# Common genetic variation associated with Mendelian disease severity revealed through cryptic phenotype analysis

**DOI:** 10.1101/2021.08.26.21262300

**Authors:** David R Blair, Thomas J Hoffmann, Joseph T Shieh

## Abstract

Clinical heterogeneity is common in Mendelian disease, but small sample sizes make it difficult to identify specific contributing factors. However, if a rare disease represents the severely affected extreme of a spectrum of phenotypic variation, then modifier effects may be apparent within a larger subset of the population. Analyses that take advantage of this full spectrum could have substantially increased power. To test this, we developed cryptic phenotype analysis (CPA), a model-based approach that uses symptom data to infer latent quantitative traits that capture disease-related phenotypic variability. By applying this approach to 50 Mendelian diseases in two large cohorts of patients, we found that these quantitative traits reliably captured disease severity. We then conducted genome-wide association analyses for five of the inferred cryptic phenotypes, uncovering common variation that was predictive of Mendelian disease-related diagnoses and outcomes. Overall, this study highlights the utility of computationally derived phenotypes and biobank-scale cohorts for investigating the complex genetic architecture of Mendelian diseases.

---

Advances in sequencing technology, cohort generation, and data dissemination have enabled the rapid identification of thousands of rare genetic variants associated with Mendelian diseases^1, 2^. A great deal of this success can be attributed to their relatively simple genetic architectures: they are predominantly caused by deleterious alleles clustered within a limited number of genomic loci. Nevertheless, clinical heterogeneity is commonly observed among cases^1, 3, 4^. For example, Marfan Syndrome, an autosomal dominant disorder caused by mutations in the *FBN1* gene, is associated with cardiovascular, ocular, skeletal and even pulmonary abnormalities. Individuals with pathogenic *FBN1* alleles rarely manifest all of the associated symptoms^5^, and even individuals within the same family can display disparate phenotypes^6^. Some of the clinical variability observed among Mendelian disease cases is attributable to allelic heterogeneity^1, 3^, but multiple lines of evidence also suggest a role for environmental and genetic background effects^4, 7–11^.

The identification of specific factors that modify Mendelian disease severity is inherently limited by the low prevalence of these disorders. Generally, it is difficult (but not impossible^12, 13^) to construct cohorts of affected cases that are large enough to identify genetic and environmental modifiers, especially if they have relatively modest effect sizes. Given this limitation, many studies that investigate modifier effects have instead relied on model organisms^14, 15^ or the integration of orthogonal analyses^16, 17^. As an alternative approach, we and others hypothesize that some Mendelian disorders may represent the severely affected extreme of a spectrum of pathologic variation. For conditions like familial hypercholesterolemia^18^, hereditary breast cancer^19^, and long QT syndrome^20^, this relationship is well documented. As a result, the interplay between rare and common genetic variation has been systematically investigated^21–24^. In each of these examples, however, the analyses were possible because the condition of interest mapped to a univariate (often quantitative) phenotype. For Mendelian disorders that instead map to complex arrays of disparate symptoms, investigating the interplay between common and rare genetic variation becomes substantially more difficult.

With this in mind, we developed a probabilistic, model-based approach that infers latent quantitative traits that capture Mendelian disease severity using their diagnosed symptoms (Cryptic Phenotype Analysis). We then systematically tested the method on 50 different Mendelian disorders in two independent patient cohorts (UCSF Clinical Data Warehouse [UCSF]^25^, UK Biobank [UKBB]^26^), uncovering multiple traits that captured disease severity. To validate the latent phenotype model, we used exome sequencing data to demonstrate that pathogenic variation in known disease genes was associated with the inferred traits. Finally, we performed genome-wide association studies (GWAS) to identify common variation (in the form of polygenic scores) that is associated with cryptic phenotype severity and Mendelian-disease related outcomes. This approach replicated the known architecture of a well-characterized genetic condition (*α*-1-Antitrypsin Deficiency [A1ATD]) while also identifying common variant modifiers for two Mendelian kidney diseases: Alport Syndrome (AS) and Autosomal Dominant Polycystic Kidney Disease (ADPKD). Overall, this study suggests that phenotype-driven approaches applied to biobank-scale data represent a powerful method for investigating the complex genetic architecture of rare diseases.

## Supplemental_Data_Files for "Common genetic variation associated with Mendelian disease severity revealed through cryptic phenotype analysis": SupplementalDataFile_8.txt (part 1 of 21)

```
Predictor A1 A2 Centre Effect
1:756604 G A 1.740199 -1.7985e-05
1:768448 A G 0.210714 2.3114e-05
1:779322 G A 0.255779 1.4102e-05
1:801536 G T 0.030095 1.2121e-05
1:808631 A G 1.549490 -4.6853e-05
1:809876 G A 0.201252 2.0877e-05
1:835499 G A 0.480415 -2.1506e-05
1:836684 A G 0.042324 -4.3378e-06
1:838555 A C 0.491723 -3.0648e-05
1:840753 C T 0.798792 1.2818e-05
1:846864 C G 0.397283 -1.5406e-05
1:849998 G A 1.641326 -2.6600e-05
1:850780 T C 1.207892 -6.7243e-06
1:851390 T G 0.084108 -1.5884e-05
1:858051 T C 0.440138 -2.1705e-05
1:862124 G A 1.961942 8.9751e-06
1:862772 G A 0.061822 -9.6691e-06
1:864490 T C 0.076496 -6.6965e-06
1:866938 A G 0.459921 -2.0982e-05
1:870766 T C 0.021222 2.9807e-06
1:873558 T G 1.434304 1.7799e-06
1:880390 A C 0.051650 1.0556e-05
1:881918 A G 0.142640 -2.0442e-07
1:884767 A G 0.087318 -3.7755e-06
1:888659 C T 1.893232 1.0934e-05
1:889159 C A 1.893439 1.0687e-05
1:889238 A G 0.105534 -1.3418e-05
1:891059 T C 1.311335 -1.9682e-06
1:891898 C T 0.022966 -7.6532e-06
1:894519 A G 0.044959 -2.1878e-05
1:894573 A G 1.821027 1.0536e-05
1:897738 T C 0.123750 -2.0932e-05
1:903426 T C 0.474360 6.9130e-06
1:905894 T C 0.020804 4.6479e-06
1:909238 C G 1.135687 -9.5347e-05
1:910438 G A 1.947544 -1.9118e-05
1:911101 T C 0.034678 7.9971e-06
1:913889 A G 1.201739 -2.3194e-06
1:918270 T C 0.317462 -3.1933e-05
1:918573 G A 1.181058 -1.0465e-05
1:919127 C T 0.460758 3.1086e-05
1:920640 T C 0.323514 -1.8561e-05
1:920733 C T 1.932633 -1.0219e-05
1:921071 A G 0.171215 1.2435e-05
1:930377 T C 0.462665 4.1348e-05
1:940203 A G 0.123043 8.8103e-06
1:942636 A G 0.020549 9.5738e-06
1:949608 A G 0.792420 1.5264e-05
1:949925 T C 1.927975 -2.2964e-05
1:958905 G A 0.740675 1.3529e-05
1:959509 G T 0.202041 -2.0621e-06
1:962720 T C 0.271027 -9.6224e-06
1:967000 T C 0.040801 -1.6608e-05
1:967658 T C 1.144758 -2.8133e-05
1:973458 T C 1.845073 -2.1560e-05
1:978762 A G 0.024894 1.9801e-05
1:985460 C T 0.068299 8.7798e-06
1:986732 A G 0.023843 4.5703e-06
1:987200 T C 1.831542 -3.0878e-05
1:987253 T C 0.053353 4.6688e-06
1:998501 C G 0.304111 -2.0517e-05
1:1002434 T C 0.943842 -2.4914e-05
1:1003629 T C 1.450143 -5.3296e-05
1:1004331 T C 0.098751 -3.0482e-05
1:1005806 T C 0.285837 -2.3792e-05
1:1006223 A G 1.164256 -1.7952e-05
1:1018704 G A 1.148650 -1.3438e-05
1:1022154 G A 0.105191 -2.8172e-05
1:1022223 A G 0.043521 1.9946e-06
1:1023114 A G 0.041797 -1.6922e-05
1:1023145 A G 0.264836 -2.7424e-05
1:1026913 T C 0.057542 -5.7055e-06
1:1030565 T C 0.314178 -4.6993e-06
1:1031540 G A 1.456831 -2.9616e-05
1:1036959 C T 0.226092 -8.6018e-06
1:1042927 T G 0.273686 -9.7587e-06
1:1045331 A G 0.046612 -2.0556e-06
1:1045606 C A 0.021936 3.9397e-06
1:1047266 T G 0.034869 -1.1122e-05
1:1054091 T C 0.032924 1.4378e-05
1:1054743 G C 0.047900 -3.0021e-06
1:1062638 A C 1.118888 -1.5489e-05
1:1063492 A G 0.048135 2.3691e-05
1:1064802 C T 1.699530 1.9324e-05
1:1065296 C T 1.361660 -2.5227e-05
1:1065726 C T 0.040784 1.2152e-05
1:1069535 A G 0.178997 1.2785e-05
1:1069653 T C 0.454172 2.3128e-05
1:1071192 C T 1.845764 3.7473e-07
1:1079261 A G 0.056491 1.9395e-05
1:1092071 A C 0.053935 1.8582e-05
1:1092205 T G 0.048872 1.6915e-05
1:1094979 A G 1.237525 -1.4238e-04
1:1099342 C A 1.866261 6.7735e-06
1:1100217 T C 1.888867 5.6266e-06
1:1105721 T C 0.130339 -6.7659e-05
1:1109782 A G 0.362000 -3.8943e-05
1:1109903 T C 0.150412 3.7843e-05
1:1110019 G A 0.195843 3.7355e-05
1:1110225 T C 0.150537 3.8187e-05
1:1110557 C T 0.062829 -1.3002e-05
1:1112982 T C 0.251097 -1.4219e-05
1:1115503 C T 0.043875 2.1132e-06
1:1116231 C T 0.139590 1.8687e-05
1:1116553 G C 0.230787 -2.2828e-05
1:1120536 A G 0.048985 3.0208e-06
1:1122196 G A 0.220696 4.3615e-06
1:1126949 G T 0.029283 -2.4700e-06
1:1127561 C T 0.036677 1.2825e-05
1:1129920 A G 0.194891 -2.1908e-05
1:1132938 A G 0.211595 2.5578e-06
1:1133930 G A 0.117515 1.4548e-05
1:1140271 G A 0.026202 -1.0453e-05
1:1144196 C T 0.068857 6.1208e-06
1:1146339 A G 0.082616 7.3726e-06
1:1151917 A G 0.076605 5.2538e-06
1:1152631 A C 0.179599 2.3102e-05
1:1155757 T C 0.056502 -1.1511e-05
1:1156047 G T 0.026032 -2.5737e-06
1:1159024 T C 0.191556 -1.2952e-05
1:1165539 A G 0.388562 -3.3504e-05
1:1171417 T C 0.654449 -1.1277e-05
1:1171683 G A 0.232786 -1.9035e-06
1:1172907 T C 0.117216 -1.3875e-06
1:1175305 A G 0.189646 -1.6336e-05
1:1178482 G A 0.203204 2.7136e-05
1:1178925 A G 0.199121 2.8072e-05
1:1181372 T C 0.228930 -1.4311e-06
1:1182905 A G 0.148644 -8.3405e-06
1:1195883 A G 0.047428 -6.4068e-06
1:1196374 T C 0.030928 9.7727e-06
1:1211292 T C 0.131549 -7.7757e-06
1:1215260 C T 0.053547 2.0967e-05
1:1217011 C A 0.150520 2.4301e-05
1:1218655 T C 0.100920 3.5572e-05
1:1220954 A G 0.063373 -5.4178e-06
1:1221138 A G 0.029116 -1.7110e-05
1:1222958 T C 0.028501 1.2262e-05
1:1226063 A G 0.032441 1.2339e-05
1:1226512 A G 0.049998 -2.7334e-06
1:1229680 T G 1.933173 1.9167e-05
1:1231507 A G 0.092472 2.7624e-06
1:1233941 C T 0.146271 1.0190e-05
1:1239847 T C 0.056512 3.2336e-05
1:1249187 A G 1.585273 -2.6891e-05
1:1269554 C T 1.946616 8.5147e-06
1:1270132 A G 0.081841 -1.9959e-05
1:1297422 T C 1.869066 -1.3427e-05
1:1301388 G A 0.247725 1.1047e-05
1:1309405 C T 0.036477 8.5780e-06
1:1311716 A G 1.864901 -1.7104e-05
1:1316887 A G 0.042947 7.0991e-06
1:1334475 C G 0.060449 -1.7951e-05
1:1334519 C G 0.034104 2.0926e-05
1:1337334 T G 0.227316 1.3155e-05
1:1342394 A G 0.061006 1.7933e-06
1:1342612 C G 0.374728 1.0766e-05
1:1344067 C T 0.150979 5.3771e-07
1:1360515 C T 0.104490 -2.1882e-05
1:1365570 C A 0.441052 2.4795e-05
1:1446390 T G 0.031071 1.9109e-05
1:1451380 C T 0.258047 1.4431e-05
1:1454207 T C 0.094590 -1.8538e-05
1:1462766 T C 0.065844 1.6178e-05
1:1469399 C T 0.026247 -1.6271e-05
1:1470807 T C 0.073358 -2.2672e-06
1:1477244 C T 0.573564 6.3795e-05
1:1486903 C T 0.474200 3.3734e-05
1:1487059 A G 0.034372 2.6568e-05
1:1490161 G A 0.642158 9.4408e-05
1:1492438 A G 0.035185 4.5621e-06
1:1494355 C T 1.970738 1.0524e-05
1:1500925 A G 0.023119 4.3767e-06
1:1509156 G A 0.507889 6.4915e-05
1:1510724 T C 0.062788 2.4233e-06
1:1521595 G A 0.227737 2.3208e-05
1:1525437 A G 0.040726 9.1109e-06
1:1537176 C A 1.430683 -3.7506e-05
1:1537437 T C 0.425100 3.5080e-05
1:1546304 T C 0.756168 -5.1625e-05
1:1547566 G A 1.909181 -5.6860e-07
1:1549720 T C 0.276963 -8.0227e-06
1:1550702 G A 1.424294 -3.7740e-05
1:1551927 C T 1.432009 -3.6772e-05
1:1555718 A G 0.053384 4.2760e-06
1:1585642 T G 1.432794 3.4820e-05
1:1597020 G C 0.548786 -6.6709e-05
1:1599161 G A 1.927223 -1.6536e-05
1:1603163 T C 0.398255 6.3608e-05
1:1603236 A G 0.981587 -1.8596e-05
1:1612540 T C 0.167540 -9.9489e-06
1:1612603 A G 0.903622 1.8463e-06
1:1619541 A G 0.388039 4.7294e-06
1:1619767 T C 0.406510 2.6043e-05
1:1620885 C T 0.785441 1.9485e-05
1:1638925 T C 0.095440 1.2921e-06
1:1647536 T C 0.172266 4.2556e-05
1:1670415 T C 0.024978 5.2598e-06
1:1684169 G C 0.996644 -2.3315e-05
1:1686040 T G 0.851023 1.1077e-05
1:1686081 A G 0.052320 -1.9630e-05
1:1686943 C T 0.957635 1.6694e-05
1:1687791 T C 0.094202 -5.3694e-06
1:1691840 A G 0.219346 2.9694e-06
1:1706136 C T 1.899447 -3.0051e-05
1:1706886 A G 0.189853 1.9976e-05
1:1707740 G T 0.540885 4.8414e-06
1:1709119 T C 0.140776 1.4585e-05
1:1712428 C A 0.220281 1.8451e-06
1:1721556 A G 0.024846 -2.1131e-05
1:1738973 G A 0.031217 -2.7009e-05
1:1749412 G T 0.037996 -6.1833e-06
1:1752955 T C 1.902027 -3.4481e-05
1:1763774 A G 0.162518 3.5835e-05
1:1766856 G A 0.047224 -2.1525e-05
1:1770381 C T 0.086366 4.8704e-06
1:1776335 T C 0.174509 -2.4932e-05
1:1777077 C T 0.041077 -2.5873e-05
1:1779036 C T 1.912706 -4.4985e-05
1:1812688 G A 1.019838 -2.8361e-05
1:1818129 C A 0.349502 5.5374e-06
1:1829482 C T 0.338085 1.2244e-06
1:1834748 G A 0.551431 2.4505e-06
1:1848734 G A 1.920454 -2.5076e-05
1:1849529 G A 1.017815 -4.4825e-05
1:1854546 T C 0.072304 2.9029e-05
1:1860997 A G 0.071923 2.6815e-05
1:1878764 G T 0.156558 4.2395e-05
1:1881361 T C 0.065987 7.1992e-06
1:1882960 A C 1.666205 -2.1288e-05
1:1886370 A G 0.055373 -1.4804e-05
1:1887019 G A 1.666018 -2.0899e-05
1:1888453 A G 0.550873 5.7916e-06
1:1891156 T C 0.077683 7.8080e-06
1:1892048 C G 1.167693 5.0504e-06
1:1900106 C T 0.510531 3.5065e-06
1:1900186 C T 0.390912 -1.2667e-06
1:1900232 C T 0.888265 2.9137e-07
1:1905790 G A 0.485641 -5.3754e-06
1:1912181 T C 0.169349 1.5171e-06
1:1912501 G A 0.676551 1.8555e-05
1:1914389 A G 0.042473 -2.0443e-05
1:1921242 G A 0.529393 -6.9314e-06
1:1922303 T C 1.063053 -6.2398e-08
1:1923507 T C 0.024550 9.6187e-06
1:1930943 T C 0.572772 -3.3869e-05
1:1933267 A G 0.066181 4.6263e-06
1:1934647 G C 0.899097 -2.1871e-05
1:1941273 T C 0.309323 -8.8830e-06
1:1942033 A C 1.389708 -2.7937e-05
1:1953252 C T 1.653371 -3.1332e-05
1:1954179 A G 0.036218 -2.4213e-05
1:1966659 G A 1.957795 -2.6493e-05
1:1968959 A G 1.433862 -3.6402e-06
1:1969601 A G 0.119069 -6.8082e-07
1:1969752 T C 0.068013 -2.6623e-05
1:1972462 C T 0.128404 -4.7747e-06
1:1979064 T C 0.479780 2.0870e-05
1:1979842 G A 0.030683 -1.9743e-05
1:1982546 A G 0.185559 1.3601e-05
1:1983421 C T 1.213386 2.4417e-05
1:1984227 T C 0.489775 3.4275e-05
1:1985553 C T 0.302227 -9.5668e-06
1:1986754 T G 0.121367 -1.4880e-05
1:1987803 A G 0.336926 1.1343e-05
1:2000337 A G 0.074929 8.9478e-06
1:2008959 C A 0.027879 -3.5124e-06
1:2009294 C T 0.028980 2.4285e-05
1:2013153 T C 0.324860 1.8841e-05
1:2019070 A G 0.260488 -8.0891e-06
1:2021385 C T 0.600334 5.9652e-06
1:2030977 A G 0.675592 6.3466e-06
1:2033374 A G 0.910347 -5.5863e-06
1:2038732 T C 0.541966 -4.1867e-06
1:2040898 C T 1.206679 7.4447e-06
1:2060058 T C 0.455862 2.3207e-05
1:2067708 A G 0.083816 9.1736e-06
1:2069681 T C 0.126569 -1.8149e-05
1:2071700 G A 0.021997 1.5416e-05
1:2076055 A G 0.145033 -1.1476e-06
1:2081642 A C 0.223205 -1.1504e-05
1:2082184 A G 0.022755 8.7454e-06
1:2082566 C T 0.772746 -1.7682e-05
1:2091762 T C 0.042471 -2.2713e-05
1:2093124 A G 0.036718 1.2900e-05
1:2094006 G A 0.031241 5.1412e-06
1:2098512 A G 0.088202 -1.1339e-05
1:2099882 A G 0.045479 2.7358e-05
1:2106503 T C 0.026944 -1.1494e-05
1:2113565 G T 0.545617 -8.4669e-06
1:2114271 T C 0.100298 -7.8839e-06
1:2119833 G A 1.355713 -1.1086e-05
1:2127674 A G 0.057902 7.6852e-06
1:2138679 G A 0.787076 -1.1111e-05
1:2139916 T C 0.043559 -1.9370e-05
1:2142496 T C 0.046918 -1.4975e-05
1:2164823 T G 0.209252 1.8333e-05
1:2165918 C G 0.154621 -1.6397e-05
1:2168359 A G 0.115104 7.1539e-06
1:2169079 T C 0.239861 -1.2926e-05
1:2173179 G A 0.094053 -7.0422e-07
1:2173504 C T 0.768771 -1.0372e-05
1:2182650 A G 0.142133 -9.8348e-06
1:2184755 T C 0.035164 9.0209e-06
1:2186115 A G 0.076574 -1.9172e-05
1:2186220 T C 0.116155 -1.9274e-05
1:2188679 T C 0.020467 -7.2791e-06
1:2197726 C T 0.083442 1.1554e-05
1:2209780 A G 0.054479 -5.0019e-07
1:2215211 C T 1.096671 -1.2507e-05
1:2215913 C G 0.051932 1.2086e-06
1:2218034 T C 0.047227 8.1614e-06
1:2219880 C A 0.160030 3.6718e-05
1:2221838 A G 0.359314 -1.6937e-05
1:2222076 A G 0.840548 -5.9610e-07
1:2223258 C T 1.710818 1.9126e-05
1:2224367 T G 0.209402 -1.6892e-05
1:2229917 T C 0.406581 -2.7702e-05
1:2233961 A G 0.355074 -9.6128e-06
1:2235019 C T 0.570538 -4.9494e-06
1:2236359 A G 0.347764 -2.7242e-05
1:2237020 G T 0.031731 1.3549e-05
1:2238727 A G 0.063617 1.6578e-05
1:2240074 G A 0.024071 -3.5300e-06
1:2245633 T C 1.574985 1.8075e-05
1:2253327 T C 0.050392 -1.3886e-05
1:2253369 A C 0.036868 -2.2761e-05
1:2254516 A G 1.140855 -1.6322e-05
1:2256011 G A 0.599586 -8.3039e-06
1:2261177 T C 0.224742 1.2042e-05
1:2261983 A C 0.491040 4.8132e-06
1:2265958 T C 0.072243 -6.4529e-06
1:2267297 T C 0.451687 -1.9984e-06
1:2269050 G A 0.021014 5.6065e-06
1:2269881 G A 0.372746 -5.9355e-06
1:2270159 G A 0.113224 4.3622e-06
1:2271674 C T 0.577280 3.5715e-06
1:2273905 C T 0.736929 8.9330e-07
1:2280423 C A 1.576426 -6.7901e-06
1:2281726 C A 0.333285 -2.1353e-06
1:2282990 T C 0.507383 -2.3794e-05
1:2286127 C G 0.389055 1.0699e-05
1:2289480 G A 0.317907 2.3231e-06
1:2292653 C A 0.155209 -3.8330e-06
1:2294349 T C 0.035402 7.2370e-06
1:2299627 C T 0.725947 8.9302e-06
1:2301212 T C 0.060632 1.8209e-05
1:2301471 G C 0.353843 2.0982e-06
1:2301609 T G 0.463549 3.5066e-06
1:2304000 T G 0.028905 6.6671e-06
1:2306152 T C 0.735467 1.3625e-05
1:2312395 T C 1.582583 4.5777e-05
1:2314319 C T 1.776842 3.1283e-05
1:2315032 A G 0.036055 -1.3621e-05
1:2315680 G A 1.030745 2.0762e-05
1:2319428 G A 0.925122 2.1740e-05
1:2321099 C T 0.108458 -1.1975e-06
1:2324881 C G 0.284001 2.2974e-05
1:2325371 A G 0.132620 4.6593e-06
1:2327075 T C 0.586031 9.0437e-06
1:2329212 A G 0.096242 1.7507e-05
1:2331139 A G 0.049586 -6.0351e-06
1:2334261 T G 0.220043 -3.7329e-05
1:2335676 G A 1.825977 3.6515e-05
1:2337560 A G 0.057644 -1.3775e-05
1:2338126 A C 0.882087 2.2821e-05
1:2338658 A G 0.034352 -1.6492e-05
1:2351575 A G 0.610115 -3.0697e-05
1:2352280 A G 0.631021 4.5014e-05
1:2353116 C T 0.050695 3.5786e-05
1:2353972 C T 0.070781 -6.5996e-06
1:2354016 T C 0.233966 1.8913e-06
1:2355563 T G 0.370040 1.3964e-05
1:2357367 T C 0.057800 -2.8093e-06
1:2357810 T C 0.184865 -5.3282e-06
1:2362827 T C 0.643484 5.9752e-07
1:2363327 C G 1.209181 1.7180e-05
1:2366316 T C 0.314868 6.6400e-06
1:2373987 T G 0.213951 7.1487e-06
1:2376046 A G 0.113642 1.3892e-05
1:2379705 G A 0.985915 9.8739e-06
1:2380384 T C 0.044021 2.0500e-06
1:2383374 T C 0.254895 6.7801e-06
1:2387913 G A 0.233496 1.9356e-05
1:2392648 C G 0.990375 2.1226e-05
1:2396755 T C 0.749215 1.3783e-05
1:2397174 A G 0.568454 5.4545e-06
1:2401668 T C 0.024115 1.2894e-05
1:2408834 A G 0.196942 1.1216e-05
1:2409276 G A 1.232085 -6.3852e-05
1:2415545 T C 0.036065 5.9071e-06
1:2416357 A G 1.159254 -8.4321e-05
1:2424319 A G 0.029592 -2.6527e-05
1:2424765 A G 0.977102 -3.4186e-06
1:2426313 A G 0.050603 2.2795e-06
1:2435738 A G 0.064709 2.0824e-05
1:2441020 A G 0.057001 -4.8737e-05
1:2441358 C T 0.441719 -1.4712e-05
1:2443655 A G 0.407431 -1.5759e-05
1:2444953 T C 0.029007 1.2939e-05
1:2445576 T C 0.026692 2.1130e-06
1:2449924 A G 0.065042 2.1632e-05
1:2452569 C T 1.488123 -2.3032e-05
1:2455633 G C 0.026566 3.6364e-06
1:2455862 T C 0.045983 1.2248e-05
1:2456203 G A 1.572425 -9.3186e-06
1:2458010 C G 0.056325 2.3780e-05
1:2460564 T C 0.044606 -4.5925e-05
1:2467670 G A 0.028531 -8.7968e-07
1:2468726 T C 0.045316 1.9120e-05
1:2469512 A G 0.029194 -1.8756e-06
1:2474313 G C 0.041403 -4.1349e-05
1:2488153 G A 0.962371 3.9745e-06
1:2490898 A C 0.996257 -2.6275e-06
1:2494330 A G 0.264428 2.4426e-05
1:2512456 T C 0.076193 -1.0547e-05
1:2513216 T C 0.958488 -8.2604e-06
1:2521430 T C 0.380692 2.5393e-05
1:2526336 T C 0.029592 1.3859e-05
1:2526746 G A 0.711678 -1.2037e-05
1:2529283 A G 0.074545 1.0862e-05
1:2534122 T C 0.107023 -1.2644e-05
1:2537072 T C 0.101920 3.0749e-06
1:2541269 G A 0.700962 -6.9979e-06
1:2541727 T C 0.172177 2.4970e-05
1:2545088 T C 0.039023 6.2423e-06
1:2546089 T C 0.020617 -2.2082e-05
1:2546593 A G 0.188959 -1.7374e-05
1:2546808 C T 0.025947 6.9339e-07
1:2553624 C T 0.659637 -8.9307e-06
1:2563967 T C 0.056818 -3.1564e-06
1:2565327 T G 0.053483 -1.3234e-05
1:2575533 T G 0.040454 6.0966e-06
1:2576455 C T 1.954340 -8.4916e-06
1:2583272 T C 0.069115 -4.2760e-06
1:2704698 T C 0.048648 1.4265e-05
1:2707710 G A 0.041587 7.7140e-06
1:2709164 A C 0.657679 -8.9827e-06
1:2709392 A G 0.869590 -9.1899e-06
1:2714157 C T 0.179276 1.9348e-05
1:2718025 T C 0.106513 -1.4568e-05
1:2723193 T G 0.080358 -3.1574e-06
1:2729038 T C 0.029007 -4.0456e-06
1:2735418 G A 0.023292 -2.0469e-05
1:2735973 G T 0.198560 -2.1720e-06
1:2739972 G A 0.046173 -1.5417e-05
1:2744237 A G 0.023102 3.7491e-06
1:2745338 A C 0.064960 -2.6666e-06
1:2747472 A G 0.052687 1.4637e-05
1:2753227 C A 0.047332 -2.7621e-05
1:2754512 T C 0.914664 -3.0808e-05
1:2757702 G A 1.006361 -2.1030e-05
1:2762910 C T 0.124712 2.4139e-05
1:2764999 A G 0.040030 1.9744e-05
1:2774053 G A 0.836560 -2.2190e-05
1:2774381 A G 0.387988 -8.9474e-06
1:2776777 C T 0.930259 7.1269e-06
1:2778059 T C 0.063716 -9.5070e-06
1:2781267 A G 0.059976 -1.1238e-05
1:2783309 C T 0.844166 -1.1947e-05
1:2786626 T C 0.076795 -5.8324e-06
1:2788661 A G 0.044840 1.6921e-05
1:2797856 T C 1.041362 -1.2977e-05
1:2798986 G A 0.031663 -1.4121e-05
1:2800573 T C 0.072610 9.5037e-06
1:2801976 A G 0.211268 2.8959e-05
1:2802562 A G 0.119235 -1.3590e-05
1:2805896 T C 0.308755 -2.1028e-05
1:2808749 G A 0.553756 -7.4594e-05
1:2811402 C A 0.081881 2.6584e-06
1:2811660 T C 0.094352 9.4370e-06
1:2817421 C T 0.309047 -1.4422e-05
1:2821127 T G 0.022837 -1.3780e-05
1:2823459 T G 0.400013 -9.3826e-05
1:2824171 A G 0.207824 -1.0178e-05
1:2824878 T C 0.026294 9.6996e-06
1:2829551 G A 0.454111 -3.2657e-05
1:2832957 A G 0.045466 4.4519e-06
1:2840701 G A 0.479848 -6.2732e-06
1:2844401 T C 0.477940 -6.8042e-06
1:2852707 T C 0.038772 -1.0945e-05
1:2859668 A G 0.141082 4.3585e-06
1:2859724 T C 0.344946 -6.6519e-06
1:2861840 A G 0.656377 2.9102e-06
1:2864630 T G 0.142592 2.9875e-05
1:2874312 T C 0.036630 1.6268e-05
1:2878541 T C 0.031479 -3.2991e-06
1:2879460 C G 0.498734 -2.8397e-05
1:2879739 A G 0.063485 1.9005e-05
1:2882653 G A 0.362557 2.4085e-05
1:2886356 G A 1.936352 1.9307e-06
1:2886903 A G 0.040281 -1.0462e-05
1:2889577 T C 1.634658 1.0887e-05
1:2895865 A G 1.361364 9.7060e-07
1:2898199 T C 0.122757 5.3828e-06
1:2899603 T G 0.076615 -1.7455e-05
1:2902128 T C 1.635583 -1.5934e-06
1:2903725 C T 0.074096 6.8852e-06
1:2904703 C G 0.044548 7.2023e-06
1:2915334 C T 0.234455 -4.0272e-06
1:2922744 A G 0.235808 -4.9879e-06
1:2927624 C T 0.115176 3.7003e-05
1:2935032 T G 0.046510 6.4145e-07
1:2938989 A G 0.489979 -2.4007e-05
1:2952404 G A 0.051925 8.6656e-06
1:2957600 C T 0.374382 -1.3654e-05
1:2958856 A C 0.067741 2.3639e-05
1:2970621 A G 0.040737 1.2663e-05
1:2974742 C A 0.884426 3.4267e-05
1:2974852 C T 1.267151 1.3841e-05
1:2975328 A G 0.100516 1.8492e-05
1:2983963 A G 0.683239 -2.2390e-05
1:2994717 A C 0.373991 -3.0194e-05
1:2995449 A G 1.004879 2.6529e-05
1:3000441 G A 1.188252 1.0585e-06
1:3001848 G T 1.685095 -6.3816e-06
1:3006627 T C 0.358538 4.1366e-06
1:3010327 A G 0.587217 -4.1083e-06
1:3013870 A G 0.020246 6.1651e-07
1:3014090 G A 0.860682 -6.0070e-06
1:3014693 G A 0.242169 -4.8571e-06
1:3017751 T C 0.076744 -5.8305e-06
1:3019520 A C 0.198580 -2.0216e-05
1:3024705 T C 0.618533 1.3352e-06
1:3026509 A G 0.150004 -2.5029e-06
1:3036320 T C 0.103256 1.2816e-05
1:3038623 G A 0.737952 -1.3621e-05
1:3041632 C A 0.060163 -5.9619e-06
1:3047742 T C 0.511554 -5.4080e-06
1:3050497 G A 0.144843 -1.0020e-05
1:3051350 A T 0.126956 -1.3050e-05
1:3054106 C T 0.617241 -1.5229e-05
1:3054489 T C 0.064280 -7.8147e-06
1:3055171 A G 0.040281 1.3464e-05
1:3055747 C G 0.399438 4.3993e-06
1:3057561 G T 0.127731 -2.4579e-05
1:3057661 C T 0.649098 -1.0221e-05
1:3058249 G A 0.845505 8.2627e-06
1:3058370 A G 1.126188 2.6628e-05
1:3058662 A G 0.034029 2.6572e-05
1:3059067 A G 0.168016 -9.2681e-06
1:3061413 T G 0.161509 -1.4400e-05
1:3061655 A G 0.049923 -7.2248e-06
1:3062495 A G 0.160502 -1.7870e-05
1:3062565 C T 0.230494 -1.9917e-05
1:3062875 T G 0.535302 -2.1694e-05
1:3076857 G T 0.925670 2.4651e-05
1:3078956 G A 0.429228 1.0813e-05
1:3080498 T C 0.058338 1.8724e-06
1:3083712 C T 0.859737 2.2063e-05
1:3088943 C T 1.936444 1.2530e-05
1:3089550 T C 0.117899 4.4443e-05
1:3089849 C T 0.169580 9.6718e-06
1:3093944 A G 0.057919 -1.3731e-05
1:3094293 G C 0.086376 3.4661e-05
1:3096478 C T 1.706538 1.5505e-05
1:3099635 T C 0.052537 7.0189e-06
1:3101277 A G 0.456742 2.0694e-05
1:3103786 A C 0.026029 -4.7515e-06
1:3104630 G A 1.737928 -1.3118e-05
1:3104972 A G 0.114037 -7.0034e-06
1:3108416 G T 1.970422 6.2881e-06
1:3108444 A G 0.038537 -1.3828e-05
1:3109151 A G 1.490737 -1.1505e-05
1:3110735 C T 1.321899 -7.7580e-06
1:3115232 G A 0.324673 2.0234e-05
1:3115721 G C 1.571238 -2.7551e-05
1:3115813 A G 0.020198 3.2554e-06
1:3117388 T C 0.352970 4.0041e-05
1:3117678 C G 0.402604 3.3929e-06
1:3117805 A G 0.024968 5.7556e-07
1:3118301 T G 0.037265 -1.1398e-05
1:3119729 A G 0.142058 2.5225e-06
1:3120408 T G 0.246062 -2.8935e-05
1:3127538 A G 0.047417 1.8805e-05
1:3130016 C T 0.372430 1.8681e-05
1:3130362 T C 0.081307 1.4068e-05
1:3136733 A G 0.046880 1.8432e-05
1:3140990 T C 0.186511 1.2712e-05
1:3141167 A G 0.132627 2.0916e-06
1:3143384 T G 0.339958 2.0988e-05
1:3144474 C A 0.127799 2.4571e-05
1:3146558 A G 0.206005 6.4811e-06
1:3147825 G A 0.294017 2.8927e-05
1:3148292 G A 0.093923 -1.9029e-07
1:3151095 T G 0.146645 -8.4581e-06
1:3151810 A G 0.044806 2.0180e-05
1:3154621 T C 0.245137 -1.1771e-05
1:3157614 T G 0.268627 -2.8109e-06
1:3158951 T C 0.080535 7.3307e-06
1:3165628 G A 0.187810 -7.3686e-06
1:3165723 T C 0.291888 1.1533e-05
1:3168280 G A 1.917745 -2.1072e-06
1:3168338 A G 0.061363 1.6976e-06
1:3168462 T C 1.114588 -2.0752e-05
1:3172543 C G 0.279017 1.7327e-05
1:3172702 A G 0.350556 2.9664e-05
1:3181415 A G 0.272319 1.9402e-05
1:3184855 T G 0.363302 8.4230e-06
1:3196680 A G 0.240102 5.0393e-06
1:3199217 T C 0.190468 5.2180e-06
1:3201127 A G 0.094675 1.9113e-05
1:3203275 G A 0.080674 -3.7878e-06
1:3205956 A G 0.172048 -5.3120e-06
1:3208042 T C 0.093451 -8.2498e-06
1:3208830 G T 0.114135 1.4362e-05
1:3209226 T C 0.269429 -6.3018e-06
1:3210950 G A 1.566580 1.7798e-05
1:3212375 G A 0.074704 -2.0158e-05
1:3212881 T C 0.031238 2.9005e-06
1:3214732 G A 1.108482 7.2888e-07
1:3219950 G A 0.431019 6.8557e-06
1:3221580 A G 0.022677 1.0105e-05
1:3223764 G A 1.539392 7.2939e-06
1:3227975 A G 0.057267 -1.0456e-05
1:3229258 G A 0.155957 3.0264e-06
1:3233775 T C 0.080086 5.3809e-06
1:3234448 C T 0.149058 -3.9006e-06
1:3236844 A G 0.040077 1.3861e-05
1:3247033 A G 0.119007 2.9499e-05
1:3247143 A G 0.036813 -6.5763e-06
1:3249242 T C 0.574747 -2.6652e-05
1:3252007 T C 0.585545 -2.0522e-05
1:3252104 T C 1.370502 -7.1682e-05
1:3254039 A G 0.204499 1.1902e-06
1:3255774 A G 0.070635 -5.2170e-06
1:3261925 A G 0.257373 -6.9720e-06
1:3264190 C A 1.406394 -5.6534e-05
1:3269710 C A 0.043548 1.5110e-05
1:3269828 G A 0.596611 2.2295e-05
1:3271969 A G 0.434055 1.3580e-06
1:3272755 A G 0.355275 -1.3630e-05
1:3272825 A C 1.778678 -3.4268e-05
1:3276002 T C 0.329983 8.9678e-06
1:3276740 C G 1.334356 4.8618e-06
1:3278151 T C 0.086614 -1.6512e-05
1:3280253 A G 0.130070 1.1524e-05
1:3282585 G C 0.037792 1.5160e-05
1:3283528 A G 0.806921 -1.5797e-05
1:3284146 T C 0.073395 -2.1098e-05
1:3285628 A G 0.768411 -9.0187e-06
1:3287263 A C 0.032523 3.5160e-06
1:3289607 C T 0.710203 -6.4480e-06
1:3294422 G A 0.352007 1.0404e-05
1:3297638 A C 0.231521 -8.0154e-06
1:3300278 A G 0.272588 -4.9857e-06
1:3301586 A G 0.037721 -4.1368e-06
1:3301962 A C 0.043103 8.3376e-06
1:3302871 A G 0.548058 -9.7469e-06
1:3303446 C T 0.979448 3.2326e-05
1:3303633 A G 0.121146 1.3049e-05
1:3312914 G T 0.567696 -1.0559e-05
1:3318714 A G 0.706136 3.9593e-05
1:3319339 A G 0.140651 1.1286e-05
1:3320600 A G 0.112242 -1.0696e-05
1:3323477 G A 0.221515 2.4206e-06
1:3324667 C A 0.252216 2.3243e-05
1:3325037 C T 1.018869 3.1713e-05
1:3328358 C T 1.647761 -1.3183e-05
1:3328659 T C 0.278099 4.7280e-05
1:3330192 T C 0.135837 -1.6136e-05
1:3330287 A C 0.243145 -1.3755e-05
1:3330747 A G 0.050749 2.6354e-05
1:3330884 A G 0.273818 4.5405e-05
1:3339093 C T 0.205927 2.4768e-05
1:3339339 A C 0.201110 4.5407e-06
1:3340759 G A 1.870106 1.8407e-05
1:3341540 T C 1.589023 -4.5707e-05
1:3342530 A G 0.521030 3.8908e-05
1:3342804 T G 0.577048 2.3056e-05
1:3344215 G A 0.090150 -2.6965e-05
1:3344476 G A 0.386080 2.9350e-05
1:3346348 G C 0.840987 3.9539e-05
1:3349513 C T 0.472222 1.4151e-05
1:3349775 T C 0.197604 -1.7744e-05
1:3352579 C T 1.835880 2.4567e-05
1:3353750 T C 0.171212 1.4509e-05
1:3353949 G A 1.844380 1.9027e-05
1:3354772 T C 0.099839 1.3661e-05
1:3360343 T G 0.064114 -8.6148e-06
1:3362256 T C 1.699646 -6.5254e-06
1:3364487 T C 0.056978 3.9156e-05
1:3377343 C T 0.263833 -4.5785e-07
1:3379222 G A 0.049046 1.5775e-05
1:3380057 A G 0.059694 2.7655e-05
1:3389727 T C 1.740923 -1.6276e-05
1:3397062 A G 0.050297 -3.2154e-06
1:3404201 A G 0.199995 2.3447e-05
1:3404227 T C 0.261627 2.3679e-05
1:3407007 A G 0.189934 1.4821e-05
1:3407999 T C 0.137009 4.5863e-06
1:3410410 T C 0.046357 1.1263e-05
1:3410581 A G 0.139158 9.7509e-06
1:3410644 G A 0.140113 1.1902e-05
1:3410935 A G 0.027375 -2.4429e-05
1:3410973 T C 0.046268 9.4979e-06
1:3412254 A G 0.043977 6.0896e-06
1:3417211 A G 0.067004 3.0800e-05
1:3421586 T C 0.278024 6.6482e-05
1:3424388 A G 0.102131 4.6298e-05
1:3424508 A G 0.121952 -6.9023e-07
1:3428608 A G 0.280441 6.0687e-05
1:3431529 T C 0.326958 -1.1672e-05
1:3436880 A G 0.203547 -1.1110e-05
1:3438193 A G 0.249785 7.2120e-06
1:3438505 A G 0.084193 3.1178e-06
1:3440824 A G 0.584695 1.2645e-05
1:3441702 T C 0.049097 3.0961e-05
1:3443288 T C 0.061187 -2.6952e-06
1:3443408 G C 0.096378 -7.8407e-06
1:3444032 A G 0.704066 -3.0167e-05
1:3452368 C G 0.058293 -2.7413e-06
1:3454592 T G 0.413282 2.6327e-05
1:3457311 T C 0.062295 5.5977e-06
1:3457419 A G 0.056675 -1.6815e-05
1:3457897 T C 0.136809 -1.0164e-05
1:3459867 G A 0.278660 -2.3497e-05
1:3464917 T C 0.057773 -1.4101e-05
1:3466713 A G 0.138815 -1.1482e-05
1:3466895 T C 0.065351 -1.3462e-05
1:3468150 A G 0.101430 -7.4933e-06
1:3472952 C T 0.093631 -1.3047e-06
1:3473155 C G 0.076275 7.6876e-06
1:3473345 T C 0.223317 2.5858e-05
1:3485108 T C 0.062995 1.4362e-05
1:3486123 G A 0.136438 3.6550e-06
1:3486471 G A 0.060860 -1.5127e-06
1:3487304 A G 0.070978 3.5486e-06
1:3491107 C T 0.190645 5.2805e-06
1:3495672 A G 0.024673 -1.7381e-07
1:3496479 C T 1.833609 -7.4842e-06
1:3498535 C A 0.057692 3.0469e-05
1:3498740 C T 1.818932 2.4260e-07
1:3499150 T C 0.330582 -1.0070e-05
1:3500750 C T 0.034947 1.1461e-05
1:3504072 A G 0.042994 -9.3078e-06
1:3506497 G A 1.445156 1.1566e-05
1:3510633 A C 0.337092 -4.5070e-06
1:3511431 T C 0.055087 1.8889e-05
1:3511934 G A 0.286540 2.8328e-05
1:3512338 A G 0.082718 -7.2153e-06
1:3512516 C T 1.789429 -1.0028e-05
1:3517279 T C 1.577674 7.9210e-06
1:3518488 G A 1.161709 7.9461e-06
1:3519434 G A 1.227193 -1.8936e-06
1:3522794 A G 0.033886 2.2406e-05
1:3526273 G A 0.039183 -1.7416e-06
1:3526390 G A 1.918618 7.8447e-06
1:3526417 A G 0.049750 1.0839e-05
1:3530591 G A 0.445486 -1.4548e-06
1:3532703 G A 1.502728 4.1488e-06
1:3533419 A G 0.584209 1.7059e-05
1:3533564 A C 0.894847 -1.6931e-05
1:3535678 G A 0.579690 1.7626e-05
1:3538161 A G 0.025845 -1.7054e-05
1:3539460 T C 0.047744 -1.6993e-06
1:3539481 G A 1.558373 -3.5446e-06
1:3539603 A C 0.092791 2.8888e-06
1:3548832 C G 0.115727 5.3989e-06
1:3552607 A G 0.021898 -4.3908e-06
1:3555672 T C 0.450422 4.5700e-05
1:3557922 G C 0.112252 -7.8908e-06
1:3559482 G A 0.079498 -1.1729e-06
1:3562735 A G 0.074833 1.4434e-05
1:3563428 T C 0.342753 -6.5239e-06
1:3567140 G A 0.056083 -2.8082e-06
1:3570883 T C 0.956305 -2.3013e-05
1:3574756 C T 0.330687 3.3023e-05
1:3574805 T C 0.057542 6.4419e-07
1:3575146 A G 0.232762 1.1122e-05
1:3575320 G A 0.105524 3.7310e-05
1:3575879 T C 1.146077 -5.8424e-06
1:3575929 A G 0.311754 6.8800e-06
1:3581127 C T 0.408189 -1.4298e-06
1:3583209 A G 0.091734 -9.4213e-06
1:3583440 C A 0.101600 3.7468e-06
1:3585041 C T 0.156854 9.7145e-06
1:3586700 A G 0.921770 2.2935e-06
1:3587505 C T 0.159173 -7.8681e-06
1:3587538 A G 0.058732 -1.4523e-05
1:3589971 A C 0.049474 6.7965e-06
1:3590640 A G 0.029677 1.1810e-05
1:3592518 A C 0.065736 -1.8547e-05
1:3592598 A C 0.218724 -1.5416e-05
1:3594105 G A 0.863477 9.0844e-06
1:3597017 A G 0.121822 -1.7636e-05
1:3598899 T C 0.032601 -1.8900e-05
1:3601654 A G 0.072372 -2.4761e-05
1:3602340 G A 1.041825 -1.9128e-05
1:3603036 C T 0.436758 -1.6239e-05
1:3603650 T C 0.031418 -3.8992e-06
1:3605282 A G 0.073606 -1.8360e-05
1:3605508 A G 0.060605 1.2768e-05
1:3606481 T C 0.061880 -9.1904e-06
1:3607520 A G 0.725444 4.0584e-06
1:3607532 A G 0.274175 3.1013e-05
1:3609045 A G 1.682538 3.0942e-05
1:3613770 T C 0.614130 1.3100e-05
1:3613820 C T 0.328576 1.8145e-05
1:3616975 A C 0.741202 -5.6635e-06
1:3622073 A G 0.055094 -6.0228e-06
1:3625876 A G 1.942159 2.9403e-06
1:3627666 A G 0.626128 5.6243e-06
1:3628663 G A 1.065406 -7.5384e-06
1:3630476 T C 0.361309 -5.6542e-06
1:3630630 G T 0.070512 -2.2676e-05
1:3635630 C T 0.069186 -2.4082e-05
1:3637613 G T 1.541282 -9.3779e-06
1:3638674 T C 1.787610 -7.3686e-06
1:3646291 A G 1.599766 1.0330e-05
1:3647272 T C 0.040866 2.1286e-05
1:3648345 A G 0.073504 -1.4137e-05
1:3651031 T C 0.072641 -1.6566e-05
1:3651126 T G 1.476431 -1.4974e-06
1:3662845 G A 0.700720 5.0606e-06
1:3663128 A G 0.125365 1.4552e-05
1:3664552 A G 0.052296 -1.6406e-05
1:3669172 T C 0.135677 1.5550e-05
1:3669205 G C 0.698150 1.6072e-07
1:3669356 A G 0.024244 2.6982e-06
1:3671791 G A 0.244175 2.7241e-06
1:3672992 A C 0.580543 9.9859e-06
1:3675959 G T 0.494280 2.0835e-06
1:3677933 C T 0.754278 6.5239e-06
1:3679775 T C 0.452452 -7.7011e-06
1:3681063 G A 0.472123 3.8383e-08
1:3681681 G A 1.190159 -6.1658e-06
1:3682070 A C 1.063638 -2.9335e-07
1:3686318 A G 0.028786 3.3602e-06
1:3692240 C T 0.786760 2.8123e-06
1:3694362 T C 0.098095 1.9791e-05
1:3696925 T C 0.021908 -1.0591e-06
1:3697035 G A 0.190363 -2.1647e-05
1:3697137 T G 0.640221 5.7831e-06
1:3697663 T C 0.048645 7.3751e-06
1:3700216 T C 0.151516 9.1042e-06
1:3703710 A G 0.044735 -3.9739e-06
1:3703903 T C 0.040475 8.3719e-06
1:3711689 C T 0.480585 -3.5583e-06
1:3719057 A G 1.107910 -8.7782e-06
1:3724827 A C 0.072236 -3.2800e-06
1:3736850 T G 0.035399 -9.9613e-06
1:3738018 T C 0.029561 -8.7866e-06
1:3738762 C G 0.043188 3.0366e-06
1:3744084 A G 0.617826 -8.7918e-06
1:3745015 G T 0.204765 -8.7671e-06
1:3745924 A G 0.089164 1.3550e-05
1:3746710 T C 0.257730 -5.4386e-06
1:3759760 A C 0.097789 1.4127e-05
1:3760309 A G 0.448420 -2.1315e-05
1:3760672 G A 0.068394 6.4495e-06
1:3763768 A G 0.030476 7.1665e-06
1:3765758 T C 0.034515 -1.0483e-05
1:3769760 A G 0.030449 -1.5526e-06
1:3770642 A G 0.498485 3.1701e-06
1:3770736 C T 0.880612 3.4664e-06
1:3770800 A G 0.530950 -1.4724e-05
1:3772460 C T 0.152319 -1.9463e-05
1:3779680 T C 1.903788 -1.9871e-05
1:3783278 C A 1.805170 1.9117e-06
1:3783880 T C 0.033305 -8.9696e-06
1:3784276 A G 0.043494 -1.5025e-05
1:3786245 A G 0.201385 -1.3866e-05
1:3789814 C A 0.777210 -1.9345e-05
1:3790001 T C 0.261205 3.0432e-06
1:3793240 C T 0.306426 -2.6083e-06
1:3793729 T C 0.035338 2.4088e-06
1:3796237 G A 0.118375 1.9456e-06
1:3796542 A G 1.130934 -9.0153e-06
1:3797919 C T 0.150248 -1.7252e-05
1:3800242 G A 0.919621 -3.5262e-05
1:3801611 C T 0.081915 1.5482e-05
1:3802900 A G 0.050056 3.7137e-06
1:3807388 A G 0.331466 3.6334e-05
1:3807593 C G 1.979009 -9.2242e-06
1:3811810 C T 0.332989 3.4880e-05
1:3811848 T C 0.031938 -4.6608e-06
1:3814742 C T 1.456372 2.5080e-06
1:3815578 T C 0.026689 -7.7512e-06
1:3815680 A G 0.114564 -2.1730e-05
1:3817390 T C 0.094641 -2.3537e-06
1:3821782 A G 0.672940 -3.5117e-05
1:3823804 T C 0.325397 1.8339e-05
1:3824656 T C 0.077965 -1.3369e-05
1:3831556 A G 0.278316 -5.2682e-06
1:3833321 C T 0.657583 1.8619e-05
1:3835304 A G 0.045143 6.3012e-06
1:3835429 C T 0.170749 -1.1369e-05
1:3840645 G A 0.606025 9.5962e-05
1:3840709 T C 0.152472 2.1828e-06
1:3995644 T C 0.068625 1.4881e-05
1:3995906 C T 0.172034 2.3419e-05
1:3996246 T C 0.142517 -8.0249e-06
1:3996946 G A 0.292766 2.1578e-05
1:4002600 C T 0.082150 6.9347e-05
1:4002820 T C 0.206128 2.3621e-06
1:4003054 G T 0.323537 -1.7578e-06
1:4004263 A G 0.933758 -6.9022e-07
1:4005256 A G 0.055315 -1.0637e-06
1:4005718 G A 0.443748 1.9779e-05
1:4006788 T C 0.807590 1.4724e-05
1:4007558 A C 0.315075 1.0006e-05
1:4008061 T G 0.035831 -1.4236e-05
1:4008337 T G 0.326896 1.5161e-05
1:4009793 T C 0.399792 -9.3458e-07
1:4010743 G A 0.334696 -1.6794e-05
1:4010889 T C 1.392646 -6.6293e-06
1:4012010 A G 0.087919 -9.8638e-06
1:4014091 C T 0.115019 2.6656e-05
1:4015382 T C 1.347941 -1.6699e-05
1:4017137 T C 1.442450 -4.9988e-06
1:4018038 G A 0.047992 -2.8278e-05
1:4019237 C T 0.631860 1.2597e-05
1:4024256 C T 1.264962 6.2422e-06
1:4026838 C A 1.355149 -2.8706e-06
1:4027455 A G 0.068731 -4.9144e-06
1:4028350 G T 0.042573 7.0548e-07
1:4029766 A G 0.045343 -2.5562e-05
1:4031644 G C 0.053714 -5.6499e-06
1:4032762 T C 0.100954 4.6448e-05
1:4041478 G A 1.247531 2.8899e-06
1:4046629 A G 0.265057 -2.8165e-05
1:4047277 C T 1.387916 2.5598e-05
1:4047619 A C 0.215984 2.3772e-05
1:4053435 C T 0.215131 2.3479e-05
1:4056356 A G 1.444659 1.5275e-05
1:4061608 A G 0.333529 -1.4593e-05
1:4062279 T C 0.064525 1.5754e-05
1:4062432 T C 0.099720 2.5162e-05
1:4062843 C A 1.717026 2.0578e-05
1:4064104 T C 1.009856 1.0072e-05
1:4065032 C T 0.279822 1.5983e-05
1:4068246 G A 0.023772 -9.3862e-06
1:4070395 A G 0.679744 1.2404e-05
1:4079944 T C 0.030177 -1.2596e-05
1:4082367 C T 0.974695 2.6275e-05
1:4088766 C A 0.409767 3.2099e-05
1:4092563 C T 0.284331 1.9258e-05
1:4095750 G C 0.134888 5.6694e-06
1:4104410 G A 0.087260 3.7583e-06
1:4106987 A G 0.078237 2.8198e-05
1:4107238 T C 0.110705 4.2545e-06
1:4108282 T C 0.339125 -1.8769e-05
1:4109399 A G 0.182105 -6.5821e-06
1:4111187 A G 0.564167 -2.7492e-06
1:4112750 T C 0.137904 -7.7585e-06
1:4114901 T C 0.256581 1.8585e-05
1:4116604 C T 1.856599 1.1527e-05
1:4117554 C T 0.187568 6.8938e-06
1:4120987 T C 0.516589 -3.5717e-05
1:4122464 C T 1.749535 9.9187e-06
1:4128154 C T 1.199369 6.9436e-05
1:4130684 C T 0.920454 2.6094e-04
1:4131602 C G 0.074011 -2.3511e-05
1:4133242 A C 0.061248 -1.7519e-05
1:4139931 T C 1.669772 -3.3777e-07
1:4141914 C T 1.957914 7.7708e-06
1:4145615 C T 0.401876 -1.2840e-05
1:4146028 C A 1.806628 9.6234e-06
1:4152928 A C 0.513509 1.9905e-05
1:4153684 A G 0.128343 -1.5231e-05
1:4156015 C T 0.285830 -1.7982e-05
1:4158955 T G 1.039156 -2.0648e-06
1:4160904 A G 0.131264 1.6817e-05
1:4162534 A G 0.029062 -8.8501e-06
1:4162563 G A 0.030796 1.5855e-06
1:4166023 A C 0.026002 -8.0845e-06
1:4170249 C A 0.516280 1.4201e-05
1:4173506 C T 0.038469 1.7348e-05
1:4173618 A G 0.067483 1.4608e-05
1:4175784 A G 0.358766 2.3482e-05
1:4177742 G A 0.090357 3.1030e-06
1:4177770 A G 1.948112 2.6472e-06
1:4178632 T C 0.076771 8.0666e-06
1:4180181 A T 0.041774 -6.2015e-06
1:4180842 T C 0.728908 -2.3708e-06
1:4186309 T C 1.047030 -3.4131e-06
1:4187494 A G 0.137652 1.1474e-05
1:4191859 C T 0.132454 4.6616e-07
1:4195537 C T 0.951155 -3.2392e-05
1:4199172 A G 0.064403 -7.2043e-06
1:4200169 A G 0.040618 -1.5501e-05
1:4200489 G A 0.103263 -1.6600e-05
1:4216862 T C 0.421398 3.1889e-06
1:4217340 T C 0.026488 -1.3566e-05
1:4218381 T C 0.342791 -1.6014e-06
1:4222406 T C 0.603876 2.1020e-05
1:4222684 T C 0.160060 1.4007e-06
1:4231558 T C 0.029123 1.3190e-05
1:4232007 A G 0.191192 4.0485e-06
1:4232695 A G 0.323626 1.5555e-05
1:4238650 G T 0.421320 5.3834e-06
1:4239028 A G 0.212084 1.1161e-05
1:4262453 A C 0.049600 3.6725e-05
1:4268251 T C 0.574883 -9.3080e-05
1:4270135 C A 0.077149 -6.0973e-06
1:4271915 G A 0.939354 -5.6801e-05
1:4276903 C T 1.943614 6.5390e-06
1:4277602 G A 0.180653 -2.5642e-06
1:4278331 A C 1.144727 -2.2129e-05
1:4278798 T C 0.542374 -3.8787e-05
1:4279186 A G 0.568685 2.1921e-05
1:4283000 A G 0.206910 2.7906e-05
1:4284659 C T 1.430101 -9.7435e-06
1:4285971 G A 0.089650 -2.1891e-05
1:4289935 T C 0.232592 1.1755e-05
1:4291262 C T 1.417359 -3.3919e-05
1:4293138 G C 0.025920 -8.9555e-06
1:4294000 G A 0.266532 -3.7132e-06
1:4294267 C G 0.501797 4.4915e-06
1:4300158 T C 0.038571 -1.5501e-06
1:4311009 T G 0.052395 3.8411e-05
1:4314360 C T 0.042542 2.8662e-06
1:4315204 T G 1.076785 -4.4211e-05
1:4316688 A G 0.104181 -9.5740e-06
1:4328952 A G 0.308741 -4.0637e-06
1:4332335 A G 0.042685 -2.5761e-05
1:4332476 A C 0.142935 4.1059e-06
1:4333505 C T 1.275892 -8.0897e-05
1:4338412 C A 0.097874 -1.1039e-05
1:4341843 T C 0.485301 -6.5315e-06
1:4355468 A G 1.103208 -5.5967e-05
1:4357576 C T 0.120041 -1.3975e-05
1:4358906 T C 0.087926 8.0384e-06
1:4361535 A G 1.284433 -2.2496e-05
1:4362747 C T 0.096504 1.1684e-05
1:4363625 T C 0.112568 -1.1034e-05
1:4364226 T C 1.345769 3.7989e-07
1:4364422 A C 0.614402 -4.3231e-06
1:4367323 A G 0.878793 -2.4562e-05
1:4367922 C T 1.405623 7.0132e-06
1:4367980 A G 1.426644 -1.6011e-06
1:4368216 T C 0.274678 3.5975e-06
1:4368745 A G 0.100070 4.8426e-06
1:4370074 T C 0.146417 -3.1445e-05
1:4370385 A G 1.621093 -2.1683e-05
1:4370489 A G 0.098370 -2.2544e-05
1:4370588 A C 0.109872 -3.2702e-06
1:4372049 T C 0.432991 1.8914e-05
1:4379687 G A 0.216463 -1.8622e-05
1:4380195 T C 0.735949 -6.8138e-05
1:4380503 C T 0.072583 -4.6247e-05
1:4380973 A G 0.289240 2.0911e-05
1:4381016 C G 0.325115 4.9434e-05
1:4384056 T C 0.268552 4.4021e-05
1:4395037 T C 0.198196 6.3876e-05
1:4395812 C A 0.433977 1.6011e-05
1:4400538 A G 0.335916 3.8021e-06
1:4405102 G T 0.085302 1.0698e-05
1:4406735 A G 0.460305 1.5845e-04
1:4409252 C A 0.083132 -4.3322e-07
1:4411626 G T 0.044905 3.2947e-06
1:4419975 A G 0.022911 -1.3342e-05
1:4423326 A C 0.069632 -4.7025e-05
1:4441089 G A 0.117984 1.0332e-05
1:4455887 A C 0.066555 -8.1366e-06
1:4456133 A G 0.132219 -1.1514e-05
1:4457859 C T 0.066110 -3.8820e-06
1:4463229 C T 0.209201 3.0277e-05
1:4477412 T C 0.038306 -8.4909e-06
1:4478039 A C 1.519863 3.9291e-05
1:4478139 G A 0.950747 -3.4498e-05
1:4486932 A G 0.031455 5.4648e-06
1:4488779 G A 0.031142 1.3548e-05
1:4491445 T C 0.318710 -5.5501e-06
1:4496329 T C 1.911934 -2.3561e-05
1:4499521 T C 0.037327 1.7561e-05
1:4503904 G A 0.422023 3.2601e-05
1:4504183 A G 0.145067 8.0488e-06
1:4508348 A C 0.356716 1.3119e-05
1:4510477 T C 0.080895 2.4280e-05
1:4512427 G A 0.185770 3.4812e-05
1:4519189 C T 0.726964 -1.3564e-05
1:4521519 G A 0.149106 -2.9851e-05
1:4523324 A G 0.097453 1.5624e-05
1:4523357 T C 1.435208 2.2755e-05
1:4534200 C T 0.321671 4.3167e-05
1:4534969 T C 0.230008 -1.6044e-06
1:4539232 G T 0.023840 1.4828e-05
1:4549380 A G 1.551557 1.1204e-05
1:4552323 A G 0.213505 -6.3805e-05
1:4556256 A G 0.038795 -2.0842e-05
1:4565380 G A 0.947456 2.8500e-05
1:4566418 G A 0.101967 -1.6838e-05
1:4578754 C T 0.221090 -2.3330e-05
1:4583448 C A 0.037990 1.9903e-05
1:4597961 G A 1.557904 -6.1019e-05
1:4605457 C T 0.054584 -1.1133e-05
1:4610733 C A 0.366484 -1.3909e-05
1:4613047 C T 0.078373 9.0254e-06
1:4624320 C T 0.151578 -4.5436e-05
1:4628741 G A 0.102355 2.0912e-05
1:4629443 C T 0.029119 2.5054e-07
1:4629608 T C 0.024829 -1.3714e-05
1:4633222 T G 0.227489 -1.1523e-05
1:4634978 G A 0.764909 -1.4683e-05
1:4636675 G A 0.040927 -1.2091e-05
1:4641668 G A 0.073508 1.3005e-05
1:4641742 A G 1.862226 -3.9340e-07
1:4643432 C A 0.458344 -7.9964e-06
1:4643482 C T 0.093033 2.9682e-05
1:4644017 A G 0.038047 -1.7602e-05
1:4647646 T C 1.850942 8.2747e-06
1:4648825 T C 0.204550 7.1067e-06
1:4651472 T C 0.226187 -5.5685e-06
1:4657087 A G 0.427630 1.6865e-06
1:4658816 T C 1.802147 -3.3162e-06
1:4659903 A G 0.149052 -1.7694e-05
1:4662408 A C 0.606345 -7.3767e-06
1:4668670 A G 0.091734 2.6214e-05
1:4673794 C T 0.091822 -4.1214e-06
1:4674429 T C 0.049770 -4.0520e-06
1:4677087 T C 0.774021 -1.8060e-05
1:4677276 C T 0.297073 3.8481e-05
1:4679563 C G 0.131359 1.0463e-07
1:4680353 C T 0.038612 3.9069e-05
1:4682438 A G 0.022888 -7.6861e-06
1:4682722 C T 0.160475 -1.5106e-05
1:4684305 C T 0.766915 -1.6337e-05
1:4684846 G A 0.030520 -2.1704e-06
1:4690808 T C 0.024217 -1.4888e-05
1:4691646 C G 0.050804 4.2557e-06
1:4696092 T C 0.458806 1.6007e-05
1:4696853 T C 0.030391 2.3479e-07
1:4698559 T C 0.314501 3.4105e-06
1:4701890 A G 1.834170 2.2307e-05
1:4705931 A G 0.510670 4.6725e-05
1:4708162 C T 0.129499 8.2103e-06
1:4710180 T C 0.046924 1.9356e-05
1:4712441 T G 0.099516 -8.4813e-06
1:4717340 C T 0.198271 4.6062e-06
1:4718551 T G 0.442803 -3.2798e-05
1:4722951 T C 0.384078 3.1744e-05
1:4724134 G A 0.225684 -4.6037e-06
1:4724957 T C 0.557890 -1.2132e-05
1:4725496 T C 0.132549 1.5686e-05
1:4726364 C G 1.570517 5.3586e-06
1:4727086 T C 0.880472 5.1645e-06
1:4731928 A G 0.504051 6.9357e-06
1:4733239 C T 0.611829 -1.4793e-05
1:4733355 C T 0.505241 -2.8755e-06
1:4735908 T C 0.045996 8.9113e-07
1:4737890 T C 0.384034 -5.1128e-06
1:4738705 T C 0.142354 2.7139e-06
1:4738788 A G 0.088933 2.4761e-06
1:4744294 T C 0.499573 -1.8219e-06
1:4749447 A G 0.076625 -2.8389e-05
1:4750590 A C 0.115305 1.0756e-05
1:4751995 A G 0.040373 -5.7335e-06
1:4754651 G A 0.033281 -1.1046e-05
1:4755501 A G 0.133786 9.4144e-08
1:4755722 A G 0.079090 1.6886e-05
1:4756601 G A 0.819973 2.2179e-05
1:4757524 A G 0.148956 -1.2176e-06
1:4761251 A G 0.207760 2.3770e-05
1:4763401 T C 0.979040 -2.5802e-06
1:4765955 C T 0.361354 -1.1220e-05
1:4769825 T G 0.264955 1.5259e-06
1:4770904 C T 0.676075 6.9851e-06
1:4771665 C G 1.129363 9.3950e-06
1:4772717 A G 1.338493 1.2329e-05
1:4773266 C A 0.476319 1.2637e-05
1:4773852 A G 1.491516 1.8244e-06
1:4775828 A G 0.411589 1.2648e-05
1:4781096 G C 0.329613 1.9095e-05
1:4781922 G C 0.031833 1.1722e-05
1:4788886 G A 0.905298 2.0975e-05
1:4789974 T C 0.242829 3.2042e-07
1:4795747 G T 1.539460 1.7308e-05
1:4797566 T C 0.136527 1.6692e-05
1:4799110 A G 0.385424 2.4494e-05
1:4799750 T G 0.032516 -9.0613e-06
1:4800121 G A 0.222824 -6.8049e-05
1:4804746 G A 1.360616 4.1796e-06
1:4805434 G A 1.873180 1.7115e-05
1:4806239 T C 0.027678 1.1659e-05
1:4806370 T C 0.041995 2.8500e-05
1:4809120 T C 0.648088 9.7414e-06
1:4817258 T C 0.204139 1.1511e-05
1:4821049 G A 0.038309 -2.7726e-05
1:4822040 G A 0.044334 -9.1803e-06
1:4825892 T C 0.598155 2.4527e-06
1:4826660 A G 1.569372 7.5715e-06
1:4832839 T C 0.054866 -1.7603e-05
1:4833498 T G 0.246157 1.2568e-05
1:4835893 A G 0.319094 7.6576e-06
1:4836121 G A 1.579670 2.2083e-06
1:4838146 T G 0.545491 5.3006e-07
1:4843233 A G 0.034294 2.3142e-06
1:4848808 G A 0.737309 8.5088e-06
1:4853747 C G 0.923025 8.9957e-06
1:4855524 T C 1.652773 -8.4539e-07
1:4858666 C A 0.034828 -1.3379e-06
1:4860555 A G 0.034777 1.5255e-06
1:4861603 C T 0.065045 1.4498e-06
1:4866420 T G 1.218071 1.7679e-05
1:4881267 C T 1.625567 1.6966e-06
1:4888739 G C 0.125940 2.4209e-05
1:4889588 A C 0.833817 7.5688e-06
1:4890255 A G 0.051280 1.4421e-05
1:4894144 T C 0.126409 1.8923e-05
1:4894148 C T 0.163511 -6.1792e-06
1:4898473 C T 0.060775 -2.7708e-06
1:4900223 C A 0.182866 -2.0090e-05
1:4901737 A C 1.221842 1.1097e-05
1:4914910 A C 1.161250 1.5885e-05
1:4927798 T C 1.106414 2.3200e-05
1:4929004 C T 0.031547 1.1550e-05
1:4929561 T C 0.059293 1.3227e-05
1:4932655 A C 0.073780 -9.6386e-06
1:4934852 T C 0.362149 1.4421e-05
1:4937139 A G 0.065464 1.4533e-05
1:4940987 A C 0.605332 1.1786e-05
1:4950877 A G 0.057168 -5.0300e-06
1:4951910 G A 0.515403 1.3425e-06
1:4954746 A G 0.023404 -2.8433e-06
1:4958491 T C 0.054343 -3.9974e-06
1:4960911 G A 0.327634 1.3119e-05
1:4963569 T C 0.370955 -3.5064e-05
1:4964674 A G 0.039302 8.3297e-06
1:4965417 T C 0.026859 6.8616e-06
1:4969653 A G 0.144475 2.4345e-06
1:4973094 C T 0.182492 2.1492e-05
1:4985225 T C 0.182999 2.4635e-05
1:4986475 G A 0.045058 -1.1401e-05
1:4987953 T C 0.053360 2.5001e-05
1:4991942 A C 0.583692 7.1526e-06
1:4994367 T C 0.072420 1.0134e-05
1:4995026 C T 0.938834 -4.2145e-06
1:4997363 G A 0.399126 -2.2674e-06
1:5002393 C T 0.169372 -5.4624e-06
1:5002457 T G 1.206811 -5.6519e-06
1:5005716 T G 0.052799 -7.6646e-06
1:5007235 C T 0.964139 -2.7626e-06
1:5009249 G A 1.115625 1.0176e-05
1:5010878 C T 1.252478 6.0124e-07
1:5018318 A C 1.122142 5.5630e-07
1:5021200 G T 1.000932 6.0297e-05
1:5021420 A G 0.361643 -1.6606e-05
1:5026837 G A 0.101240 1.5338e-05
1:5026859 C T 0.079736 -9.6162e-06
1:5028850 T C 0.212010 -1.1527e-05
1:5029531 C A 0.443432 -1.5449e-06
1:5030419 T C 0.090592 4.8239e-06
1:5030567 C G 0.395365 2.5596e-05
1:5032137 C T 0.361282 2.3074e-05
1:5036940 C T 0.070400 6.4637e-06
1:5038093 C A 0.577909 1.7974e-05
1:5039514 C T 0.040849 9.2402e-06
1:5039794 G C 0.356856 -2.3479e-06
1:5047874 C A 0.049267 -1.0953e-05
1:5051305 G T 0.821533 5.9916e-06
1:5055883 T A 0.024778 -2.4986e-08
1:5057225 A G 0.352470 1.0361e-05
1:5058911 A G 0.026498 -2.0447e-05
1:5060684 C T 0.947537 5.2746e-06
1:5072295 T C 0.574216 1.0521e-05
1:5073658 C A 0.529699 -2.6930e-05
1:5081173 A G 1.545879 -1.3599e-06
1:5083573 G A 0.424957 1.7841e-05
1:5088062 T C 0.422761 -8.0582e-08
1:5088994 A G 0.220336 -3.8368e-06
1:5091631 A G 0.021609 2.5954e-05
1:5091827 G A 1.457405 1.6277e-05
1:5093741 G C 0.846138 2.5092e-05
1:5094655 T C 0.031731 -1.3385e-05
1:5095214 C T 0.153376 1.4394e-06
1:5097059 C A 0.063903 -3.2141e-05
1:5098913 G A 0.059103 -2.6974e-05
1:5098991 C T 0.021388 2.8709e-05
1:5099400 T C 0.074480 -2.0477e-05
1:5103105 T C 0.102634 3.1301e-05
1:5103621 G A 0.497234 -4.2500e-05
1:5113911 A C 0.349818 1.0484e-05
1:5121786 T G 0.131189 3.0642e-05
1:5122297 C T 0.030374 -6.4358e-06
1:5126826 A G 0.024156 -1.4504e-05
1:5135010 T C 0.182849 1.4742e-05
1:5136644 C T 0.876352 -2.5234e-05
1:5137669 C T 0.020566 -5.7038e-07
1:5138696 T C 0.473259 8.8971e-06
1:5138792 C T 0.353146 3.5182e-05
1:5142552 G T 0.619400 4.0057e-05
1:5143472 G T 0.170137 -4.5592e-06
1:5146071 C T 0.333077 6.1690e-06
1:5151214 C A 0.131240 1.4850e-05
1:5158225 T C 0.966791 -1.3661e-05
1:5158512 T C 0.023819 -1.0267e-05
1:5159350 C T 1.512374 -9.3031e-06
1:5168872 T C 0.031234 1.3094e-05
1:5170712 G A 0.209691 -5.3478e-06
1:5179806 C T 1.539055 -3.4822e-05
1:5183925 A G 1.455790 -8.1381e-05
1:5190166 G A 0.274097 -1.8524e-05
1:5190659 C T 0.220723 -8.1659e-07
1:5193026 G A 0.122305 -2.4601e-05
1:5196739 G A 0.764076 -2.1935e-05
1:5198791 T C 0.068024 -2.1856e-06
1:5202294 T C 0.023836 -5.6301e-06
1:5204884 G A 0.239779 -6.6988e-06
1:5206639 G A 1.392051 -6.3845e-05
1:5215285 G A 0.097184 -2.4188e-06
1:5217432 G C 0.022143 1.2744e-05
1:5222596 T C 0.874353 -1.2173e-05
1:5225760 C T 0.022269 1.5734e-05
1:5227508 T G 0.227649 3.5351e-06
1:5228983 A C 0.092700 -9.5085e-07
1:5230746 A G 0.815322 -5.5104e-06
1:5236110 T C 0.179069 2.7146e-07
1:5237431 G A 0.151071 -1.6994e-05
1:5246841 T C 0.499784 -7.2591e-06
1:5251569 T G 0.314807 1.3230e-07
1:5251764 C G 0.121360 1.8799e-06
1:5257327 G A 0.054764 3.2209e-06
1:5258154 G A 1.627376 -1.1456e-05
1:5259472 G T 0.595346 6.2273e-07
1:5262285 G A 0.025818 -1.8122e-05
1:5264697 G A 0.107047 -1.7141e-05
1:5268005 C A 0.027967 5.5055e-05
1:5277437 T C 0.689440 -5.3072e-06
1:5278009 T C 0.120772 7.4027e-06
1:5280502 G T 0.098221 -2.1408e-05
1:5282028 A G 0.049005 1.5486e-05
1:5284350 T C 0.035113 -2.1990e-05
1:5288559 C T 0.042416 5.0141e-06
1:5294237 T C 0.056641 6.6190e-05
1:5294368 G A 0.111807 2.1975e-05
1:5295574 T C 0.020555 2.6215e-05
1:5305023 A G 1.576430 7.0841e-06
1:5306840 A G 1.792665 9.4820e-06
1:5307136 A G 0.076867 -2.2572e-05
1:5309224 T G 0.032217 -4.3722e-08
1:5309567 C A 0.815454 -1.4143e-05
1:5310910 T C 0.020484 9.2955e-06
1:5312165 G T 0.085512 2.3298e-05
1:5312690 T C 0.385567 3.8686e-05
1:5314570 T C 0.035504 -1.1467e-05
1:5315344 C T 0.070057 3.5889e-05
1:5316813 C G 0.025961 1.8828e-05
1:5318071 G C 0.245552 -5.7287e-06
1:5321291 A G 0.031047 1.3466e-05
1:5323163 T C 0.640054 -2.9052e-05
1:5329177 G A 0.112912 2.1542e-05
1:5330646 A G 0.021398 -2.4220e-06
1:5333340 C T 0.132362 3.3287e-05
1:5334623 T G 0.195401 -9.5945e-06
1:5335174 A G 0.022133 1.4515e-05
1:5340404 T C 0.075636 5.7465e-06
1:5341078 G A 0.842374 6.6864e-06
1:5343226 G T 0.646184 1.2223e-05
1:5347371 A G 0.037146 -1.6400e-06
1:5347439 G A 1.183366 1.0806e-05
1:5347627 C T 1.056304 -9.9601e-06
1:5347779 T C 0.053466 -1.5290e-05
1:5347979 A C 0.894140 1.1323e-05
1:5348850 A G 0.031431 3.2291e-05
1:5353639 C T 0.061017 -2.8115e-05
1:5354275 A C 0.072590 2.9687e-06
1:5354772 T C 0.052316 -1.8302e-05
1:5354979 C T 0.927278 2.0476e-05
1:5356371 G A 0.510606 6.1288e-06
1:5356892 C T 0.723550 -8.4642e-06
1:5357171 C A 0.714255 2.9920e-05
1:5358282 T C 0.041386 4.7406e-06
1:5358384 G A 0.862273 1.0887e-05
1:5362333 T C 0.044636 -2.1718e-05
1:5364734 A C 0.245651 -1.9411e-05
1:5369936 G T 1.111361 -1.7194e-05
1:5370017 C T 0.024414 -2.1483e-05
1:5375727 A G 0.145325 1.7997e-05
1:5384943 A G 0.046261 2.2750e-05
1:5385080 G T 0.970864 2.7239e-06
1:5388176 T C 0.103368 2.5878e-05
1:5389291 A G 0.797286 3.3478e-06
1:5390759 C T 1.959080 -5.4113e-07
1:5393462 C T 0.032077 5.6196e-06
1:5401289 A C 0.173646 2.0342e-06
1:5404340 T C 0.039356 1.9410e-05
1:5404897 T C 0.034824 -1.6093e-05
1:5409829 T G 0.088926 -2.1115e-05
1:5411433 C G 1.255945 -3.1807e-07
1:5411516 C T 0.120452 4.3255e-06
1:5421533 A G 0.270371 -7.3264e-07
1:5422873 T C 0.021905 -1.2559e-05
1:5426587 C T 0.714112 -1.6578e-05
1:5426757 C T 0.117260 1.8787e-05
1:5463937 G A 0.584936 5.9275e-06
1:5464406 T C 0.085574 -1.5008e-06
1:5465127 G A 0.118837 5.2214e-06
1:5467532 T C 0.490873 -5.4972e-06
1:5470084 G A 0.067330 9.2531e-06
1:5470968 T G 0.026845 -3.6633e-06
1:5472626 A C 0.105095 -3.8214e-07
1:5474903 G A 0.131325 4.8624e-06
1:5480101 T C 1.232925 -1.5307e-05
1:5480260 C T 0.282722 3.6048e-07
1:5486073 G A 0.061017 1.6445e-06
1:5490101 C T 0.490533 -2.1492e-05
1:5492983 C T 0.925455 -2.0072e-05
1:5497307 T G 0.045170 9.3772e-06
1:5501584 A G 0.078815 1.0201e-05
1:5507130 C T 0.056651 1.0866e-05
1:5508774 A G 0.047825 -1.6396e-05
1:5513100 C T 0.336137 7.6669e-06
1:5513490 T C 0.063454 6.0101e-07
1:5517923 G A 0.235744 3.1086e-06
1:5524343 C A 0.039849 2.1068e-05
1:5524582 A G 0.936009 -3.2324e-05
1:5530396 C T 0.173741 5.4932e-06
1:5534570 T C 1.895292 5.6097e-06
1:5534948 G T 0.105513 -1.0814e-05
1:5535339 G A 0.059466 1.3232e-05
1:5536722 A C 0.030228 7.3583e-06
1:5540162 T C 0.023081 4.4062e-06
1:5540807 C A 1.877351 9.6189e-06
1:5544659 C G 0.674810 9.5388e-06
1:5548038 C T 0.300051 2.2795e-05
1:5550144 T C 0.124498 -2.6519e-05
1:5550489 G T 0.449127 5.4203e-06
1:5552235 T C 0.219720 -1.8901e-05
1:5553470 C T 1.619125 -2.7913e-05
1:5554049 G A 0.221879 -5.1371e-05
1:5555684 T C 0.186575 -9.0002e-06
1:5558726 G T 0.214661 -1.0700e-05
1:5563249 T C 0.020824 -1.1928e-06
1:5572304 A G 0.354323 -1.4278e-05
1:5573683 T C 0.097704 -3.9663e-05
1:5574895 G A 0.143289 -6.3689e-06
1:5575910 C T 0.081025 1.5056e-05
1:5577052 C T 0.113207 1.5932e-05
1:5578655 C T 0.059796 -1.5206e-05
1:5582348 A G 0.087763 -3.0376e-06
1:5583782 G A 1.934353 9.1836e-06
1:5588816 A G 0.249234 -2.2154e-05
1:5588846 C A 0.044884 -3.3870e-05
1:5592799 C T 1.541850 -3.2453e-06
1:5597230 T C 0.168101 -1.4124e-05
1:5603850 G A 0.378696 2.4796e-05
1:5618540 C T 0.164643 7.9166e-06
1:5622053 T C 0.066470 -2.4827e-05
1:5623548 T C 0.140260 1.0082e-08
1:5626094 T C 0.796289 -1.8666e-06
1:5627912 A C 0.918285 -6.3054e-06
1:5631034 G A 0.103769 1.3211e-05
1:5631455 T C 0.045201 3.4656e-06
1:5631820 T C 0.040016 7.5244e-06
1:5635724 C T 0.764409 -5.9291e-06
1:5636176 G A 0.038877 1.0230e-05
1:5636697 C T 0.076544 -9.1513e-06
1:5636732 A G 1.148834 -2.2994e-06
1:5636893 C A 0.098683 1.7474e-06
1:5637268 G T 1.813255 -8.9934e-06
1:5640446 G A 0.790248 -2.8264e-05
1:5641458 T C 0.073671 9.0416e-06
1:5642847 A G 0.166387 -1.3697e-05
1:5643543 A G 0.326434 -5.3320e-06
1:5643758 T C 1.292772 -4.3726e-05
1:5646104 T G 0.024924 2.4522e-05
1:5654285 T C 0.052524 2.2362e-06
1:5657296 A G 0.025879 5.9322e-06
1:5658104 G A 0.151234 -3.2890e-06
1:5662664 C T 0.276596 5.2088e-07
1:5664897 T C 0.379706 -8.0686e-06
1:5665513 G A 0.967219 -4.3702e-06
1:5671493 C G 0.130540 1.6731e-05
1:5674434 C T 1.476013 -3.3548e-05
1:5677112 C A 0.139845 9.4374e-06
1:5678783 G A 1.016387 -2.4094e-06
1:5679441 G A 0.894891 4.0420e-06
1:5679808 A G 0.506801 1.8887e-05
1:5680572 G A 0.404120 -1.9163e-05
1:5683439 A G 0.081552 1.4315e-06
1:5683761 C T 0.117814 3.3819e-05
1:5684738 C G 1.511350 -3.3607e-06
1:5695480 A G 0.994231 -3.4867e-05
1:5695978 G T 0.082415 1.4885e-05
1:5696677 G A 1.056519 -2.9188e-05
1:5698736 A G 0.312818 -4.0321e-05
1:5703552 A G 0.532450 -2.7240e-05
1:5707938 A G 0.878796 -3.7738e-05
1:5709833 A G 0.293503 1.3632e-06
1:5710885 A G 0.080613 8.4448e-07
1:5711767 A G 0.036895 -7.8617e-06
1:5713014 G A 0.734011 -2.1293e-05
1:5719471 C G 0.217446 7.3973e-07
1:5720961 T C 0.126987 -1.7954e-06
1:5724940 C T 0.470617 -7.7528e-06
1:5737696 C A 0.093012 -1.8059e-05
1:5743509 G A 0.271020 -2.1240e-05
1:5744963 C A 0.095596 -1.8448e-05
1:5745339 G A 0.199005 2.2345e-05
1:5747158 G A 0.566866 1.0025e-05
1:5747635 T C 0.054411 -4.4648e-07
1:5750125 T C 1.374140 1.3036e-05
1:5752044 A G 0.146913 -2.9891e-05
1:5752806 T C 0.242584 2.3746e-05
1:5754119 A G 1.417699 1.7382e-05
1:5758772 C T 0.125725 -1.7964e-05
1:5760354 T C 0.069411 -2.8635e-05
1:5768379 A G 0.060143 -9.8439e-06
1:5768607 T C 0.078114 3.1848e-05
1:5771601 A C 0.036759 2.5201e-06
1:5771817 C G 0.357447 1.6847e-05
1:5773754 G A 0.023751 -2.8966e-05
1:5777457 C T 1.152271 2.4603e-07
1:5778236 A G 0.999381 1.9497e-05
1:5778800 A G 0.066463 1.5423e-06
1:5786651 A G 1.003454 -1.6079e-05
1:5788582 T C 0.090741 3.1126e-05
1:5788790 C T 0.646480 -1.5968e-05
1:5789247 A C 0.067350 8.0562e-06
1:5790320 C G 0.265812 1.4368e-05
1:5802376 T C 0.875648 -7.6632e-06
1:5805356 C T 0.081480 -6.9648e-06
1:5805386 A G 0.313583 2.3579e-05
1:5808499 G A 0.047441 1.0287e-05
1:5815367 C T 0.310910 2.9966e-06
1:5815715 A G 0.044867 2.6372e-05
1:5826134 G C 0.027386 1.0576e-05
1:5826660 A G 0.060568 -3.5718e-06
1:5837401 G A 0.208868 1.2673e-05
1:5837435 T C 0.328889 2.1412e-05
1:5840181 G A 0.115771 3.0151e-05
1:5847239 T C 0.529845 6.7889e-06
1:5851722 C A 0.071060 3.7190e-06
1:5852234 A G 0.064233 1.4931e-05
1:5852950 C A 1.808267 -1.4092e-06
1:5856161 T C 0.033699 -1.5907e-06
1:5857961 T C 0.394539 5.6561e-06
1:5873013 G A 1.431420 1.2548e-06
1:5875225 A G 0.080498 -2.2605e-05
1:5886177 C G 0.059837 1.9352e-05
1:5886560 A G 0.039441 4.4783e-06
1:5887118 A C 0.056852 2.5447e-05
1:5887672 G A 1.472888 -5.1260e-06
1:5888555 T G 0.123757 1.5072e-05
1:5890394 G A 1.315990 -1.2649e-05
1:5897070 T C 0.043763 1.6218e-05
1:5898323 C T 0.780208 -9.4010e-06
1:5899473 A G 0.100176 4.8153e-05
1:5906643 C T 1.525993 4.7465e-06
1:5911000 A G 0.496507 -6.8503e-07
1:5911588 C A 0.162437 1.2521e-05
1:5911666 C T 0.067204 3.6921e-06
1:5912942 A G 0.024448 -6.7350e-06
1:5913621 C T 1.429340 -1.3541e-05
1:5917731 G A 0.085070 -2.5450e-05
1:5917836 A G 0.060938 4.3107e-06
1:5919414 A G 0.045932 1.0261e-05
1:5924881 A G 0.309567 -6.5088e-06
1:5925955 C T 0.102709 4.4094e-06
1:5927169 A G 0.034229 1.3708e-05
1:5927738 A G 0.353554 3.9581e-06
1:5933384 G C 0.061724 5.3120e-06
1:5933530 G A 0.219353 -2.0137e-05
1:5934103 A G 0.101430 -1.9543e-05
1:5934380 T C 0.121227 8.2454e-06
1:5934490 G A 1.295635 -3.6346e-05
1:5934837 T C 1.067833 -9.3541e-06
1:5935359 A G 0.048760 -1.5809e-05
1:5935401 T C 0.597352 -1.0865e-05
1:5937091 C T 1.813676 2.1422e-05
1:5940243 A G 0.051976 4.4779e-06
1:5951013 T C 0.063274 2.5015e-05
1:5955841 G A 0.335131 -1.4510e-06
1:5956909 A C 0.158061 -2.3711e-06
1:5960503 G A 0.754468 4.4349e-05
1:5965455 T C 0.024809 -6.7231e-06
1:5970367 T C 0.074201 6.3471e-06
1:5977154 T C 0.075211 2.5461e-05
1:5987978 G A 0.131774 -1.0664e-05
1:5994334 T C 0.042471 5.7338e-06
1:5998094 T C 0.080331 -2.1758e-05
1:6007446 T C 1.722986 -1.4564e-05
1:6007474 A G 0.849483 -1.0945e-05
1:6008591 T C 0.810062 5.5307e-05
1:6008674 T C 0.044429 2.5957e-05
1:6016661 G A 0.029782 4.7245e-06
1:6021704 C T 0.286105 -9.0676e-06
1:6022815 A G 0.025077 5.5050e-06
1:6028221 G A 0.073004 2.6552e-05
1:6030027 A G 0.061601 4.8374e-06
1:6031514 T C 0.145703 1.1733e-05
1:6031944 A C 1.280271 2.1346e-05
1:6032320 A G 0.338075 -1.0633e-06
1:6040082 C A 1.871562 3.3292e-06
1:6043930 G A 0.096450 -2.0833e-05
1:6045022 A G 0.379359 -2.3774e-05
1:6046264 A G 0.051382 8.5640e-07
1:6053916 C G 0.044650 -5.9459e-06
1:6059437 G A 0.295496 -1.2656e-05
1:6063655 A G 1.000020 -2.3374e-05
1:6067640 G C 1.671819 2.8133e-05
1:6070870 T C 0.892209 2.5547e-05
1:6074402 A G 0.093832 -5.9765e-06
1:6075528 T C 0.546664 -1.8308e-05
1:6082417 T C 0.311281 1.1386e-05
1:6084824 A G 0.038785 7.7047e-06
1:6100313 G A 1.520758 6.6411e-07
1:6101005 T C 0.042590 4.4970e-06
1:6102242 G A 0.102960 -6.3005e-05
1:6104002 C T 0.897485 -1.0699e-05
1:6104064 T C 0.515236 -1.3774e-05
1:6111757 A G 0.086944 3.4959e-06
1:6115361 T C 0.051868 -2.3790e-06
1:6120307 T C 0.087562 -3.1452e-06
1:6125460 A G 0.049695 -3.9054e-06
1:6126668 A G 0.064688 2.1634e-05
1:6129954 A G 0.091078 5.7396e-06
1:6135207 A C 0.449015 -3.2877e-05
1:6135287 T C 0.033651 -4.8552e-06
1:6139169 T G 1.436568 1.4062e-05
1:6140686 C T 0.596829 2.1077e-05
1:6141454 A G 1.442157 1.5190e-05
1:6141507 G A 0.196945 -7.8038e-07
1:6143260 C T 0.397368 2.6718e-05
1:6144483 G A 0.132654 -2.2615e-05
1:6144914 G A 1.117294 1.8952e-06
1:6145365 G A 1.351810 2.9086e-05
1:6147298 T C 0.217439 3.6937e-06
1:6147407 T C 0.240925 1.4677e-05
1:6148922 C G 0.221152 -1.1677e-05
1:6162601 C T 0.058916 1.8567e-05
1:6163925 T C 1.497370 1.6914e-05
1:6165419 T C 0.249166 -1.0208e-05
1:6173649 G A 1.087787 2.4315e-06
1:6175417 T C 0.074738 -4.4713e-06
1:6182444 A G 0.130529 2.6439e-06
1:6184092 G A 1.104497 -1.7697e-06
1:6190315 T C 0.164840 -3.2256e-06
1:6192865 A G 0.335080 -3.3001e-07
1:6195598 C A 0.783877 -1.0507e-05
1:6197895 C G 0.086842 -6.1385e-06
1:6204161 A G 0.212754 4.2074e-06
1:6205349 T C 0.258499 -8.5157e-07
1:6205381 T C 0.051823 1.0089e-06
1:6207217 C T 0.656958 -1.8445e-05
1:6211964 A G 0.548718 -1.5637e-05
1:6212870 A G 0.147545 -1.4023e-05
1:6215047 G A 0.145101 6.2779e-06
1:6216780 A G 0.232211 -6.2254e-07
1:6222075 G A 0.291372 9.5452e-06
1:6222501 A C 1.682973 -5.5531e-06
1:6226940 A G 0.059341 6.7836e-06
1:6232976 C G 0.082327 -1.6078e-05
1:6233573 C A 0.187551 -5.8262e-06
1:6241321 A G 0.088198 -8.8633e-06
1:6248784 C T 0.102290 -3.7763e-06
1:6257856 A G 0.880976 -2.9171e-06
1:6258792 A G 0.136085 2.4560e-06
1:6259043 A G 0.061863 5.2690e-07
1:6259130 G A 0.580856 -1.2521e-05
1:6266994 C G 0.100050 1.3983e-05
1:6272078 A G 0.080712 7.3996e-06
1:6273206 T C 0.038241 -1.6400e-05
1:6273919 A G 0.074259 -2.0277e-05
1:6278414 G A 0.683636 -7.5193e-06
1:6279370 C G 0.546967 -2.6395e-06
1:6281667 C A 0.133317 -7.2752e-06
1:6282950 G T 0.039322 -6.2780e-06
1:6285458 C T 0.156728 -9.0586e-06
1:6301301 G C 0.051334 -2.4149e-06
1:6303383 T C 0.059918 -2.0750e-05
1:6304454 G A 0.025118 1.8174e-05
1:6307255 C T 1.511153 8.4708e-06
1:6307630 A G 0.086852 2.3148e-05
1:6314822 C T 1.381429 6.3953e-06
1:6315125 A G 0.035919 -5.2879e-06
1:6317585 T C 0.045136 1.7672e-05
1:6325098 C T 0.052459 -1.5945e-05
1:6332909 C T 0.225854 5.6905e-05
1:6338295 T C 0.316408 -2.1168e-05
1:6339299 T C 0.047910 -2.2517e-05
1:6343714 C A 0.070655 -1.4968e-06
1:6355905 T C 0.047057 -7.4247e-06
1:6358604 C T 0.266332 9.4345e-06
1:6359997 T G 0.066817 -3.0664e-06
1:6363163 T G 0.096932 4.1719e-06
1:6367321 A G 0.040883 -1.9686e-08
1:6370415 T C 0.085159 -2.9248e-06
1:6375291 A G 0.169036 1.9412e-05
1:6384245 C A 0.026556 -7.5116e-06
1:6388317 A G 0.045537 2.0933e-05
1:6391530 G A 1.960875 -6.4398e-06
1:6403882 G A 0.368772 9.9993e-06
1:6404299 T G 0.020192 8.7775e-08
1:6415611 C T 0.504027 -9.1987e-06
1:6419320 A C 0.062992 -1.8359e-05
1:6419994 A G 0.075949 -2.0537e-06
1:6420825 A G 0.078917 8.0019e-06
1:6425349 T C 0.094947 7.4326e-06
1:6450306 T C 0.033189 -1.6102e-05
1:6457905 G A 0.030082 -1.3103e-05
1:6458105 T C 0.039268 3.0890e-06
1:6459141 C A 0.392826 7.1681e-06
1:6473294 G A 0.257560 -1.7365e-06
1:6476286 C T 0.125929 6.2942e-06
1:6481842 G A 0.469767 -9.2796e-06
1:6486225 T C 0.125069 5.9958e-06
1:6488123 A G 0.166962 5.5842e-06
1:6489364 T C 0.204683 -5.7318e-06
1:6497057 C T 1.960589 -9.3833e-06
1:6501796 C T 0.362061 -1.0106e-05
1:6505671 A G 0.082289 -2.4845e-05
1:6509558 C T 0.132019 -3.4664e-07
1:6519553 C T 1.963238 4.7244e-06
1:6521150 C A 0.304090 -7.2448e-06
1:6524501 C T 0.134881 3.2115e-06
1:6524688 C T 0.121890 9.9130e-06
1:6528468 T C 0.137523 6.5278e-06
1:6528589 T C 0.115132 1.2417e-05
1:6529443 G A 0.270741 1.0375e-05
1:6530189 A G 0.253457 1.4789e-05
1:6531589 T C 0.114781 1.5519e-05
1:6531650 T C 0.137496 4.8994e-06
1:6533393 C G 0.270548 1.4144e-05
1:6542330 C T 0.100189 -2.7031e-06
1:6544007 G A 0.228699 -6.6706e-07
1:6549915 G T 0.026644 -3.2015e-06
1:6550505 T C 0.192869 -6.5706e-06
1:6551692 T C 0.118616 3.5814e-06
1:6552600 C G 0.126215 -9.8601e-06
1:6557009 C A 0.215960 -9.4884e-06
1:6560285 C A 1.961837 1.0376e-05
1:6560493 T C 0.049124 1.1595e-05
1:6561039 T C 0.042678 8.6419e-06
1:6563067 A G 0.199699 -1.5716e-05
1:6571187 A G 1.174292 6.8631e-06
1:6572271 G C 0.463165 1.1852e-05
1:6577765 T C 0.725383 2.3449e-06
1:6579521 C G 0.062502 -1.2843e-07
1:6592377 G A 0.229107 9.1949e-06
1:6601607 C T 1.741675 -2.1546e-05
1:6614526 G A 0.059830 1.4678e-05
1:6614535 A G 1.739305 -1.7531e-05
1:6623499 T C 1.149711 1.6436e-05
1:6625420 T C 0.061884 -3.2631e-07
1:6631106 T C 0.038177 -4.4978e-07
1:6631431 T C 1.742351 -1.5617e-05
1:6633230 A G 0.698290 -4.7662e-06
1:6635306 A G 0.271938 -2.6270e-06
1:6637056 A G 0.055692 -8.5073e-06
1:6639943 A G 0.111640 -1.8296e-06
1:6640116 G A 0.314402 -7.5680e-07
1:6649228 G T 0.143439 1.6504e-05
1:6649603 A G 0.060741 -1.3354e-06
1:6650824 T C 0.050681 1.2412e-05
1:6651093 A G 0.316778 -7.3929e-06
1:6654423 T C 0.087919 -1.3776e-05
1:6655444 T C 0.068598 -5.8579e-06
1:6657653 A C 0.223413 2.5510e-05
1:6659505 A G 0.667933 2.8097e-05
1:6662057 A G 0.040305 -2.9888e-05
1:6665266 T C 0.052663 1.0649e-05
1:6666848 C T 1.805659 4.2260e-06
1:6673670 T G 0.020263 -1.8101e-05
1:6676485 G T 0.705851 -1.9054e-05
1:6687748 T C 0.053020 -3.8792e-06
1:6689824 G A 0.701842 3.2938e-05
1:6693097 G A 0.700357 2.6903e-05
1:6693102 T C 0.061139 3.2251e-06
1:6693427 T C 0.040924 -1.1539e-05
1:6696845 A G 0.241017 -1.9425e-05
1:6698390 T C 0.036507 2.6326e-05
1:6699327 T C 0.032604 -5.2140e-06
1:6705874 C G 0.444670 -5.8109e-06
1:6705944 T C 0.172286 2.9775e-05
1:6711146 C T 0.693530 2.8092e-05
1:6712772 T C 0.050868 1.2861e-05
1:6713225 G A 0.052894 1.0610e-05
1:6720932 G C 1.817872 -7.9883e-06
1:6726269 C T 0.141779 8.3703e-06
1:6726401 A G 1.125991 2.3495e-05
1:6743063 C T 0.049206 -5.1009e-06
1:6749566 C G 0.193161 -1.0035e-05
1:6756674 C T 0.063498 -3.5939e-07
1:6776842 A G 0.150221 -2.0986e-06
1:6777168 A G 1.111310 1.6468e-05
1:6785947 T C 1.125154 2.2084e-05
1:6786581 G A 0.176213 2.8535e-05
1:6795230 C T 1.108060 -3.1270e-06
1:6797684 A G 0.989352 -7.2556e-07
1:6798979 A G 0.088963 -5.6897e-06
1:6811709 T G 0.070944 -7.1729e-06
1:6817960 C T 1.892732 -1.6312e-06
1:6828127 C T 0.020025 -7.9075e-06
1:6828290 A G 0.211612 -1.4455e-05
1:6828608 G A 0.906328 -4.4564e-06
1:6829582 A C 0.624309 1.0980e-05
1:6848799 T C 0.030894 2.0487e-06
1:6853355 G A 0.187687 -1.1829e-05
1:6867276 C T 0.125841 -6.2210e-06
1:6867842 C T 0.314337 -1.8281e-05
1:6871756 G A 0.094437 1.1578e-05
1:6878958 T C 0.053238 4.8207e-07
1:6886308 C A 0.306426 5.2959e-06
1:6895384 C T 0.054384 2.6946e-05
1:6896334 G A 0.060364 4.1338e-06
1:6905711 A G 0.026641 3.2902e-06
1:6920390 C T 0.043018 -1.1076e-05
1:6921578 G A 0.271160 -1.3959e-05
1:6934001 C A 0.072318 -8.6462e-06
1:6938085 T C 0.022473 2.9500e-06
1:6943462 T C 0.055930 -6.0972e-06
1:6950551 C T 0.200675 -8.4784e-06
1:6985069 G A 0.840895 1.0056e-05
1:6995522 T C 0.081579 -1.3321e-05
1:7004837 G T 0.211887 -3.0216e-06
1:7006544 G A 1.214685 -2.4486e-08
1:7016273 G C 0.030037 1.2942e-05
1:7019932 T C 0.056634 7.0201e-07
1:7021476 A G 0.859013 -8.1361e-06
1:7029822 A G 0.246807 1.7858e-06
1:7031417 G C 0.115638 8.2210e-08
1:7055930 G A 0.057219 1.2899e-05
1:7056538 C T 0.340880 -5.2184e-06
1:7062426 T C 0.592643 1.3188e-06
1:7063003 G A 0.025781 -1.9670e-05
1:7072550 C T 0.365746 2.0145e-05
1:7072778 A G 0.105806 -3.0144e-06
1:7072945 T C 0.144996 7.3861e-06
1:7074756 A G 0.082136 -5.3242e-06
1:7076959 T C 0.239127 5.8480e-06
1:7077218 T C 0.138012 1.8350e-06
1:7088596 T C 0.048498 1.2184e-05
1:7096700 T C 0.173374 4.6752e-06
1:7099445 A G 0.127871 -1.7301e-05
1:7115591 A G 0.092472 2.3111e-05
1:7115948 A G 0.050161 -3.0295e-05
1:7117011 G A 1.390510 8.5741e-06
1:7119967 C G 0.054795 -1.4410e-05
1:7122846 A G 0.040706 -3.3598e-05
1:7125002 G C 0.445693 1.1530e-05
1:7131192 G A 0.672114 1.5419e-05
1:7136289 G A 0.040183 7.3433e-06
1:7136371 G A 0.022044 1.0802e-05
1:7139110 A G 0.480840 3.4580e-05
1:7141085 A G 0.094773 1.6905e-05
1:7141327 C T 0.435830 -3.1663e-05
1:7145417 A G 1.719062 -1.5481e-05
1:7146519 G A 0.022004 -1.4879e-05
1:7146809 C T 0.262959 1.2975e-06
1:7148644 G A 0.026022 -8.3312e-07
1:7149575 G A 0.024771 9.9013e-06
1:7150527 A G 0.990912 1.9454e-05
1:7151993 T G 0.041794 -2.3935e-05
1:7155254 C G 1.897424 -5.1783e-06
1:7161004 C G 0.142364 -2.3135e-05
1:7162020 A G 0.104939 1.9844e-05
1:7164515 C T 0.417825 -3.1332e-05
1:7169735 C G 0.690807 -1.7326e-05
1:7170719 G A 0.177610 -1.1707e-05
1:7177569 A G 1.441606 3.8828e-05
1:7177813 C T 0.761451 2.0380e-05
1:7179379 G A 0.031952 6.4582e-06
1:7179479 T C 0.621552 8.2125e-06
1:7181192 G A 0.059140 6.6061e-06
1:7183119 T C 0.029534 5.3293e-06
1:7185315 G A 0.531593 9.5176e-06
1:7190806 G A 0.074786 -2.7590e-06
1:7202190 C T 1.104572 2.8317e-05
1:7205930 T G 0.039071 -1.0117e-05
1:7210432 T C 0.028525 1.4370e-05
1:7212341 A C 0.192039 -3.8501e-06
1:7215397 T G 0.114237 -1.6063e-05
1:7220970 G A 1.193783 5.9601e-06
1:7222917 T C 0.049702 3.1974e-05
1:7236210 A G 0.078213 -2.4923e-05
1:7236810 G A 1.192433 9.5261e-07
1:7237832 T C 0.026094 -2.8339e-06
1:7239131 C G 0.151982 2.4251e-06
1:7245019 G A 0.730176 -1.1445e-05
1:7247335 A G 0.166809 -7.5011e-06
1:7253886 C T 0.256649 2.9422e-05
1:7259142 G T 0.040587 -6.6689e-06
1:7270538 T C 1.176757 -4.9073e-06
1:7280137 G T 0.030636 -1.0551e-05
1:7280190 G C 0.040808 -4.9344e-06
1:7281521 G A 1.962429 2.3395e-05
1:7283786 G A 0.063070 -3.1290e-05
1:7287980 T C 0.037136 -2.8767e-06
1:7292910 A G 1.220944 -1.1633e-05
1:7296256 C T 0.129768 1.4389e-05
1:7297837 T C 0.073052 2.1031e-05
1:7299892 T C 0.046693 2.7337e-05
1:7302027 G T 0.022653 -8.0968e-06
1:7311733 T C 0.034036 -2.9165e-06
1:7315580 T C 0.283304 7.5586e-06
1:7316031 A G 1.417406 3.1792e-05
1:7317528 G A 0.029368 -1.3178e-05
1:7318122 C T 1.181608 1.5946e-04
1:7322160 T A 0.587384 -2.4731e-07
1:7324582 A G 0.115873 -3.2700e-05
1:7327719 C T 0.102603 9.6382e-06
1:7328638 G A 1.691497 2.9551e-05
1:7328848 G A 0.031724 -2.0750e-05
1:7336706 C T 1.808831 2.4592e-05
1:7337598 C A 1.928444 -1.0255e-05
1:7338717 G T 0.389259 -3.6457e-05
1:7340079 T C 0.024523 -5.9914e-07
1:7346654 A G 0.024295 2.3610e-06
1:7358175 T G 0.110974 3.2053e-05
1:7362924 C T 0.887112 -1.0741e-06
1:7363310 G A 0.524195 3.7056e-05
1:7366535 C G 1.737925 1.6997e-06
1:7372404 C T 0.579252 -1.3423e-05
1:7372804 C T 0.422197 2.9747e-05
1:7392594 T C 0.792237 -2.0084e-05
1:7397177 A G 0.033534 1.6855e-05
1:7398835 G A 0.166958 3.5191e-06
1:7399629 C T 1.137064 -1.8877e-05
1:7400729 T C 0.034658 -1.6340e-05
1:7403020 T C 0.385574 -2.3845e-05
1:7405175 G A 0.061510 4.9668e-06
1:7406387 C T 0.105547 1.3103e-05
1:7408939 T C 0.064107 -3.0341e-06
1:7409538 C T 1.297338 1.0705e-05
1:7412088 T C 0.533728 -1.4287e-05
1:7413096 A G 0.045592 -2.3362e-05
1:7436762 G A 1.833480 -4.5806e-06
1:7442452 A G 0.030391 1.6927e-06
1:7444592 G T 0.053792 -4.8134e-06
1:7445986 G C 0.114513 7.0143e-06
1:7446956 T G 0.137115 -3.9388e-05
1:7462147 A G 1.454475 8.2426e-06
1:7467305 C T 0.857721 -1.2213e-05
1:7469780 G A 0.555422 -1.2916e-05
1:7470908 C G 0.040703 1.0563e-05
1:7482757 A G 0.107982 -2.2307e-06
1:7482963 C T 0.712341 1.4449e-05
1:7484011 T G 0.173530 2.6383e-05
1:7490405 G C 0.065280 -5.3822e-06
1:7490884 A G 0.044500 1.9912e-05
1:7491728 C A 0.800488 3.2118e-05
1:7492265 A G 0.733196 -1.4501e-05
1:7493231 G A 0.819891 -2.2149e-05
1:7501037 T C 0.626315 -7.5582e-06
1:7502013 A G 0.055373 -5.1660e-06
1:7504141 A C 0.041396 -5.4309e-06
1:7511289 C T 0.051701 7.7688e-07
1:7511409 A G 0.179460 -2.3963e-05
1:7512156 G A 0.113891 -2.1295e-07
1:7512553 A G 1.198193 -1.1268e-05
1:7513447 G A 0.201773 2.2241e-05
1:7514673 G A 1.426929 8.9567e-06
1:7515396 T C 0.318458 -2.6377e-05
1:7518124 C T 0.377030 1.2267e-05
1:7518415 T C 0.093917 -7.3007e-07
1:7519264 A G 1.267865 1.9911e-05
1:7521585 T C 1.025329 1.9600e-05
1:7528669 A G 1.047135 2.4132e-05
1:7531204 G A 0.151163 -2.5892e-05
1:7531338 T C 0.257237 9.8162e-06
1:7534039 G T 0.300962 2.0615e-05
1:7536905 C G 0.059524 -1.5742e-05
1:7545736 T C 0.045245 -7.4084e-06
1:7547372 A G 1.089653 6.2883e-06
1:7549740 G A 0.117936 4.3612e-06
1:7554435 G A 1.546827 2.8033e-05
1:7555322 G A 1.167445 2.1739e-05
1:7557152 G A 0.162498 -7.5106e-06
1:7562436 T G 1.692292 4.7629e-05
1:7566072 A G 0.055669 -6.0871e-06
1:7567322 A C 0.681896 5.9524e-06
1:7568588 G T 0.027573 8.8760e-06
1:7568982 T G 0.603907 -7.0852e-06
1:7569602 T C 1.444489 1.8816e-05
1:7581297 C A 0.270401 -6.0932e-06
1:7584374 G A 1.463052 5.8084e-05
1:7584588 A C 0.033172 3.6388e-06
1:7590448 A G 1.212428 2.8161e-05
1:7591504 A G 0.077815 5.0873e-06
1:7601836 C T 0.783781 1.7880e-05
1:7604520 T C 0.027668 1.6082e-06
1:7607204 T C 0.029034 -1.2627e-05
1:7608246 C G 0.414415 -4.6071e-06
1:7611160 A C 0.412337 -1.6038e-05
1:7611606 T C 0.867264 -1.4293e-05
1:7614759 A G 0.068309 -5.1943e-07
1:7615589 C A 1.417287 -9.1461e-07
1:7616005 A C 1.234894 9.0391e-06
1:7616235 A G 0.966950 -4.6062e-05
1:7616593 C A 0.445401 -5.0674e-06
1:7616610 C T 1.052979 -1.2991e-05
1:7616740 G A 0.745785 -1.2698e-06
1:7618117 C A 0.272445 -7.9481e-06
1:7619682 A G 0.080994 -2.6999e-05
1:7627796 C G 0.029704 1.4545e-05
1:7631420 A G 0.117981 -3.8918e-06
1:7633798 T C 1.045626 -2.1563e-05
1:7641388 C G 0.224429 -1.7553e-05
1:7642929 G A 0.033427 -1.0797e-07
1:7652387 T C 0.261596 -1.5680e-05
1:7652590 A G 0.089432 -4.2993e-05
1:7652817 T C 0.034369 -4.6437e-06
1:7655998 C T 1.922372 -3.7995e-05
1:7657339 T C 0.090401 9.6580e-06
1:7666680 T C 0.056417 2.2681e-05
1:7670574 A C 0.273227 -1.9123e-05
1:7675192 T C 0.034869 2.5153e-05
1:7681743 A G 0.274379 -2.6441e-05
1:7694790 A G 0.077190 -3.1024e-05
1:7696932 A G 0.129513 -6.5486e-05
1:7705997 T C 0.163290 -2.4962e-05
1:7710308 C T 0.306310 -1.3553e-05
1:7710624 T C 0.246144 -1.3960e-05
1:7710819 A G 0.041111 -1.2596e-05
1:7711426 A G 0.413238 -1.4447e-05
1:7712132 A G 1.386444 -1.7574e-05
1:7717642 A C 1.804874 -7.3643e-05
1:7723534 A G 0.133372 2.4049e-06
1:7723588 T C 0.307256 -1.9780e-05
1:7723957 A G 0.919863 -1.1594e-05
1:7731876 C T 0.037741 -6.2539e-06
1:7735380 T C 0.254293 1.4051e-05
1:7737280 A G 0.150575 -3.9465e-05
1:7737799 G A 1.080321 5.6973e-06
1:7737943 T C 0.030306 2.4258e-05
1:7742501 T C 0.411069 1.3949e-05
1:7745478 T C 0.030337 -1.0738e-06
1:7748668 T G 0.878953 5.4006e-05
1:7754651 T G 0.020141 -1.0750e-05
1:7760615 G A 0.036443 -2.4116e-05
1:7765168 G A 1.877263 7.7791e-06
1:7766816 C G 0.218024 -9.1200e-06
1:7779651 A G 0.056532 -4.5605e-06
1:7780128 G A 0.730703 -9.0763e-06
1:7797503 G C 0.279306 5.3601e-06
1:7800342 A G 0.025468 9.5826e-06
1:7805208 T G 1.442847 -2.9610e-05
1:7829107 A G 0.258675 -1.1004e-05
1:7832026 T C 0.147535 -9.1908e-06
1:7833228 G A 0.323548 -9.2100e-06
1:7839405 T G 1.171875 -9.4125e-05
1:7845087 A G 0.045153 -6.1775e-06
1:7864873 T C 0.084948 8.4491e-06
1:7869733 T C 0.057012 -2.3390e-05
1:7870048 C T 1.854868 -8.7655e-06
1:7871430 G A 0.038136 8.3918e-06
1:7878634 G A 0.186864 -3.4913e-06
1:7879322 T C 0.156854 3.7277e-05
1:7887493 C T 1.911567 -3.8362e-05
1:7890117 C T 0.588768 1.0311e-05
1:7890689 C T 0.025682 -1.2271e-05
1:7897133 G A 0.395692 -1.2866e-05
1:7897228 A G 0.193079 3.5995e-05
1:7904196 G A 0.064498 -3.8537e-06
1:7904699 T C 0.221849 -1.1897e-05
1:7906914 C T 0.434358 -1.0441e-05
1:7909737 T C 0.056988 -2.6837e-05
1:7913004 G A 0.038360 1.4235e-05
1:7913430 A G 1.122077 2.9317e-05
1:7913445 T C 0.386784 -2.3035e-05
1:7916387 C T 0.256561 8.2580e-06
1:7917557 C T 0.870627 1.7827e-05
1:7920549 T C 0.414829 2.6393e-05
1:7926401 T C 0.391520 -1.2959e-05
1:7928917 C A 1.793138 -1.0900e-05
1:7929639 G A 0.319033 -3.1532e-06
1:7934382 A G 0.020943 -1.0538e-05
1:7934518 A G 0.035481 -2.7114e-05
1:7946009 G T 0.798380 1.0762e-05
1:7954647 T C 0.705552 2.2372e-05
1:7958087 G A 0.340632 4.6313e-05
1:7961206 T C 1.165602 3.9358e-06
1:7964070 T C 0.063002 6.3235e-06
1:7965588 T C 0.037136 -7.6736e-06
1:7970075 T C 1.186565 -3.3016e-05
1:7971301 A G 0.977218 -5.4448e-06
1:7975789 G A 0.035345 -1.9674e-05
1:7980338 G A 0.034903 -2.3966e-05
1:7980861 T C 0.039479 7.1927e-06
1:7983452 T C 0.164021 1.0744e-05
1:7989566 T C 0.715615 -1.8258e-05
1:7998963 G T 1.914369 -5.3010e-06
1:7999602 T C 0.032047 -1.4638e-05
1:8016072 A G 0.033995 6.3097e-06
1:8021973 T G 0.345534 -5.4623e-05
1:8024592 C T 0.348274 1.7139e-05
1:8029319 G A 0.109549 3.4000e-05
1:8030300 A G 1.386128 2.8633e-05
1:8030994 A G 0.020491 1.6687e-05
1:8046672 A C 0.352164 -3.6204e-05
1:8064578 G A 0.810555 5.9563e-05
1:8074334 T C 0.022830 -1.9670e-05
1:8115442 A G 0.083928 -2.7198e-05
1:8123684 G A 1.221682 1.4030e-05
1:8140693 A G 0.275681 3.4105e-05
1:8146619 A C 0.049508 -1.3916e-05
1:8149700 A G 0.038996 -6.6590e-07
1:8152656 G A 0.093203 5.4951e-06
1:8165400 C T 0.921505 7.5088e-05
1:8167180 A C 0.084866 -4.7024e-06
1:8173369 T C 1.627614 3.6537e-05
1:8176626 T C 0.220563 -8.2030e-06
1:8181466 C T 0.033430 1.2850e-05
1:8186775 T C 0.026400 -1.3578e-06
1:8186947 G T 0.243975 -2.4487e-05
1:8186985 A G 0.042933 1.2502e-05
1:8191998 A G 0.841684 4.6408e-05
1:8192626 G A 1.218218 1.2933e-05
1:8195812 C T 0.050780 -2.0953e-05
1:8196065 A G 0.031204 -2.8242e-05
1:8200578 G A 1.917765 3.2588e-05
1:8200690 A G 1.078437 8.4623e-06
1:8208246 T C 0.047509 7.6828e-06
1:8209130 C T 1.268392 -1.1092e-05
1:8222156 A G 0.685159 2.4628e-06
1:8224094 T C 1.398429 -8.2289e-06
1:8224147 G A 0.078900 1.7779e-05
1:8226088 T C 0.148011 -1.3620e-04
1:8231822 C T 0.047142 1.0928e-05
1:8243102 T C 0.029153 -4.2828e-06
1:8243692 C T 0.067075 1.1998e-05
1:8244145 A G 1.162716 -2.6265e-05
1:8252684 C A 0.110576 1.6630e-05
1:8257960 C T 0.522131 5.4936e-06
1:8260040 G A 0.074256 1.2716e-05
1:8272696 G A 0.146767 7.8584e-06
1:8273868 G A 0.141688 -6.6582e-06
1:8274807 G A 0.244335 4.1486e-06
1:8283864 T C 0.138295 -6.5843e-06
1:8288440 C T 0.605457 -5.3817e-06
1:8291827 C T 0.045884 1.2056e-06
1:8292471 G T 1.000976 1.9303e-05
1:8302619 A G 0.360646 1.5257e-05
1:8306548 A G 0.074514 -1.9363e-05
1:8307467 A G 1.622739 -1.5347e-05
1:8307900 A G 0.124556 7.5769e-06
1:8310062 A G 0.262381 -1.8171e-06
1:8311959 A G 0.037680 -2.3549e-05
1:8320437 G A 0.038887 -2.2329e-06
1:8323168 T C 0.046523 1.4872e-05
1:8336247 C A 0.056315 6.4493e-06
1:8336374 T C 0.047985 1.0397e-05
1:8338355 A G 1.869018 -7.5045e-06
1:8340994 T G 0.082796 -2.0481e-06
1:8341017 G C 0.662248 3.5557e-06
1:8341333 A G 0.056859 -1.6326e-05
1:8357221 T C 1.481320 1.1243e-04
1:8362023 C T 0.028542 -7.1724e-06
1:8367378 G T 1.709648 3.5819e-05
1:8374253 A T 0.105534 -1.7647e-05
1:8374297 C G 0.200423 -5.0474e-05
1:8379063 T G 0.395610 9.5367e-06
1:8379448 A G 1.162627 4.2156e-05
1:8390213 A G 0.022133 1.8174e-05
1:8390384 C G 0.324465 -4.1054e-05
1:8390888 A G 0.617952 -9.1780e-06
1:8393145 T C 1.002077 5.6762e-05
1:8394816 C T 0.324006 -1.2230e-06
1:8395560 T G 0.358800 -1.2204e-04
1:8398288 C G 0.066943 1.6155e-05
1:8399193 G A 0.495623 2.8327e-05
1:8402594 C T 0.064127 -1.7383e-05
1:8406443 C T 0.221424 -7.3743e-06
1:8406541 A G 0.082656 2.7293e-05
1:8415682 T C 0.096915 4.8961e-07
1:8421186 A G 0.042556 -3.1720e-05
1:8422676 C T 1.284827 -1.0532e-05
1:8430812 C T 0.130404 1.5798e-05
1:8432136 T C 1.308779 -1.1584e-05
1:8447237 C T 0.972754 1.4914e-05
1:8450425 G A 0.026726 3.6542e-07
1:8469789 T C 0.489340 -1.9313e-06
1:8477866 T C 0.064773 9.5258e-06
1:8481016 G T 1.172055 2.4099e-05
1:8484529 G A 0.191002 -4.5341e-06
1:8487327 C T 0.091992 -1.7351e-05
1:8490603 C T 1.653847 2.5515e-05
1:8492546 C T 0.071719 7.0482e-06
1:8493545 T C 0.046819 -1.3138e-05
1:8495292 C T 0.038051 1.0409e-05
1:8509764 C T 0.059711 -7.2024e-06
1:8510595 C T 1.655227 2.1950e-05
1:8516282 G A 0.148467 -1.4527e-05
1:8520408 A G 0.047166 3.4891e-06
1:8524340 A C 0.141674 2.9089e-06
1:8526142 A G 1.280230 1.9860e-05
1:8527214 T C 0.093614 -1.3684e-05
1:8543081 C T 0.053819 -7.8799e-06
1:8551853 A G 0.049039 -1.2288e-05
1:8559660 A G 0.769376 1.2412e-05
1:8580960 A C 0.499869 7.4308e-06
1:8594967 T C 1.938310 1.0813e-05
1:8604158 C T 0.162192 -1.2152e-05
1:8618337 C T 0.375082 -2.6317e-06
1:8630602 G A 0.059691 1.4549e-05
1:8633341 T C 0.061734 1.0283e-05
1:8635207 T C 0.026957 4.2030e-05
1:8643497 A G 0.122635 4.0450e-06
1:8646318 C T 0.439318 2.5779e-05
1:8647481 G A 0.105364 1.4883e-06
1:8658834 C T 0.057834 -1.4070e-05
1:8690933 A G 1.277725 2.3459e-05
1:8720825 C T 0.024237 -5.9604e-06
1:8725075 A G 0.063923 -6.6559e-06
1:8732055 A G 0.028813 -3.9327e-06
1:8741401 G A 1.261242 1.1179e-05
1:8742451 T C 1.912951 -2.8119e-07
1:8750511 T C 0.071559 2.9143e-06
1:8759554 C T 0.547436 5.7568e-06
1:8778075 T C 0.065450 1.4564e-05
1:8783614 A G 0.080079 3.6616e-05
1:8798765 T C 0.037619 -1.0084e-05
1:8799811 T C 0.070971 8.7272e-06
1:8804443 G A 0.117124 -2.9186e-05
1:8823093 A G 0.073491 3.1268e-06
1:8845199 A C 0.384846 4.5829e-06
1:8851929 A T 0.196704 -3.8462e-06
1:8862398 T C 1.945732 1.5956e-05
1:8868406 G A 0.504449 -1.2749e-05
1:8871313 A G 0.139342 5.6033e-06
1:8907693 C T 0.043739 1.2698e-05
1:8913181 T G 1.655771 2.2993e-05
1:8918313 C T 1.005987 -8.8097e-06
1:8925112 C T 1.111630 3.5080e-05
1:8935610 C T 0.049994 7.5617e-06
1:8943350 G C 0.147257 6.0274e-06
1:8952474 A G 0.544808 -3.9263e-06
1:8954683 T C 0.041158 -2.3662e-06
1:8964144 T C 0.106748 -2.2533e-05
1:8971274 T C 0.101359 2.2529e-05
1:8974005 A G 0.092788 -3.8063e-06
1:8978799 C A 0.628168 3.5089e-05
1:8981813 C T 0.031540 -1.1916e-05
1:8982906 A G 1.099775 2.9677e-06
1:8985988 A G 0.557581 4.1608e-06
1:8987259 T C 1.082667 2.6720e-05
1:8989894 C T 1.764861 -1.7000e-06
1:8991116 A G 1.117562 -2.4342e-06
1:8992899 T C 0.158255 -9.5972e-06
1:8998059 T C 1.685659 -5.9808e-06
1:8999367 A C 0.191434 -7.4354e-06
1:9000104 C A 1.077230 -6.1486e-06
1:9002569 A C 0.052157 2.7403e-06
1:9002909 T C 0.078621 3.6543e-06
1:9003178 T C 0.022320 3.6363e-06
1:9004120 G A 0.200338 1.4061e-05
1:9008739 G C 1.328198 -1.8921e-05
1:9009406 T C 0.787909 -5.1951e-05
1:9010984 C A 0.948795 -1.8892e-05
1:9011421 G A 0.028144 2.7736e-05
1:9011586 G T 1.247867 -1.0865e-05
1:9011722 T G 1.286425 -1.0348e-05
1:9013585 T C 0.258811 2.1301e-05
1:9015954 C T 0.066048 7.4873e-07
1:9017091 T C 0.445989 2.2846e-05
1:9017204 G A 0.601796 -7.6769e-07
1:9026751 A G 0.062798 6.5314e-07
1:9030372 T C 0.539616 -7.2227e-06
1:9030964 T C 0.407210 -4.9918e-06
1:9033538 T G 0.072362 1.2056e-05
1:9034301 C T 0.103844 6.9712e-06
1:9034421 A G 0.780803 2.6376e-07
1:9034483 T C 0.025230 1.1563e-05
1:9034966 C A 0.038187 1.6547e-06
1:9036614 G A 0.075330 1.0726e-05
1:9037230 T C 0.044946 3.8979e-06
1:9038985 C T 0.027624 -4.8183e-06
1:9039022 A G 1.463263 6.6096e-06
1:9042447 G A 0.522311 3.9049e-07
1:9045359 G T 0.425648 -7.3717e-06
1:9049872 T C 0.070217 -4.8792e-06
1:9053994 G A 0.135238 7.3019e-06
1:9056801 A G 0.148729 -3.1084e-06
1:9059386 C T 0.120089 2.5903e-06
1:9060170 G A 0.637212 5.4399e-06
1:9061161 G T 0.227108 1.6402e-05
1:9061382 C T 0.569552 3.2874e-06
1:9065119 C A 0.187497 2.9573e-06
1:9066695 T C 0.661908 -1.0989e-05
1:9068020 T C 0.103086 1.6569e-05
1:9068386 A G 0.206481 2.8865e-06
1:9069001 A G 1.006079 -3.4437e-06
1:9069412 A G 0.387121 4.1367e-06
1:9070184 T C 0.038683 -1.2186e-05
1:9074465 T C 0.086675 8.8335e-06
1:9074932 A G 0.732332 1.0302e-05
1:9075369 C G 0.218894 -4.6282e-06
1:9079154 T C 0.541531 2.1762e-05
1:9080411 C T 0.371743 1.6813e-05
1:9080966 C T 0.652276 -1.3674e-05
1:9083388 T C 1.446336 5.8343e-06
1:9085724 G C 0.059799 -2.0807e-06
1:9087842 A G 0.471950 2.2352e-05
1:9098230 T C 0.356482 4.0683e-05
1:9098272 T C 0.515151 -4.4487e-05
1:9101155 G T 0.387267 3.7383e-05
1:9102889 A G 0.108131 1.8238e-05
1:9116899 C A 0.725951 -1.4818e-05
1:9118423 T C 0.026797 2.1612e-05
1:9122382 C T 1.766626 -8.5295e-07
1:9127216 A C 1.272479 1.0610e-05
1:9127963 T C 0.414483 3.6228e-05
1:9133405 C A 0.035589 -1.9004e-05
1:9140078 C T 0.400241 -5.1763e-05
1:9144999 A G 0.021857 7.7283e-06
1:9152441 G A 0.042882 3.3692e-06
1:9158600 A G 0.279139 -5.5736e-05
1:9158765 C A 1.388341 -6.2106e-06
1:9160577 G A 0.109784 1.9791e-05
1:9165685 A G 0.437098 1.9301e-05
1:9177317 C T 1.366797 5.9569e-07
1:9180430 G T 0.031693 -5.9015e-06
1:9198611 T C 0.081405 5.8478e-06
1:9205255 A G 0.573734 8.8774e-06
1:9210262 A G 0.626914 3.8906e-06
1:9211468 T C 0.096830 -1.1575e-05
1:9213177 G A 1.867308 5.5626e-05
1:9213962 G A 0.083551 4.4694e-06
1:9214372 C A 1.554888 1.1247e-06
1:9216147 C T 0.086848 9.4734e-06
1:9218721 G T 0.633540 3.6401e-05
1:9219383 C T 0.636042 -1.6266e-05
1:9224037 C G 1.908419 3.3754e-06
1:9226936 A C 0.069985 1.1765e-05
1:9228624 C T 0.138308 -3.1856e-05
1:9234363 T G 0.349862 -9.2244e-06
1:9243811 T G 1.256272 4.3415e-06
1:9244795 T G 0.566363 -1.5309e-05
1:9245572 T G 0.290426 -5.0500e-06
1:9245640 T C 0.066033 1.6721e-05
1:9248627 C T 0.085842 -1.4623e-05
1:9248724 A G 0.066844 -5.8669e-06
1:9249631 G A 0.944634 3.2034e-05
1:9263101 G A 0.074167 1.5921e-05
1:9270888 A G 0.033335 3.3949e-05
1:9272159 C A 1.185294 -6.8188e-06
1:9272954 C T 1.582447 5.1356e-06
1:9278271 T G 0.084639 9.1457e-06
1:9280173 G A 0.049790 -3.2846e-06
1:9285639 T G 0.379702 5.4221e-06
1:9285721 G A 0.253637 5.0422e-06
1:9286375 G A 0.051443 -1.2230e-05
1:9305445 C A 0.299232 5.8554e-06
1:9307845 C T 0.510623 -3.3772e-06
1:9315847 T C 0.500042 6.8263e-06
1:9317873 C T 1.023330 1.1201e-06
1:9323910 A G 0.453458 -1.2765e-05
1:9324213 T C 0.248065 1.2095e-05
1:9327733 T G 0.027981 3.8937e-05
1:9329289 T C 0.450133 -5.5365e-05
1:9329922 T C 0.042498 2.7667e-05
1:9331880 G A 0.338711 2.3744e-05
1:9335160 T C 0.677612 5.5995e-05
1:9338689 C T 1.449909 3.9687e-05
1:9339467 T C 0.257860 4.1471e-05
1:9346583 A G 0.250907 6.7382e-05
1:9350440 A G 0.145852 -2.1967e-05
1:9352234 A G 0.090690 1.9247e-05
1:9355045 T C 0.415727 2.8213e-05
1:9356065 T C 1.502592 2.7908e-05
1:9358681 A G 0.759238 1.2284e-05
1:9360288 G A 0.196129 9.8602e-06
1:9364634 G A 1.218048 -4.0102e-06
1:9364692 T C 0.155467 -9.9836e-07
1:9365545 C T 0.093114 -1.0433e-05
1:9365673 T G 0.070587 -1.4307e-05
1:9366399 A G 0.777346 -7.0880e-06
1:9367908 G A 1.249061 4.6036e-06
1:9368209 A G 1.435524 4.3049e-06
1:9368388 A G 0.025971 7.7057e-06
1:9376011 A G 0.909748 1.7544e-05
1:9382285 G A 0.053544 -1.0316e-05
1:9382804 A G 0.416322 1.2711e-06
1:9386241 C G 0.060184 2.9042e-05
1:9387311 C T 1.221056 1.0947e-05
1:9388071 G A 0.115529 2.1995e-06
1:9388078 T C 1.749035 -7.5986e-06
1:9388848 G A 1.195085 8.1436e-06
1:9389231 A G 1.011488 1.2032e-05
1:9399032 A G 0.419511 -1.9889e-05
1:9399445 T C 0.044680 -2.4326e-06
1:9400188 A G 0.131094 -8.7639e-06
1:9400985 A G 0.044381 1.3589e-05
1:9401282 A G 1.834500 4.6483e-06
1:9402520 G T 0.516198 -1.5368e-05
1:9404367 G T 0.150082 1.2219e-05
1:9409084 G A 1.606372 4.8849e-06
1:9409860 G C 0.051725 -7.5224e-06
1:9411469 C G 0.668674 -4.0195e-07
1:9412610 T G 1.600677 -1.4211e-05
1:9415009 G A 0.438750 -9.3808e-06
1:9416852 G A 0.459751 -1.6262e-06
1:9418188 T C 0.080270 -3.0815e-05
1:9419182 T G 0.200382 -2.8289e-06
1:9419290 C T 0.290753 -1.5162e-05
1:9420541 G C 1.470705 3.7440e-06
1:9422435 T C 0.322432 -5.1989e-06
1:9422605 T C 0.066443 8.2923e-07
1:9427869 A G 1.635233 -1.4685e-06
1:9429721 T C 0.026328 -1.1923e-06
1:9431223 A G 0.520384 1.0177e-05
1:9432390 T C 0.432077 1.7032e-07
1:9433576 T C 0.100067 -1.0738e-05
1:9437023 C T 1.148467 7.8281e-06
1:9448649 A G 1.255027 1.8956e-05
1:9453902 T C 0.036854 -5.9715e-06
1:9458793 T G 0.277613 -8.3562e-06
1:9465705 C T 0.038387 -6.3795e-07
1:9465727 T C 1.395359 -1.1097e-05
1:9466292 A C 0.945596 3.6549e-06
1:9467570 A G 0.076153 -1.0120e-05
1:9474990 A G 0.300990 3.4055e-06
1:9476781 G A 1.961313 -8.9906e-07
1:9477177 G C 0.103579 1.2765e-05
1:9483388 A G 0.226190 -8.3915e-06
1:9489406 T C 1.160907 3.2108e-06
1:9492629 A G 0.487463 2.3196e-06
1:9494670 G A 0.041961 -9.1160e-06
1:9496481 T C 0.145978 8.7330e-06
1:9497668 C T 0.379767 9.7376e-07
1:9502653 C T 0.195823 -1.7909e-05
1:9505710 A G 0.124485 -5.0560e-07
1:9505821 C T 0.158299 -2.6685e-06
1:9506275 C T 0.800832 -5.5336e-06
1:9507004 G T 1.445088 -2.6326e-06
1:9510526 C T 1.633598 2.2080e-05
1:9511569 G T 1.521125 1.3431e-05
1:9514846 C T 0.842632 -1.0652e-05
1:9526726 A G 1.564728 2.0579e-05
1:9526979 G A 1.081201 3.4723e-05
1:9532963 T C 0.071522 -1.0460e-05
1:9535619 G A 1.799087 3.4004e-05
1:9542971 G A 0.831736 -9.1303e-06
1:9548870 T G 0.083306 -2.0507e-05
1:9555888 C G 0.448199 9.4349e-06
1:9558167 A C 0.337432 1.6765e-05
1:9563364 A C 0.096086 1.9025e-05
1:9565643 A G 0.071944 3.4351e-05
1:9567789 A G 0.149245 4.0186e-05
1:9568755 T C 0.103793 -1.7079e-05
1:9572348 A G 0.058936 -1.8868e-05
1:9577217 A G 0.065753 -6.5598e-06
1:9591499 C T 0.243995 1.5073e-06
1:9600774 C T 0.430819 -1.8960e-05
1:9621002 T C 0.061506 -5.7860e-06
1:9629477 T C 0.071716 -1.7268e-07
1:9630577 A G 0.031350 2.1070e-05
1:9633723 G A 1.945613 1.6268e-05
1:9642424 C G 0.063016 1.5550e-05
1:9645101 T C 0.108995 -1.1396e-05
1:9649821 T C 0.037969 -9.6471e-06
1:9650157 G A 0.080287 -1.6177e-05
1:9650729 G A 1.679757 2.1620e-05
1:9651742 C G 0.088746 5.4070e-06
1:9663195 T C 0.024741 1.1371e-05
1:9664822 C T 0.298086 -2.0403e-05
1:9682631 A G 1.596720 2.1412e-05
1:9690476 G A 0.192107 1.3068e-05
1:9693275 G A 0.036657 5.9017e-06
1:9693988 T C 0.487769 -3.2837e-06
1:9695888 C T 0.390541 -4.9572e-06
1:9696690 A G 0.194538 7.0007e-06
1:9710821 T C 0.038544 5.2010e-06
1:9713500 A G 0.771535 -1.1302e-05
1:9716125 A G 0.350444 -2.5264e-05
1:9722610 T C 0.066752 -3.7933e-06
1:9723548 C T 0.165646 -2.4081e-05
1:9736463 A G 0.079457 -2.3262e-06
1:9743729 A G 0.939810 -1.0923e-05
1:9746996 A C 0.145427 -7.2803e-06
1:9747770 T C 0.090758 -2.6695e-05
1:9753582 T C 0.219673 -7.2981e-05
1:9754184 T C 0.033716 -7.8066e-06
1:9765679 C G 0.035436 -2.6845e-05
1:9767817 A G 0.168495 -3.5168e-05
1:9776339 G A 0.196918 -4.4097e-05
1:9777599 G C 0.063444 -1.0755e-05
1:9782556 T C 0.951406 6.8487e-05
1:9790659 G C 0.021429 1.5021e-06
1:9790995 G A 1.265567 7.8964e-06
1:9804693 T C 0.098955 -3.8803e-05
1:9810363 T C 0.069605 -7.8507e-07
1:9811653 T C 0.042610 -1.6218e-06
1:9814302 C A 0.067072 -2.4753e-06
1:9823924 G A 0.180456 -3.1378e-05
1:9835617 C A 1.801661 -2.5319e-05
1:9836556 G A 0.167761 -3.5174e-05
1:9850155 C T 0.044497 -6.8824e-06
1:9852583 C T 0.068748 5.3239e-06
1:9868806 G A 0.062883 8.8033e-06
1:9871225 A G 0.133440 -2.6447e-06
1:9875633 T C 1.837278 3.2692e-05
1:9877280 C T 0.091204 3.4514e-06
1:9881112 T C 0.100291 5.4690e-05
1:9882938 G T 0.043028 -1.5768e-07
1:9885290 T C 0.167397 -3.8812e-05
1:9889282 A G 0.031428 -2.2790e-05
1:9896936 T C 0.056138 3.4092e-07
1:9897001 C A 0.101869 -1.8796e-05
1:9901912 A G 0.022500 1.4092e-05
1:9902128 C T 0.953586 3.2613e-05
1:9902403 C G 0.169794 -3.4879e-05
1:9902900 G T 0.489989 -3.4061e-05
1:9905558 A G 0.031217 -1.5803e-07
1:9911291 G A 0.448437 -8.2813e-06
1:9924957 A C 0.374025 -1.4536e-05
1:9929679 A G 0.082442 -1.5806e-05
1:9939343 A G 0.063944 -9.3505e-06
1:9951182 A G 0.115325 -1.6141e-05
1:9956416 T C 0.067956 8.5391e-06
1:9964708 G A 0.369972 -1.2308e-05
1:9982387 T G 0.161386 -1.8355e-05
1:9983222 C A 0.080294 1.1265e-05
1:9984879 T C 0.097028 -1.0730e-05
1:9989081 A G 0.081895 6.1516e-07
1:9989150 T C 0.131029 1.9639e-05
1:9991627 A C 0.041284 -7.7927e-06
1:9994339 G A 1.735045 3.6429e-05
1:10002921 G T 0.043423 -1.5183e-05
1:10008013 T G 0.056056 -2.2414e-05
1:10027540 A G 1.694155 3.5488e-05
1:10028420 A G 0.032931 1.0329e-05
1:10046460 G A 0.592623 1.6130e-05
1:10049177 G T 1.700969 2.5323e-05
1:10061807 A G 0.046187 1.1257e-05
1:10068175 A G 0.034005 1.2932e-05
1:10071301 C T 0.302669 -3.4764e-05
1:10084679 A C 0.066416 -9.7790e-06
1:10092275 C T 0.038088 1.7625e-06
1:10093457 T C 0.312165 -4.1669e-05
1:10094313 A G 0.063040 -1.0885e-05
1:10098028 A C 0.100594 1.5815e-05
1:10106684 A G 0.072165 -1.4357e-05
1:10119822 A G 0.021834 1.2022e-05
1:10123395 G A 0.021062 -6.9309e-06
1:10138485 G A 0.037667 -4.4637e-06
1:10147999 T C 0.038350 -2.1349e-05
1:10149529 T C 0.111001 -2.2364e-05
1:10177790 G A 0.227809 -2.6059e-05
1:10182665 A G 0.042103 -8.1461e-06
1:10190575 C G 0.036290 -2.9335e-06
1:10195970 T A 0.169930 -1.8051e-05
1:10207195 A C 0.053122 -2.4084e-05
1:10209557 G A 0.579632 1.6067e-05
1:10215207 C G 0.094036 -1.5670e-05
1:10219807 T G 0.039815 8.8050e-06
1:10221770 T C 0.027916 -2.0285e-06
1:10231463 T C 0.156433 -1.4806e-05
1:10234035 C T 0.223280 -2.4960e-05
1:10235946 C T 0.749882 -7.7262e-06
1:10237187 C T 0.056995 -2.3043e-05
1:10242292 G A 0.059130 -2.9644e-05
1:10242654 G A 0.818307 -4.4631e-06
1:10246761 T C 0.042688 -7.0853e-06
1:10258180 T C 0.099200 -1.7650e-05
1:10264437 G A 0.056264 -2.5783e-05
1:10264510 G A 0.057267 -9.0988e-06
1:10271688 G C 0.227560 4.1237e-05
1:10275592 T C 0.952304 1.0505e-05
1:10281012 C T 0.698079 -4.7211e-06
1:10283428 C A 0.090452 -8.0257e-06
1:10287414 A C 0.037034 -1.5164e-05
1:10296518 C A 0.053615 3.7587e-06
1:10308958 T C 0.253708 2.1822e-05
1:10309026 A G 0.226112 -5.6145e-06
1:10330581 C A 0.025458 1.0613e-05
1:10339355 C T 0.062475 -2.4568e-05
1:10343648 A G 0.061010 2.5163e-05
1:10353112 C T 0.641587 4.4568e-06
1:10358065 T C 0.032043 1.9494e-06
1:10363664 T G 0.056505 -2.4377e-05
1:10378270 A G 0.054295 1.0886e-06
1:10386823 G A 0.057416 -2.2708e-05
1:10395208 T C 0.066259 -1.3659e-05
1:10398960 C T 0.055155 -5.6701e-06
1:10399008 A G 0.094824 -2.9120e-05
1:10399178 G A 0.649896 6.0838e-06
1:10399944 C A 0.084812 4.5788e-05
1:10421878 G A 0.244284 2.8083e-05
1:10428570 A G 0.035314 4.6004e-05
1:10429223 C A 1.855705 1.4312e-05
1:10438687 T C 0.954150 1.5459e-05
1:10451078 G A 0.040808 -1.0244e-05
1:10453450 C G 0.038710 3.8395e-06
1:10457121 G A 0.025550 -3.8243e-05
1:10457496 G T 0.057253 -2.3899e-05
1:10458433 T C 0.036987 -9.5661e-06
1:10460485 C T 0.616320 1.1000e-05
1:10463961 C T 0.050620 -2.3448e-05
1:10473200 A G 0.034807 -8.9365e-06
1:10479791 A G 0.036925 -9.3806e-06
1:10481384 A G 0.043062 9.6197e-06
1:10483983 C A 0.056039 -5.6372e-06
1:10491209 A G 0.146118 -5.6511e-05
1:10492715 G A 0.971832 8.8060e-06
1:10492765 C G 0.034872 1.1326e-05
1:10496944 A C 0.951740 5.7735e-06
1:10499917 C T 0.062965 -1.1525e-05
1:10502710 G A 1.853750 5.7841e-05
1:10509603 A C 0.059375 -3.3470e-06
1:10511360 G A 0.056066 1.0143e-05
1:10516290 G A 0.795354 3.6623e-05
1:10532981 G A 0.217684 -2.0874e-05
1:10537608 T C 0.081970 -8.4198e-06
1:10544051 C T 0.086859 -2.1458e-06
1:10550352 T C 1.015697 -6.1669e-06
1:10556534 T C 0.040584 -8.9927e-06
1:10563492 G A 0.631452 5.9593e-06
1:10568140 T C 0.022643 -3.1535e-06
1:10573867 A G 1.027596 1.6229e-06
1:10575910 G A 0.037095 -1.3448e-05
1:10590720 T C 0.021949 -1.0586e-05
1:10593296 T G 0.147828 -2.6054e-05
1:10594885 T C 0.047081 -1.5462e-05
1:10596341 T C 0.663669 2.6069e-06
1:10601731 T C 0.025349 4.1098e-06
1:10607895 T C 0.245647 -1.2572e-05
1:10609460 T C 1.651494 7.8065e-06
1:10613611 A G 0.095827 2.8754e-05
1:10624011 G A 0.042811 2.9811e-05
1:10629772 T G 0.129023 -3.7534e-07
1:10633245 A G 1.081654 -1.9468e-06
1:10633543 A C 1.403239 1.6578e-05
1:10647924 T C 0.116583 -2.0117e-05
1:10651148 G A 0.024282 2.4715e-05
1:10651589 C T 0.071967 1.6061e-05
1:10653622 C T 0.082993 -9.2289e-06
1:10653628 T G 0.171545 5.4287e-06
1:10654688 C T 0.400859 -5.5141e-06
1:10658221 C T 0.233687 1.1172e-05
1:10664708 A G 0.076707 -1.3116e-06
1:10666646 T C 0.238110 1.4285e-05
1:10666735 G A 1.578466 1.8303e-06
1:10672935 G A 0.246548 1.1203e-05
1:10679714 T C 0.350936 -1.4374e-05
1:10683672 T C 0.038248 -9.7745e-06
1:10691829 A G 0.028341 -1.1149e-05
1:10701438 A C 0.322691 -6.2687e-06
1:10702266 A G 0.052180 5.5781e-06
1:10710255 A G 0.339554 2.5605e-06
1:10711910 C T 0.044092 -1.5140e-05
1:10714221 T C 0.034658 -4.5401e-06
1:10714402 T C 0.113391 6.8661e-06
1:10718377 A G 0.051249 2.6410e-06
1:10719549 A G 0.255935 7.8530e-06
1:10720905 T C 0.052493 1.9289e-05
1:10725193 A G 0.073392 -3.2248e-06
1:10725469 A G 0.026600 -6.5497e-06
1:10725587 T C 0.028344 4.6860e-06
1:10734800 G A 0.993959 5.3188e-06
1:10738871 T C 0.052779 -5.7259e-06
1:10740405 T C 1.011536 -1.1150e-05
1:10741669 C A 0.986377 -1.8101e-05
1:10743666 T C 0.031486 1.2605e-05
1:10750432 G A 0.978139 7.3649e-06
1:10752990 G A 0.076612 4.7301e-06
1:10757199 T G 0.158034 -1.3599e-05
1:10759741 T C 0.096422 -1.2309e-06
1:10760510 C T 0.563663 -6.0764e-07
1:10761541 T C 0.218153 -1.9947e-05
1:10762077 A G 0.056168 -1.8748e-06
1:10767785 C T 0.104279 -7.9080e-06
1:10767902 T C 1.532888 5.5816e-06
1:10771488 T C 0.132335 -6.5566e-06
1:10773987 T C 0.024363 -5.6638e-06
1:10777260 A G 0.177491 -1.5803e-05
1:10782671 G C 0.057528 -1.2172e-06
1:10784899 A C 0.050634 -1.4765e-05
1:10786314 G A 0.145747 -1.6182e-05
1:10787940 A G 0.032349 7.3876e-06
1:10789697 C T 1.273876 -1.4879e-05
1:10793411 T C 0.036548 -9.3114e-06
1:10794895 G A 1.967294 3.0786e-06
1:10799577 C T 0.689477 2.2755e-05
1:10800737 T C 0.278360 1.5251e-05
1:10801989 A G 1.120378 -2.6985e-05
1:10804219 A G 0.076802 1.9414e-05
1:10805414 C T 0.598505 9.4771e-06
1:10805552 A G 0.091431 -8.7974e-06
1:10808587 G A 0.503211 2.5157e-06
1:10810317 T C 0.072787 5.7829e-06
1:10811288 A G 0.051184 -7.8554e-06
1:10811325 A G 0.147834 2.0746e-05
1:10812417 C T 0.575114 5.1749e-06
1:10815421 C T 0.131539 1.3051e-05
1:10823826 T C 0.063995 -5.7822e-06
1:10824329 C T 1.648499 1.5030e-05
1:10831218 C G 0.300697 1.0342e-05
1:10833232 G C 1.423295 -2.0060e-06
1:10833401 T C 0.034641 -2.0250e-06
1:10838556 A C 0.108414 1.2403e-05
1:10842021 G A 0.523379 2.5877e-05
1:10842386 C G 0.260746 3.2723e-05
1:10842698 A G 0.046652 -4.5474e-06
1:10845920 A G 0.072515 3.5656e-06
1:10846144 T C 0.119371 1.7640e-05
1:10846540 G A 1.655785 2.2438e-05
1:10850371 A G 0.254626 -2.9715e-05
1:10850798 A G 1.558689 2.2908e-05
1:10855638 G C 0.112092 2.5509e-05
1:10856053 T G 1.593599 -2.2835e-05
1:10858746 A C 1.688943 2.4188e-06
1:10860604 G A 0.059789 1.9156e-05
1:10863379 A G 0.087661 2.1480e-05
1:10865577 T C 0.279520 1.8857e-05
1:10869052 C A 0.390123 -1.8383e-05
1:10874890 C T 0.878429 3.1501e-05
1:10876600 T C 0.281723 -1.8791e-05
1:10879164 C T 0.058678 -8.3336e-06
1:10883600 G A 0.636185 -4.2082e-05
1:10885036 A G 0.255483 -7.8341e-06
1:10885424 T C 0.074718 -1.6729e-05
1:10887205 T C 0.300809 3.8456e-05
1:10889280 T G 0.192998 -1.2725e-07
1:10890932 G A 1.715809 1.8938e-05
1:10890972 A G 0.164796 1.0491e-05
1:10891857 C T 0.024792 1.7016e-05
1:10892498 T C 0.113139 5.7538e-06
1:10893081 G A 0.479460 3.0475e-05
1:10897342 A G 0.051762 1.0012e-05
1:10901907 T C 0.165357 -1.2451e-05
1:10907842 A C 1.598090 -3.4104e-05
1:10912163 G A 0.355210 -1.3175e-05
1:10915906 C T 0.034821 -2.0359e-05
1:10915994 A G 0.064542 -3.8485e-06
1:10920576 T C 1.520870 -1.4890e-05
1:10922467 T C 0.648441 1.8768e-06
1:10924273 A G 0.491349 7.8712e-06
1:10925267 T C 0.047890 1.1135e-05
1:10928048 T G 0.093709 1.1415e-06
1:10928219 T C 0.442065 7.9043e-06
1:10929298 G A 1.061737 -1.8189e-06
1:10932432 C A 0.509749 -5.0054e-07
1:10934874 A G 0.610523 -1.3940e-05
1:10935232 T C 1.445921 2.4083e-05
1:10935423 A G 0.996080 -8.2134e-06
1:10935527 C T 0.603356 -3.1119e-06
1:10935595 A G 0.037068 -2.8120e-05
1:10937569 A G 0.042736 -2.4652e-05
1:10938097 G C 0.243383 -9.9606e-06
1:10941249 T C 0.052721 1.1512e-05
1:10957060 T C 0.070733 -8.3663e-08
1:10957719 C A 0.859788 -1.7992e-05
1:10957984 T C 0.823825 -2.3961e-05
1:10964264 A G 0.044453 -1.4038e-05
1:10968701 T C 0.058028 -1.6153e-05
1:10970922 C T 1.772722 1.0387e-05
1:10972092 A G 0.028579 -1.2544e-05
1:10974329 T G 0.405459 -5.5482e-06
1:10977240 A G 0.815937 -6.6678e-06
1:10978629 A G 0.056247 -2.7908e-05
1:10978767 T C 0.055152 1.9675e-06
1:10980301 A G 0.100852 -3.6605e-06
1:10981058 G A 0.511649 2.6345e-05
1:10984562 C T 0.442178 4.9485e-05
1:10986470 C A 0.041614 1.0057e-06
1:10986584 A C 0.395739 -2.0660e-05
1:10989128 C T 1.729497 -5.7177e-06
1:10993727 A C 0.509259 -1.3932e-05
1:10993941 C T 0.060748 2.0071e-05
1:10995168 A C 0.445836 -3.3903e-05
1:10995805 C T 0.163633 4.4711e-05
1:10998509 A G 0.151754 -2.1180e-05
1:11005291 T C 1.465993 2.7059e-05
1:11005959 T C 0.242390 -1.7587e-05
1:11009703 T C 0.073402 1.2427e-05
1:11011002 T C 0.309839 -1.5099e-05
1:11013286 G A 0.441742 -5.3787e-07
1:11015165 G A 0.275474 -3.1589e-05
1:11015546 A G 0.038102 -9.9419e-06
1:11017141 A G 0.026641 2.0228e-05
1:11017551 G A 0.076805 3.4060e-05
1:11018573 A G 0.045252 -3.7814e-06
1:11018754 T C 0.036314 -6.6264e-06
1:11024271 T G 0.077190 -2.7090e-06
1:11024353 G A 0.460193 -4.1147e-05
1:11024395 C T 0.516912 -4.0785e-05
1:11028301 C T 0.130710 -3.0071e-06
1:11029478 T G 0.365750 -6.8629e-06
1:11030014 A G 0.138186 1.7796e-05
1:11031607 C T 0.020776 -4.3706e-06
1:11032827 A C 0.445003 7.0646e-07
1:11033082 G A 0.446879 1.5529e-06
1:11038476 T C 0.440083 3.5736e-06
1:11045724 T C 0.029578 6.6758e-06
1:11046855 T G 0.397218 3.6281e-06
1:11050459 C A 0.052986 -6.0932e-06
1:11058588 A G 1.619084 3.4613e-07
1:11067275 G A 0.036008 -1.1579e-05
1:11069966 G C 1.306953 2.2720e-06
1:11074250 G A 1.677377 -9.7450e-06
1:11079386 T G 0.085982 2.7157e-05
1:11087524 A G 1.676153 -8.7552e-06
1:11090916 A C 1.642662 -5.5915e-06
1:11092327 C T 0.049773 -1.0904e-05
1:11096093 A G 0.126014 2.6827e-05
1:11096952 C T 0.054084 -5.4490e-06
1:11097867 T C 0.040186 -1.2522e-05
1:11098743 T C 0.036297 -7.0084e-06
1:11103967 A G 1.580340 -5.5003e-07
1:11105542 T C 0.020253 2.8251e-05
1:11106666 C T 0.060585 -2.8713e-06
1:11121756 C A 0.036623 2.4081e-05
1:11131292 T C 0.131889 -1.7868e-05
1:11132638 T G 1.490931 -9.3578e-06
1:11136546 T C 0.090986 -2.4861e-05
1:11159823 C T 0.040988 -7.8250e-06
1:11166073 A G 0.337215 -7.2662e-06
1:11166302 T C 1.484927 -8.2364e-06
1:11171226 T C 0.040951 -9.9785e-06
1:11181985 A G 0.062332 1.7505e-05
1:11190646 A G 0.473201 1.4159e-05
1:11191232 A G 0.098326 1.8678e-05
1:11194874 A G 0.082327 -3.7547e-06
1:11198995 T C 0.119364 1.8460e-05
1:11206012 G A 0.052786 2.1479e-05
1:11210450 T G 0.042386 -3.5860e-06
1:11214868 C T 0.051905 2.3328e-05
1:11272617 T C 0.046822 1.0901e-05
1:11301823 T C 0.031234 6.1363e-06
1:11306882 G A 1.462678 -1.9545e-05
1:11307438 C T 0.033002 1.6618e-06
1:11318983 C T 0.044079 -6.8592e-06
1:11324519 G A 0.090663 2.0050e-05
1:11326788 T C 0.664788 3.3086e-05
1:11329570 C T 1.910863 2.5593e-05
1:11333812 T C 0.026240 6.4477e-06
1:11360957 G A 0.619118 -8.8596e-07
1:11362605 G A 0.042338 4.8996e-06
1:11363041 G A 0.030418 -1.6071e-06
1:11364920 C T 0.074592 1.5760e-05
1:11372913 C T 0.497397 -4.9134e-06
1:11375944 C A 0.037061 -1.1432e-05
1:11378708 T C 0.082157 5.6102e-05
1:11384190 T C 0.089341 -3.1470e-05
1:11388631 T C 0.039482 2.9472e-05
1:11395071 T G 1.153271 1.8498e-06
1:11395416 A G 0.020559 5.0960e-06
1:11398750 C T 0.025118 1.4012e-05
1:11400567 G C 0.159010 1.7264e-06
1:11402185 G A 0.063328 4.6380e-06
1:11403648 A G 1.206733 -7.7488e-06
1:11410657 A G 0.059038 2.8712e-06
1:11412566 T C 0.032968 2.8821e-05
1:11421072 G A 0.793002 9.1059e-06
1:11440689 T G 1.239480 3.3724e-06
1:11442394 A G 0.161532 -4.7150e-06
1:11447001 T C 0.033451 8.0603e-06
1:11448022 A G 0.079627 -5.9423e-06
1:11454333 A G 0.059925 4.7180e-06
1:11456654 T C 0.030034 -9.7181e-06
1:11465290 G A 0.036276 2.1540e-05
1:11467617 T C 0.030813 -3.4639e-06
1:11472786 G A 0.094049 9.6627e-06
1:11473323 C T 0.160866 -1.8027e-05
1:11475114 A G 0.087124 7.4023e-06
1:11475286 C T 0.034729 2.4718e-06
1:11477724 G A 0.093672 1.2222e-05
1:11480809 C A 1.006388 7.4248e-06
1:11489175 A G 0.995798 -5.9744e-06
1:11490744 G T 1.038245 1.1898e-05
1:11490914 G T 0.068578 -1.6156e-05
1:11493868 A G 0.985102 6.1531e-06
1:11496994 T C 0.880724 -4.1032e-06
1:11498641 C T 0.103827 -3.9825e-06
1:11500610 G T 0.055261 -1.1483e-05
1:11501431 C T 0.112476 -8.6589e-06
1:11509929 G T 0.131444 -1.4091e-05
1:11510643 T C 0.044368 -2.5724e-05
1:11515336 A G 0.052262 2.2791e-06
1:11516413 T C 0.042756 2.8649e-06
1:11520116 T C 1.156388 -1.6912e-05
1:11523423 T G 0.266165 3.2374e-05
1:11527304 C T 0.514822 -8.0102e-06
1:11538249 T C 0.044568 1.7796e-05
1:11539788 T C 0.052197 1.0154e-06
1:11544188 G A 0.064427 9.6229e-07
1:11553456 C A 0.725886 1.9990e-05
1:11556244 C T 0.130591 1.1142e-05
1:11561593 A G 1.270758 -2.5714e-05
1:11561937 T C 0.130750 1.2728e-05
1:11562913 T C 0.130587 1.3869e-05
1:11564507 A G 1.731404 -2.5831e-05
1:11575260 T G 0.332237 -5.5187e-07
1:11578973 C T 0.296801 3.6266e-06
1:11579470 A G 1.258104 -2.5712e-05
1:11585139 T G 0.023619 -4.5917e-06
1:11589911 A G 0.283885 4.1915e-06
1:11593640 G A 1.713198 -2.7472e-05
1:11595293 G A 0.273424 2.1175e-05
1:11598142 A C 0.122084 2.3502e-05
1:11601054 A G 0.408730 2.7190e-05
1:11603063 T C 0.349529 4.9016e-06
1:11606556 T C 0.029419 2.7772e-06
1:11607224 T C 0.120843 2.6003e-05
1:11607991 G A 0.040641 8.3860e-06
1:11611134 C G 0.062135 7.4612e-06
1:11611781 A G 0.305182 1.3006e-05
1:11618330 C T 0.395022 3.2692e-05
1:11619115 G A 0.071991 -3.3000e-06
1:11619867 T C 0.301333 5.1866e-05
1:11629410 A G 0.042437 -2.0291e-05
1:11632891 T C 0.034794 5.7470e-06
1:11633667 T C 0.203908 3.0959e-05
1:11636479 C T 0.211530 1.4551e-05
1:11641331 A G 0.078482 5.0339e-05
1:11644173 T C 0.992136 -5.3773e-06
1:11647232 C T 0.904190 4.1400e-06
1:11648200 A G 0.571259 -2.6847e-05
1:11649098 T C 1.318373 5.3579e-06
1:11651910 G A 0.265404 -2.0735e-05
1:11652029 T C 1.692544 -9.6299e-06
1:11652656 A G 0.024231 -1.3272e-05
1:11664146 A G 0.075476 -2.6256e-05
1:11665198 C T 1.704759 9.5099e-06
1:11666034 A G 1.561175 1.0566e-05
1:11674150 A G 0.067041 -6.3390e-06
1:11678869 A G 1.542867 1.0968e-05
1:11688722 C T 0.136686 2.3143e-06
1:11690369 A G 0.102579 -5.3888e-08
1:11691161 A G 1.512625 6.6492e-06
1:11692861 T G 0.024934 -7.1341e-06
1:11696317 A G 0.063386 2.0230e-05
1:11697618 T C 0.044058 -9.5981e-06
1:11702082 G A 1.707068 2.0871e-05
1:11702155 T C 1.384098 1.2100e-05
1:11703754 T C 0.044215 -3.6231e-06
1:11703789 T C 0.072484 2.7893e-06
1:11706236 A G 0.121333 1.4023e-06
1:11710561 G T 0.394281 -3.0099e-05
1:11710991 A G 0.090534 5.7700e-06
1:11711485 A G 0.046533 -2.2783e-05
1:11713563 A G 1.582332 -1.4257e-05
1:11717300 C T 0.378295 -2.1978e-06
1:11720582 G C 0.134290 1.3951e-05
1:11721693 A G 0.145713 -1.4403e-05
1:11722688 A G 0.414911 3.9474e-05
1:11725908 G A 0.945565 1.4385e-05
1:11728675 T C 0.166938 -1.1465e-05
1:11728894 A G 0.222590 2.2118e-05
1:11730804 A G 0.048866 -1.7169e-05
1:11733846 A C 0.026430 -1.2829e-06
1:11734049 G C 0.293279 1.7148e-05
1:11735245 C A 0.089347 8.9007e-06
1:11736600 T C 0.672634 -1.6802e-06
1:11737551 T C 0.167638 -1.5570e-05
1:11739358 A G 1.076673 -5.8210e-06
1:11744797 A G 0.402522 1.5553e-05
1:11745459 G A 1.546110 -4.7595e-06
1:11750321 A G 0.197638 1.8967e-06
1:11750512 A C 0.568702 1.6107e-06
1:11758107 C A 0.327787 7.9884e-06
1:11758638 T C 0.415414 1.0421e-05
1:11761468 C A 1.433073 -4.1112e-05
1:11766424 T C 0.324904 1.4843e-05
1:11768208 A G 0.114295 -2.8109e-06
1:11771496 A G 0.035647 -1.9539e-05
1:11772229 G A 0.322286 1.1002e-05
1:11772491 A C 0.094763 -7.2677e-06
1:11773462 G A 0.658172 -1.3231e-05
1:11774582 A G 0.202487 -4.4412e-05
1:11779499 C T 1.467608 -7.0352e-06
1:11782814 A G 1.153733 1.2364e-06
1:11788564 G A 1.979227 -1.2188e-05
1:11790687 G A 0.660042 6.9505e-06
1:11794676 A G 0.209415 -2.5118e-06
1:11797186 C T 1.214478 -6.9740e-06
1:11797234 C T 0.401781 -3.3182e-05
1:11799228 A T 1.323735 -4.9867e-06
1:11800478 G T 0.738234 -3.2184e-05
1:11801087 A G 0.596999 1.4790e-05
1:11803080 A G 0.297607 -1.2229e-05
1:11804590 G T 0.156004 3.9728e-06
1:11806851 T G 1.636131 -2.5972e-05
1:11812695 A G 0.040689 -7.5886e-06
1:11822734 G A 1.516681 -5.7057e-05
1:11824133 C A 1.293330 6.8575e-05
1:11828319 A G 1.342260 3.0479e-05
1:11830169 C T 0.120113 2.1099e-05
1:11831595 A G 0.147223 -1.0359e-05
1:11831615 T C 1.416366 6.5844e-05
1:11835556 T C 0.216378 2.5281e-05
1:11843224 T C 0.045972 -1.4448e-05
1:11843840 A G 0.165622 -1.7680e-06
1:11846252 A G 1.414044 6.0866e-05
1:11847449 A G 0.105184 2.6560e-05
1:11850750 A G 0.047213 7.7828e-07
1:11850927 T C 0.104718 2.7082e-05
1:11851185 T C 0.122339 -1.5771e-05
1:11851927 T C 0.089752 2.5026e-06
1:11852898 C G 0.059031 2.5578e-05
1:11854476 G T 0.624704 -2.4797e-05
1:11854671 A C 0.486004 -1.2506e-05
1:11856378 A G 0.669972 1.6248e-05
1:11859636 A G 0.111725 -2.7097e-05
1:11862214 C T 0.445747 1.6585e-05
1:11862778 G A 0.326767 6.8251e-06
1:11863057 A G 0.214984 2.9649e-05
1:11869230 T C 1.193477 1.9925e-05
1:11870279 G A 0.091074 5.3735e-06
1:11874249 A G 0.052299 -3.8701e-06
1:11888073 T C 0.089908 -1.2766e-05
1:11891626 G A 0.061428 1.5708e-06
1:11895667 C G 0.111405 -2.3654e-05
1:11896141 G A 0.059205 -1.4437e-06
1:11898789 T G 0.105976 2.5132e-05
1:11899033 T G 0.536268 -1.1786e-05
1:11905059 G A 0.046091 -1.1286e-05
1:11906068 G A 0.301683 -1.6236e-05
1:11907648 T C 0.106904 2.7075e-05
1:11913757 C T 0.793015 -5.7323e-06
1:11915728 G A 0.022609 -1.1765e-05
1:11915749 G A 0.278258 -1.7114e-05
1:11926758 T C 0.092530 4.2570e-05
1:11927825 T C 0.218112 2.2158e-06
1:11932678 A G 0.733444 -9.5401e-06
1:11936324 C A 0.821900 -1.2556e-05
1:11936644 T C 0.110107 2.3195e-05
1:11941258 A G 0.036599 1.7827e-06
1:11958779 T C 0.051820 -4.9757e-06
1:11960750 C T 0.070305 -1.7642e-05
1:11968503 T C 0.155324 -6.0786e-07
1:11969844 G A 0.242299 -6.4103e-06
1:11970032 T C 0.029079 3.7674e-06
1:11973523 C A 0.098884 -2.5053e-05
1:11973842 G A 1.115863 -1.7400e-05
1:11982580 A G 0.111467 -2.9833e-06
1:11999124 T C 0.168862 1.1721e-05
1:12000670 C T 0.121142 1.2330e-06
1:12009911 A G 0.022514 -5.2995e-06
1:12009955 T C 0.613467 -2.3023e-07
1:12009956 A G 0.311485 8.5353e-06
1:12010469 T G 0.170589 1.1331e-05
1:12020357 T G 0.285816 7.8643e-06
1:12036021 C T 0.181170 1.6768e-05
1:12042261 G A 0.934941 1.5566e-05
1:12046063 T G 1.301262 -1.4742e-06
1:12052405 A G 1.650916 -9.6301e-06
1:12060565 C T 1.212567 -1.5950e-06
1:12071433 G C 0.134531 1.0049e-05
1:12081637 A G 0.182856 -1.9485e-05
1:12082334 T A 0.496581 -5.3512e-06
1:12082461 T C 0.305151 1.0738e-05
1:12082538 A C 0.062013 -4.0404e-06
1:12082926 G A 1.430900 -1.1126e-05
1:12085452 C T 1.430513 -1.3679e-05
1:12095521 A G 0.098051 -8.8975e-06
1:12105048 C T 0.477056 3.0503e-05
1:12108764 C T 0.129503 -7.1083e-06
1:12112950 T C 0.399877 5.6272e-05
1:12114052 T G 0.153461 -3.0361e-05
1:12116502 G A 0.622820 2.8667e-05
1:12124259 G A 0.401284 5.7927e-05
1:12133949 G A 0.826442 3.0624e-05
1:12134228 T C 0.029531 7.7059e-06
1:12142243 A T 0.552128 2.5754e-05
1:12144434 A G 0.242972 -1.2712e-05
1:12155071 G C 0.299327 -2.6199e-06
1:12156236 G A 0.206230 -1.5810e-05
1:12161669 C T 0.054356 -7.9075e-06
1:12164437 T C 0.472059 -3.9181e-05
1:12168584 A G 0.649325 -1.3393e-05
1:12169295 A G 0.059419 -6.0442e-06
1:12171012 C T 0.178596 2.7782e-05
1:12173361 G A 0.154757 1.6918e-05
1:12174100 A G 0.157616 1.6776e-05
1:12175658 A G 0.030340 -5.5330e-06
1:12176031 A G 0.024163 -2.0019e-05
1:12177834 A G 0.064814 6.1410e-06
1:12183245 T G 0.302652 1.0737e-05
1:12184375 C T 0.853930 3.6390e-05
1:12185036 A G 0.163453 -2.3787e-06
1:12186058 G A 0.042593 -1.5957e-05
1:12187541 C T 0.396413 6.0741e-06
1:12187594 A G 0.057858 -9.1771e-07
1:12188427 C T 0.190183 2.5770e-07
1:12189489 T C 1.004406 1.6333e-05
1:12189561 A G 1.393618 2.3640e-05
1:12194745 A G 0.176182 1.4255e-06
1:12196769 T G 1.277854 2.0096e-05
1:12198179 A G 1.021929 -1.8710e-05
1:12198362 A C 0.025597 1.7100e-06
1:12204354 G A 1.849412 2.4853e-05
1:12206712 T C 0.110209 1.4141e-05
1:12206755 A G 1.052789 3.1535e-05
1:12206866 T G 1.115999 9.9075e-06
1:12210844 T C 0.064070 -1.6010e-05
1:12212141 A G 0.098537 1.7150e-05
1:12213337 G A 1.072518 3.6881e-05
1:12217140 T C 0.970687 3.3986e-05
1:12218967 A G 0.024564 2.1265e-05
1:12219910 G A 0.827660 7.6883e-07
1:12223482 A G 0.841990 3.1678e-05
1:12230081 A G 0.038132 3.9782e-06
1:12233061 G A 1.859400 7.6414e-06
1:12240824 G T 0.433273 1.6805e-05
1:12241672 A G 0.026583 -7.5172e-06
1:12241991 A G 0.403729 -2.1081e-05
1:12242458 C T 0.495946 1.1514e-05
1:12242870 A G 0.313797 7.9446e-06
1:12250188 A C 0.079756 8.4507e-06
1:12251808 G T 0.727426 -3.2691e-06
1:12252955 G T 0.478974 1.0639e-05
1:12253062 A G 0.079505 9.8867e-06
1:12254201 A G 0.399636 7.1050e-06
1:12256941 G C 0.103062 -4.9276e-06
1:12262792 G A 0.485046 -1.5233e-05
1:12263517 A C 0.079433 -1.1052e-06
1:12267999 T C 0.767044 -3.0064e-07
1:12268637 T C 0.104449 9.4644e-06
1:12268721 A G 0.081824 -2.2953e-06
1:12271768 A G 0.057127 -1.5936e-05
1:12272553 T C 0.046642 3.2286e-06
1:12274919 C T 0.082588 -4.2755e-06
1:12277664 G C 0.829305 3.4313e-05
1:12277967 A C 0.563031 -3.8847e-05
1:12291130 C T 0.020083 -1.0262e-05
1:12293612 A G 0.242513 -7.0603e-06
1:12296232 A C 0.155467 -4.7702e-06
1:12296426 C T 0.104133 -9.2274e-07
1:12306897 T C 0.020623 -1.2915e-05
1:12316637 T C 0.026321 7.5826e-06
1:12329295 T C 0.451357 -1.0547e-06
1:12336147 C T 0.032084 -3.4983e-06
1:12339619 T A 0.448392 -6.5674e-07
1:12341707 C T 0.034862 3.5132e-07
1:12342990 A G 0.029582 -2.8588e-05
1:12366460 G A 0.037762 2.9573e-05
1:12371807 A G 0.031945 -4.0710e-06
1:12373748 T C 0.192644 -2.1062e-05
1:12380343 A C 0.134480 2.7369e-06
1:12401868 C A 1.607565 -6.4952e-06
1:12406918 A T 0.044266 1.5318e-05
1:12412647 A G 0.021052 -7.0283e-06
1:12414802 T C 0.022877 1.1490e-05
1:12414859 C T 0.083347 1.0198e-06
1:12418700 C T 1.806469 1.5645e-05
1:12420300 C T 0.068891 1.2123e-06
1:12422986 A G 0.076462 -6.2431e-07
1:12434029 C A 0.058358 1.2054e-05
1:12436431 G A 1.335165 2.1460e-05
1:12436898 G A 0.375034 1.1391e-05
1:12442469 C T 0.100801 -5.0432e-05
1:12445255 A G 0.028412 -8.5836e-06
1:12464308 G A 0.067449 5.0216e-06
1:12465498 G A 0.078380 -5.1680e-06
1:12483989 C A 0.046421 1.7336e-05
1:12488475 A C 0.067840 5.5123e-06
1:12490843 C T 0.143833 -1.3617e-05
1:12502427 C T 0.141327 -8.5523e-07
1:12504914 T C 0.050358 2.2843e-05
1:12508218 A G 0.070458 7.5849e-06
1:12521029 A G 0.099914 2.1018e-05
1:12526780 A G 0.165401 3.4628e-05
1:12528523 A G 0.032564 1.3349e-07
1:12533468 C T 0.137101 3.3936e-06
1:12539341 T C 0.057267 7.9117e-06
1:12546694 T C 0.471940 1.9589e-06
1:12548003 A G 0.020532 -1.5773e-05
1:12569358 T C 0.116250 7.1930e-06
1:12569789 T A 0.105976 -1.8454e-05
1:12571994 G A 0.117151 5.8951e-06
1:12572154 T C 0.053217 3.2325e-06
1:12581535 C T 0.088433 -7.6547e-06
1:12585129 T C 1.961259 -1.0378e-05
1:12592294 T C 1.438689 -6.6359e-06
1:12593373 G A 0.038799 1.7476e-06
1:12594871 T C 0.047356 9.0865e-06
1:12595464 A G 0.211908 1.9430e-05
1:12595871 T C 0.311944 -3.9055e-07
1:12598434 C T 0.132600 7.9258e-06
1:12599005 A C 0.217507 7.6477e-06
1:12600845 A G 0.073926 -3.1179e-06
1:12602979 G A 0.325292 -1.7177e-05
1:12604081 T G 0.505248 2.6991e-05
1:12605011 T C 1.401927 -3.2431e-05
1:12607136 T G 0.067041 8.5574e-07
1:12611674 T C 0.032876 -5.2766e-06
1:12613422 G A 1.151680 -1.6002e-05
1:12615069 T G 0.156004 -1.4977e-05
1:12617009 A G 0.655843 1.6786e-06
1:12626262 A G 0.092737 -5.6672e-06
1:12628637 A G 1.088460 2.2546e-06
1:12634036 T C 0.047336 2.7715e-05
1:12637028 T C 0.068639 -8.0596e-06
1:12637399 C A 0.499505 1.9617e-06
1:12638964 C T 1.723948 -1.2604e-05
1:12641576 G A 0.060160 -2.0977e-05
1:12642315 A G 0.161648 2.6574e-05
1:12642748 G A 0.049977 -2.0362e-05
1:12648862 T C 0.237522 -1.4794e-05
1:12649900 G A 0.310978 1.9159e-06
1:12650069 C T 0.486736 2.9501e-05
1:12654035 T C 1.018478 4.3397e-05
1:12659061 A G 0.172820 6.8077e-06
1:12660488 C T 0.329579 -9.3067e-06
1:12663304 A G 0.998453 1.0004e-04
1:12663559 T C 0.028576 -3.3513e-07
1:12663688 C G 0.271751 -1.3619e-05
1:12669753 T C 1.151948 -9.3588e-05
1:12671229 C T 0.425097 1.1136e-05
1:12671324 C A 0.555113 -1.1399e-05
1:12672149 T C 1.225789 -8.3101e-05
1:12672625 C T 0.819072 -2.7952e-05
1:12674271 G T 0.428585 2.4637e-05
1:12676205 T C 0.256632 -1.3094e-05
1:12678190 A G 0.076384 -6.6519e-06
1:12679850 C T 0.722748 -1.1712e-04
1:12681568 A G 1.018067 1.8099e-04
1:12682761 T G 0.076496 -2.1523e-05
1:12682909 G A 1.891474 1.3012e-05
1:12684504 T C 0.626339 -4.0355e-05
1:12688518 G A 0.058246 -3.6019e-05
1:12689692 A G 0.148399 1.6389e-05
1:12695826 G T 0.036378 1.1760e-05
1:12697105 C T 0.132671 5.4815e-06
1:12704216 T G 0.033920 -1.0221e-05
1:12718815 G A 0.100652 -2.4176e-06
1:12719211 T C 1.915412 -1.7140e-06
1:12724786 T C 0.059307 -1.6761e-05
1:12731572 C T 0.147440 -1.4598e-05
1:12738442 G T 0.035147 -2.6138e-05
1:12743326 A G 0.023343 8.8129e-06
1:12745825 A G 0.114027 -8.1614e-06
1:12746537 C T 1.804544 1.6179e-05
1:12751429 T C 0.058528 -5.0214e-06
1:12751921 A G 0.028565 3.3560e-06
1:12753614 T C 0.430632 1.1093e-05
1:12754569 T C 1.829784 9.9505e-06
1:12755946 T A 0.065236 1.8713e-05
1:12763781 T G 1.344480 2.8547e-05
1:12765166 T C 1.816906 1.5085e-05
1:12771713 G A 1.744174 2.8294e-05
1:12774999 C T 1.702339 3.2034e-05
1:12776344 T A 1.663771 3.6239e-05
1:12778482 T C 0.075173 -1.0759e-05
1:12779618 C T 1.653918 1.9253e-05
1:12786363 T C 1.464409 3.8749e-06
1:12788113 G A 0.191175 5.9071e-06
1:12794607 A G 0.115455 1.1654e-05
1:12798739 A G 1.581703 8.5919e-06
1:12803975 T C 1.423060 -1.6017e-06
1:12805941 A G 0.038979 2.0064e-05
1:12815650 G T 0.024037 -7.6723e-06
1:12820870 C T 1.564041 1.8318e-06
1:12822042 C G 0.027318 -3.3109e-06
1:12828649 A C 1.489625 -6.4121e-06
1:12829579 G A 1.530410 -1.7163e-05
1:12830590 T C 0.483122 -4.6000e-05
1:12832989 A G 0.028589 1.8533e-05
1:12833428 C T 1.654626 -1.4048e-05
1:12835158 A G 0.060575 -2.5173e-05
1:12835868 C T 1.601769 -5.9879e-06
1:12837840 C G 1.600211 -4.5097e-06
1:12866014 G A 0.018953 -1.9229e-05
1:12866974 G T 0.074405 -1.7760e-05
1:12868100 C T 0.075989 -1.8779e-05
1:12870268 C T 0.076051 -1.8395e-05
1:12871828 A G 0.076017 -1.7836e-05
1:12912501 A G 0.092411 -2.4196e-05
1:13178497 A G 0.052932 -1.0795e-05
1:13179211 C A 0.177549 -1.2848e-05
1:13183032 T C 0.070325 -9.7976e-06
1:13185887 C G 0.248150 -4.7224e-06
1:13186398 A G 1.132416 1.7617e-06
1:13186401 C A 0.045082 -2.0356e-05
1:13497768 A G 0.230168 -1.9730e-05
1:13703662 A G 1.280176 -7.6390e-06
1:13783354 T C 0.557003 7.9506e-06
1:13784062 T C 0.721102 3.7254e-06
1:13785516 C G 0.272390 5.5426e-06
1:13789192 A C 0.046465 4.4835e-07
1:13789278 C T 0.209759 -2.5926e-06
1:13789550 A G 0.119653 1.2613e-05
1:13793246 G A 0.785781 1.6975e-06
1:13798033 G A 0.048509 -2.6379e-06
1:13802325 C T 0.794409 1.0249e-05
1:13802373 A G 0.048672 -2.5525e-06
1:13802437 A G 0.530495 2.1960e-06
1:13803760 C T 0.209670 -4.6693e-06
1:13806900 A G 0.239585 -8.5301e-07
1:13809149 A G 0.044439 2.7820e-05
1:13809227 G T 0.090476 1.5561e-05
1:13810098 T C 0.031068 -5.4967e-06
1:13810535 T C 0.038132 7.8877e-07
1:13814373 A C 0.495113 -3.6387e-05
1:13815792 G A 0.313226 -3.9655e-05
1:13819335 A G 0.592273 -4.1248e-06
1:13819532 G A 0.326505 -8.6795e-06
1:13819930 G A 0.668392 1.0172e-05
1:13821440 T C 0.633404 -4.4778e-06
1:13825513 T G 0.743902 -1.8814e-06
1:13827342 C T 0.160414 4.4773e-05
1:13830144 T A 0.082405 -1.0381e-05
1:13830577 G A 1.654507 9.2146e-06
1:13831377 T C 0.083952 1.5185e-05
1:13832531 G C 0.091469 1.5975e-07
1:13835765 T C 0.120779 -1.6777e-05
1:13837629 A C 1.053666 1.1063e-06
1:13838042 G A 1.330140 -2.7042e-05
1:13840369 C T 0.022374 -5.9046e-06
1:13841381 T C 0.196071 2.3622e-05
1:13842586 G A 0.024826 -3.0591e-06
1:13845032 A G 0.939296 -1.9784e-05
1:13851036 G T 0.643134 -1.9888e-05
1:13854483 A G 0.060493 -2.0094e-05
1:13855662 G A 0.057352 -1.1902e-05
1:13859570 G A 0.244971 1.7212e-05
1:13859821 G A 0.025519 -7.5881e-06
1:13862092 A G 0.187147 2.2912e-05
1:13862750 C T 1.603849 -6.3202e-05
1:13863632 A G 0.096589 -1.1426e-05
1:13872562 A G 0.034559 -6.6273e-06
1:13873608 G A 0.414340 -7.4584e-05
1:13874952 A G 0.040318 -4.6964e-06
1:13879172 T G 0.026498 -2.3406e-05
1:13880522 G A 1.002023 -1.5376e-05
1:13885279 A G 1.627937 -5.3039e-05
1:13890695 C T 1.586775 -5.6703e-05
1:13890765 T C 0.346139 -1.8224e-05
1:13896863 T C 0.163531 -3.1391e-06
1:13901884 C T 0.289376 1.3537e-05
1:13904036 G A 0.906722 4.2331e-06
1:13904815 G A 0.063855 -5.9977e-06
1:13906611 A G 0.055930 1.5949e-05
1:13909142 C A 0.887575 -1.4755e-06
1:13911393 T C 0.120432 -9.7878e-07
1:13911563 T C 0.353330 -1.3712e-05
1:13914909 T C 0.597702 -1.1416e-05
1:13922400 G A 0.215290 1.9095e-06
1:13924863 G A 0.394886 -3.4802e-05
1:13926782 A G 0.116512 3.8230e-06
1:13927707 G A 0.112517 -6.0643e-06
1:13928985 T C 0.057158 3.7182e-06
1:13930604 C T 0.053296 -4.4887e-06
1:13932007 G C 0.961548 -6.1859e-07
1:13932427 T C 0.879391 -1.6201e-05
1:13934173 A G 0.041661 1.3217e-05
1:13935348 T C 0.063685 3.2082e-06
1:13935402 A C 1.391364 2.5169e-05
1:13938377 C A 0.751963 3.3723e-05
1:13939177 A G 0.093067 6.4376e-06
1:13940864 G C 1.901704 6.3506e-06
1:13941631 A G 0.176400 -3.2170e-05
1:13942435 G A 0.046435 5.3942e-07
1:13948225 A C 1.513516 3.0179e-05
1:13948609 A G 0.029640 -1.0964e-06
1:13949087 A G 0.161662 -1.3736e-06
1:13950070 G A 0.041814 -1.5855e-06
1:13954726 A G 0.183584 -1.2868e-06
1:13957405 T C 0.834622 2.0080e-05
1:13957636 T C 0.050977 -7.2350e-06
1:13966218 A G 0.154049 -3.3176e-06
1:13968020 C A 0.071090 1.4986e-05
1:13977932 C A 0.085159 -2.7770e-06
1:13992029 A G 0.575471 4.3749e-06
1:13992480 G A 0.168278 5.6540e-06
1:14001835 G T 0.042233 1.0903e-05
1:14007649 G A 1.439454 2.4817e-07
1:14009956 A G 0.124909 5.4952e-06
1:14023251 A C 0.094318 7.9307e-06
1:14031043 G T 0.163144 2.9369e-06
1:14033539 G A 0.030717 1.1548e-05
1:14039931 C T 0.087049 -1.1638e-05
1:14045521 C A 0.522883 -3.5361e-05
1:14048523 G A 0.031462 1.9198e-05
1:14050900 C A 0.048070 2.9832e-06
1:14065056 T C 0.033172 -2.5596e-06
1:14075880 T C 0.047669 1.9150e-05
1:14076565 A G 0.466088 4.8376e-07
1:14079495 G C 0.036915 -7.1987e-06
1:14086496 A G 0.039866 2.6374e-06
1:14087557 A G 0.028457 -1.3774e-05
1:14090396 T C 0.034032 4.9361e-06
1:14096821 C T 0.474435 1.2080e-06
1:14097082 C T 0.211309 -3.2411e-06
1:14097480 A G 0.172789 3.9281e-06
1:14102908 A G 0.034236 -4.9074e-06
1:14104818 C T 0.065858 1.1182e-05
1:14105298 A G 0.694574 -5.1882e-08
1:14106330 T C 0.036161 9.3456e-06
1:14107135 G C 0.036222 8.9020e-06
1:14107360 A T 0.094474 6.9036e-06
1:14107932 T C 0.050168 1.0204e-05
1:14109114 G A 0.730748 5.1610e-06
1:14112749 C T 0.493046 8.8615e-06
1:14116491 G C 1.927645 2.9839e-06
1:14118779 T G 0.749294 1.3851e-05
1:14122145 C T 0.024424 2.3896e-06
1:14123747 G A 0.464191 1.5596e-05
1:14125496 C G 1.470600 2.6410e-05
1:14127020 A G 0.174037 -6.1480e-07
1:14128113 A G 0.024877 -1.5525e-05
1:14130628 G A 0.587513 -1.9847e-05
1:14132467 A G 0.059667 -4.1395e-06
1:14132884 A C 0.034678 1.3908e-06
1:14133491 T C 0.109828 1.7031e-05
1:14133550 C T 0.035770 -6.2929e-06
1:14133891 T C 0.028708 5.8796e-06
1:14134437 G A 1.654401 -8.5591e-06
1:14136289 A T 0.093706 1.7273e-05
1:14138493 A G 1.695512 8.3009e-06
1:14139826 T C 1.688053 2.6137e-06
1:14140733 A G 0.149283 6.6891e-06
1:14143003 G A 1.707333 -5.7442e-06
1:14146001 G A 0.027841 1.0546e-05
1:14148407 A C 0.336688 8.9861e-06
1:14149197 G C 1.555228 -1.2297e-05
1:14151718 C T 0.093917 -2.1334e-06
1:14155002 A G 0.033570 6.0221e-06
1:14157577 G A 1.569715 -2.8894e-06
1:14157624 C G 0.398055 -2.2628e-05
1:14160957 A G 0.033872 -5.5848e-06
1:14161483 G A 0.324530 -3.5478e-06
1:14164286 A C 1.258794 1.1911e-05
1:14166750 C T 0.415258 1.6633e-05
1:14171622 G A 0.460972 8.1917e-06
1:14177680 A G 0.032441 4.4681e-06
1:14180711 A G 0.071838 6.7602e-06
1:14192817 A G 0.022925 -1.4751e-05
1:14194816 A G 0.049818 2.4722e-05
1:14195969 A C 0.029371 -1.5256e-05
1:14198107 T C 0.371638 -3.8782e-06
1:14198491 C T 0.352919 3.2534e-06
1:14198978 C G 0.055237 -3.6231e-06
1:14201930 T C 0.207824 -2.1501e-06
1:14203910 A G 0.272173 5.6639e-06
1:14205141 C T 0.117059 -2.8817e-06
1:14205571 A G 0.944845 -1.9549e-05
1:14208571 A G 0.177705 -4.0986e-06
1:14210730 T G 0.928648 1.4186e-05
1:14216150 T C 0.161515 -3.1473e-07
1:14219864 A C 1.630711 5.8635e-06
1:14220186 G A 0.734640 -1.0595e-05
1:14226608 T G 0.266583 -1.2704e-05
1:14228236 G A 1.389807 -1.0838e-05
1:14230131 C A 0.021283 -1.8117e-07
1:14231877 G A 0.066337 -1.1605e-05
1:14232929 C T 0.406843 -1.8852e-08
1:14234026 T G 1.085359 2.0724e-05
1:14235500 T G 0.853301 1.9920e-05
1:14238641 A G 0.230838 6.0685e-06
1:14240592 C T 0.481826 1.0920e-05
1:14241005 T C 0.094073 -3.4998e-05
1:14243789 G A 0.100036 3.7719e-07
1:14246931 C T 0.227054 1.0146e-05
1:14250509 T G 1.936056 -2.2599e-05
1:14252247 G A 0.466928 3.4660e-07
1:14252412 A G 0.067136 -1.2543e-05
1:14253566 G A 0.389198 -1.1522e-05
1:14254466 A G 0.028385 2.2817e-05
1:14255114 C T 0.240058 2.4769e-05
1:14255978 G T 0.198842 -8.6315e-06
1:14258256 G A 0.078665 1.4251e-05
1:14259163 C A 0.033101 -9.4456e-07
1:14275318 A G 0.048026 -1.5114e-05
1:14281492 A G 0.055023 1.5330e-05
1:14292310 C T 0.438370 3.2494e-06
1:14293056 T C 0.020215 8.7355e-06
1:14295824 T G 0.253895 1.7564e-06
1:14296513 C A 0.831824 -6.7366e-06
1:14297036 A G 0.085689 1.3801e-05
1:14303852 G A 0.058480 -2.0362e-05
1:14308709 A G 0.813870 9.2016e-06
1:14311374 C T 0.490339 2.2261e-05
1:14313250 A G 0.042226 1.0043e-05
1:14315684 T C 0.269426 -3.2156e-06
1:14317494 G T 0.355832 1.8235e-06
1:14319607 T C 0.297212 4.5171e-07
1:14320350 A G 0.283525 -1.0077e-06
1:14340185 A C 0.273332 -3.4557e-06
1:14345544 A G 1.026491 1.0973e-05
1:14348554 A G 0.049202 1.2181e-05
1:14371830 A C 0.983579 1.7379e-05
1:14377390 C T 0.384999 -1.3166e-05
1:14377966 A C 0.478447 -1.5838e-05
1:14379959 G A 0.061408 2.8512e-06
1:14381561 A G 0.021834 -1.0631e-05
1:14382879 T G 0.070750 -1.2929e-05
1:14386559 G A 1.878106 -1.0900e-05
1:14387969 A G 0.043395 1.1897e-05
1:14391038 C T 0.143235 -7.7338e-06
1:14391685 C T 0.433447 2.9879e-06
1:14395050 T C 0.060177 1.0093e-06
1:14395819 G A 0.027324 1.9450e-05
1:14399115 G A 0.051467 -1.1308e-05
1:14399301 A G 0.029344 -1.4824e-05
1:14399627 G A 0.241554 7.8630e-06
1:14405785 A C 0.204289 9.5284e-06
1:14406741 A G 0.159176 7.8919e-06
1:14407802 T G 0.412137 7.8528e-07
1:14424893 A G 0.720711 2.6082e-05
1:14434528 C A 0.022830 8.9619e-06
1:14436711 T C 0.288142 1.3086e-06
1:14439423 C T 0.530209 7.5460e-06
1:14440876 G A 0.498968 8.0158e-07
1:14441351 C G 0.062037 -7.3688e-06
1:14441384 G A 1.594721 -4.7872e-07
1:14441738 A G 0.827415 1.7073e-05
1:14449922 C A 0.196115 1.3015e-05
1:14451913 G T 0.220312 -9.8793e-07
1:14452337 G A 0.103623 4.1077e-05
1:14454092 T C 0.854338 -4.5697e-05
1:14456830 A G 0.040288 -1.5235e-05
1:14465151 A G 0.521227 -8.8948e-06
1:14468557 T C 0.962187 -2.8973e-05
1:14476584 C A 0.715999 -3.2443e-05
1:14477104 T C 0.280584 7.6486e-06
1:14487230 A C 0.201613 -2.2537e-06
1:14490361 G A 1.027902 -1.1409e-05
1:14491442 G A 0.315306 1.6129e-05
1:14493787 C T 0.462607 -2.4847e-05
1:14496237 T C 0.090190 -1.2552e-05
1:14505754 T C 0.032152 -1.1921e-05
1:14507057 G A 0.330228 -1.3433e-05
1:14507739 A G 0.903591 -1.0050e-05
1:14510164 G A 0.668228 -4.9801e-06
1:14513235 A G 0.099475 -1.2327e-06
1:14521856 C T 0.098986 -1.2338e-05
1:14536470 T C 0.912747 5.2591e-05
1:14537327 G A 0.050508 5.0817e-05
1:14540436 T G 1.149715 3.9114e-05
1:14542394 A G 0.022004 6.3060e-06
1:14553662 G A 0.598433 -1.4321e-05
1:14555808 G A 0.033226 -1.1757e-05
1:14559081 T C 0.055618 7.2854e-06
1:14566290 C A 0.106122 1.7560e-05
1:14575095 C G 0.648669 -6.8423e-06
1:14575992 C A 0.030432 -1.0871e-05
1:14577571 T C 0.049379 -1.3211e-05
1:14586879 G A 0.707255 -3.0705e-05
1:14587210 G A 0.138539 -1.8654e-05
1:14588462 T C 0.034756 -1.7299e-06
1:14588963 G T 0.465660 -3.5238e-05
1:14589127 C A 1.426117 4.8702e-05
1:14591857 A T 0.536390 -1.0052e-05
1:14595692 T C 1.081093 2.6493e-05
1:14600514 A C 0.084628 5.6223e-06
1:14603198 C T 0.645317 -1.3615e-05
1:14605530 A G 0.105289 -3.5250e-05
1:14607341 G A 0.100757 -1.3592e-06
1:14619237 G A 0.042005 2.7835e-06
1:14620211 T G 0.059799 1.1161e-06
1:14622770 G T 0.102406 1.3672e-06
1:14629281 A C 0.104266 -2.9134e-05
1:14629449 G A 0.495256 -6.4785e-06
1:14631625 T C 0.427130 -9.3329e-06
1:14632298 A G 0.105089 4.5377e-06
1:14634654 A G 0.021239 7.2005e-06
1:14635852 C A 0.913325 -2.1482e-05
1:14637532 C T 0.070913 1.1870e-05
1:14639004 C T 0.043276 -8.7261e-06
1:14648384 G A 0.167859 -2.2561e-05
1:14650265 G A 0.031146 -2.4705e-05
1:14650679 T G 0.205142 2.3118e-05
1:14652280 C T 0.057460 -6.8541e-07
1:14665294 A G 0.052962 -1.3600e-05
1:14665931 C T 0.249510 -3.1654e-06
1:14666044 T C 0.619138 -3.2715e-06
1:14670045 A G 0.082422 -1.1835e-05
1:14671749 A G 0.632758 1.1093e-05
1:14672341 G T 0.153849 -3.6406e-06
1:14672491 A G 1.945375 -3.0381e-06
1:14674266 C T 0.470410 5.4606e-06
1:14695381 T C 0.099135 -6.4827e-06
1:14697489 A G 0.165874 -6.2788e-06
1:14697781 A G 0.059997 -1.2656e-05
1:14698382 T C 0.065936 -1.2079e-05
1:14699809 A G 0.094835 -1.8926e-05
1:14700486 G A 0.735069 6.4775e-05
1:14702982 C T 0.160101 -8.1325e-06
1:14703854 T C 0.529077 -1.2136e-05
1:14704694 A C 1.796429 1.1772e-05
1:14716544 T C 0.197999 -3.9518e-06
1:14716689 C T 0.319546 -2.4753e-05
1:14717066 C T 0.080681 -1.7800e-05
1:14717634 T C 0.051334 -1.3839e-05
1:14717960 A G 0.478817 -4.0899e-05
1:14718934 A G 0.493243 1.1801e-05
1:14719554 T C 0.710903 -3.6592e-05
1:14721033 A G 0.021524 6.3316e-08
1:14726096 C T 1.903493 1.4765e-05
1:14726485 C A 0.269885 1.4535e-05
1:14729115 A G 0.046557 5.6130e-06
1:14731583 T C 0.695845 2.0798e-05
1:14731661 A G 0.084061 -1.4872e-05
1:14731703 T C 0.046938 1.1253e-05
1:14731789 C T 0.032547 -1.1073e-05
1:14733258 A G 0.199049 1.3764e-06
1:14737314 A G 0.041706 -9.2511e-06
1:14740150 G A 0.044018 5.5327e-06
1:14743895 A G 0.054758 -1.6007e-05
1:14745118 C A 0.081099 -1.0726e-05
1:14745572 A G 0.172313 1.8471e-05
1:14748760 A G 0.876763 -2.3804e-06
1:14751169 A G 0.144792 1.3113e-05
1:14752452 G A 0.558934 1.5036e-05
1:14763852 T C 0.154536 -1.3843e-05
1:14775550 T C 0.206736 2.3381e-06
1:14775619 A G 0.044181 -1.6974e-05
1:14775973 A G 0.035124 -7.8574e-08
1:14781039 G T 0.741967 -1.9063e-05
1:14783300 T G 0.031680 -3.9565e-06
1:14783662 C T 0.070002 8.4912e-06
1:14785846 T C 1.058814 3.7629e-06
1:14788118 G C 0.280781 -1.4002e-05
1:14790931 A C 0.041512 1.2082e-06
1:14796432 G A 1.880207 7.3464e-06
1:14802655 A G 0.042311 -8.5112e-06
1:14804874 G A 0.218269 -2.8866e-06
1:14808571 A G 0.059476 -7.5341e-06
1:14808684 T C 0.052646 1.8864e-05
1:14817323 T C 0.059850 -3.2230e-06
1:14818031 C T 1.284501 4.0191e-05
1:14821610 T C 0.497544 8.8018e-06
1:14829664 G A 1.076666 -3.1590e-05
1:14831088 A G 0.051521 1.3757e-05
1:14835764 G A 1.671295 -1.7614e-05
1:14838089 C T 0.084037 3.0158e-05
1:14838221 T G 0.068238 -5.4365e-06
1:14846789 T C 1.020348 -1.6623e-05
1:14849996 C T 0.610343 -9.7103e-06
1:14853297 A G 1.009248 1.3802e-05
1:14859785 G A 0.043399 3.0128e-06
1:14861873 T C 0.388443 -1.4285e-05
1:14863619 G A 0.406864 -3.2816e-05
1:14864678 G A 0.073606 8.1475e-06
1:14865664 C G 0.427096 1.9808e-06
1:14867532 A G 0.102868 -2.9473e-05
1:14870242 G A 0.072787 -5.0515e-06
1:14872671 G A 0.053306 1.3867e-05
1:14873205 C G 1.006031 1.6846e-05
1:14873401 A G 0.028875 3.4310e-06
1:14875147 C T 1.120126 1.9751e-05
1:14876580 C T 1.033243 1.9605e-05
1:14877802 T C 0.530583 8.2497e-06
1:14877919 T C 0.027304 -6.6279e-06
1:14878386 A G 0.743007 1.6520e-05
1:14880016 A G 1.148997 -2.2271e-05
1:14880926 T C 0.496870 1.7287e-05
1:14881158 T C 0.345983 -4.2531e-06
1:14881805 T C 0.030034 1.6615e-05
1:14883674 T C 0.502586 1.4177e-05
1:14884298 A G 0.634172 -2.9887e-05
1:14885901 C T 0.051086 -1.6757e-05
1:14888625 T C 0.134273 3.1105e-06
1:14901522 G A 0.254456 4.0914e-05
1:14902320 T C 0.299569 -2.0188e-05
1:14915147 A G 1.627043 1.2385e-05
1:14915802 G C 0.212672 -1.4340e-05
1:14915953 C G 0.301156 3.8368e-05
1:14920119 G A 0.082789 -9.5957e-06
1:14921128 A G 0.041165 1.2436e-05
1:14921877 G A 0.026610 -2.6167e-05
1:14929802 G T 0.792033 -1.2960e-05
1:14936284 A G 0.056916 5.8701e-06
1:14940600 G T 0.047659 -6.6830e-06
1:14941106 A G 0.046516 -1.7936e-05
1:14944191 T G 0.498288 -1.4574e-05
1:14945568 T G 0.043892 9.6234e-06
1:14961717 A G 0.037187 -4.6652e-06
1:14963447 G A 0.036970 7.4215e-06
1:14973064 C A 0.105194 1.8953e-05
1:14973245 G T 0.023411 9.1586e-06
1:14974482 G A 0.291348 1.3821e-05
1:14975734 A G 0.076472 -2.0099e-06
1:14978743 A G 0.534374 -5.4407e-06
1:14992704 A G 0.049773 8.5106e-06
1:14993039 A G 0.030558 -3.5005e-06
1:14994621 A C 0.441810 -1.7131e-05
1:14994807 A G 0.413269 -1.4229e-05
1:14999419 G A 0.055438 -1.9897e-05
1:15002813 T C 0.993823 1.7439e-05
1:15010607 T C 1.094202 2.6988e-05
1:15023903 G A 0.105044 1.6537e-05
1:15036568 A G 0.022248 -4.0208e-06
1:15038509 G A 0.031346 -1.1104e-05
1:15041735 T C 0.329674 -1.1713e-05
1:15042875 A G 0.876263 4.3129e-05
1:15048871 T G 0.581866 -2.7660e-05
1:15051754 G A 0.063009 -5.6793e-06
1:15054252 A G 0.271870 2.8249e-05
1:15056175 G A 0.702121 1.5666e-05
1:15057801 C T 0.286554 1.5040e-05
1:15059948 G T 0.521757 5.8399e-06
1:15062221 A G 0.074283 2.4931e-05
1:15064757 A G 0.065062 -3.1026e-05
1:15065364 C T 0.765609 4.7436e-06
1:15066263 A G 0.045976 1.7990e-05
1:15066944 C T 0.893824 1.7941e-05
1:15072279 T C 0.127595 2.5884e-05
1:15075767 C T 0.833670 1.6739e-05
1:15077934 A G 0.129180 -1.2003e-05
1:15078003 A G 0.065596 6.6482e-06
1:15080728 G A 0.066762 -2.1375e-05
1:15081424 G A 1.064488 2.2134e-06
1:15082319 T C 0.115162 -2.4169e-05
1:15089952 C A 0.945004 -4.4823e-05
1:15090541 G A 1.023976 -2.9412e-05
1:15093471 A C 1.332560 -3.8128e-05
1:15095757 G A 0.030789 2.7391e-05
1:15095773 T C 1.574774 -7.5499e-06
1:15096766 C T 0.069710 1.7821e-05
1:15097427 C A 0.253511 1.8726e-05
1:15098043 G T 0.447848 4.4690e-05
1:15099523 T C 1.058470 -3.7440e-05
1:15099694 C T 0.432763 2.4996e-05
1:15100113 T C 0.047645 1.7136e-05
1:15100216 T G 0.026383 1.7592e-05
1:15101344 A G 0.021358 8.4306e-06
1:15101423 A G 0.075833 8.9144e-06
1:15101472 T C 0.224076 -2.2799e-05
1:15102854 T C 0.955796 2.3163e-05
1:15108686 C T 0.112347 3.6687e-06
1:15109680 C T 0.161288 2.2060e-05
1:15110982 C T 0.090119 -1.1630e-05
1:15113132 G A 1.512615 2.6866e-05
1:15113781 G A 0.142575 -3.3724e-05
1:15114800 A C 0.063026 -3.5540e-06
1:15115510 C T 1.845356 7.2964e-06
1:15116033 A G 1.414245 1.6678e-05
1:15118811 A G 0.285153 -2.6291e-05
1:15120027 G A 0.096572 9.8706e-06
1:15120133 A C 0.409417 -4.9718e-07
1:15123189 C T 0.576086 1.9890e-05
1:15125699 A C 1.290389 2.2024e-05
1:15126214 A G 0.447726 2.5310e-06
1:15126664 G A 0.135867 -2.5783e-05
1:15127743 T C 0.463124 -1.0259e-06
1:15130704 C A 0.140984 -1.8041e-05
1:15136508 T C 0.419609 1.1319e-05
1:15140711 A G 0.144183 -2.3922e-05
1:15142364 T G 0.483009 -7.4736e-06
1:15142578 G A 0.035538 -1.7022e-05
1:15144696 A C 0.053265 1.3505e-05
1:15145803 C T 0.075724 -3.0799e-06
1:15149693 C T 0.108295 8.0834e-06
1:15150652 A G 0.577150 4.0314e-05
1:15152755 C T 0.200460 -4.2027e-05
1:15153369 A G 0.131196 -2.7915e-05
1:15153656 C T 1.890264 -3.5563e-06
1:15154443 C G 1.239028 -3.7050e-05
1:15154630 T C 0.412443 -2.7952e-05
1:15158825 A C 0.032451 -2.7133e-05
1:15158929 C T 0.035399 2.5260e-05
1:15162350 G A 0.195962 3.9757e-05
1:15166381 A C 0.107941 -1.3478e-05
1:15166756 C T 0.023415 -5.7701e-06
1:15166787 G A 0.031690 1.2549e-05
1:15169335 T C 1.271421 -8.9774e-08
1:15170767 G A 0.250431 3.2149e-05
1:15173187 A G 0.068472 -1.6487e-05
1:15176830 G T 0.117957 3.4498e-05
1:15177710 A G 0.114802 -2.0713e-06
1:15178712 G A 0.082860 -1.2465e-06
1:15178795 A G 0.094746 -1.3189e-05
1:15181575 T G 0.029395 4.8688e-06
1:15182153 A G 0.331996 2.4844e-06
1:15183309 C T 1.270901 -2.5097e-06
1:15184139 C T 0.316037 -1.6509e-06
1:15187450 A C 0.844404 -1.6926e-05
1:15191252 A G 0.093509 9.4019e-06
1:15191709 G C 0.045748 2.0299e-05
1:15192285 G A 0.560179 2.7556e-05
1:15192740 A G 1.401754 -6.9115e-06
1:15197420 A G 0.480551 -2.2938e-05
1:15205817 C T 1.014939 -3.3580e-05
1:15211824 C A 1.626475 -4.5355e-06
1:15213819 A G 0.116056 -4.1230e-06
1:15216378 T C 0.250111 1.4143e-05
1:15216489 G A 0.130064 1.3248e-05
1:15218322 A C 0.111222 1.5554e-05
1:15218452 G A 0.028402 1.3339e-05
1:15221551 G T 0.227261 -6.4016e-06
1:15226055 C T 1.884294 1.2576e-05
1:15231026 C T 1.751218 -2.8616e-05
1:15234557 C G 0.351667 -1.0295e-05
1:15240917 G C 1.460044 -1.2590e-05
1:15243757 C T 1.049430 -2.2416e-05
1:15247407 T C 0.171875 3.0138e-05
1:15247464 A G 0.394420 -1.5023e-05
1:15253670 A G 0.188581 -9.9954e-06
1:15260020 A G 0.148324 5.0559e-06
1:15263815 A G 0.251077 1.8815e-05
1:15272745 C T 0.275872 1.6698e-05
1:15273097 C T 0.490696 1.4475e-05
1:15277493 T C 0.051035 -2.8630e-06
1:15283217 G A 0.449698 2.0836e-05
1:15286572 C T 0.025584 1.1225e-05
1:15287168 T C 0.042828 1.0132e-05
1:15295333 G A 0.914522 2.7514e-05
1:15299672 G A 0.551856 1.7693e-06
1:15301165 A G 1.892430 -3.8041e-05
1:15309861 T C 0.648254 2.5873e-05
1:15312879 G A 0.052864 1.4739e-05
1:15313292 A G 0.100111 -6.6188e-06
1:15314311 G A 0.440722 2.2508e-06
1:15316062 C T 0.127776 9.0313e-06
1:15320285 T C 0.941360 1.8620e-05
1:15320449 T C 0.479555 2.3513e-05
1:15320878 G A 0.346286 -5.3597e-06
1:15322963 C G 0.027158 4.4732e-06
1:15323105 G A 0.449681 8.7173e-07
1:15323416 A G 0.451527 -1.9061e-05
1:15328112 T C 0.186518 -1.7425e-05
1:15328193 T C 0.305576 -2.8127e-05
1:15331802 G A 0.858839 1.4353e-07
1:15332359 T C 0.021439 5.7880e-06
1:15334782 C T 0.228927 -8.1499e-07
1:15338235 T C 0.187551 -3.1836e-05
1:15339902 G T 1.744010 -1.8875e-05
1:15343374 C T 1.911557 -3.8798e-06
1:15344403 T G 1.075003 -1.3601e-05
1:15346319 A G 0.056383 -1.2449e-06
1:15346330 C T 0.418821 -2.3939e-05
1:15347076 T C 0.056502 6.4749e-06
1:15347711 C T 0.187415 -8.4033e-06
1:15350837 T C 0.168733 2.8345e-05
1:15351854 T G 0.322891 -1.1601e-05
1:15352303 A G 0.611451 5.4607e-06
1:15353101 A G 0.966036 -7.7014e-06
1:15358005 T C 0.027260 -2.2552e-06
1:15359040 A C 0.047791 4.5107e-06
1:15359622 G A 1.678635 -5.9864e-06
1:15359710 A G 0.347540 -7.9494e-06
1:15361954 T G 0.104188 -1.0350e-05
1:15362605 C T 0.218133 7.9071e-05
1:15362682 A G 0.027882 -1.0216e-05
1:15368553 G A 0.335960 -3.7214e-06
1:15368902 A G 0.544662 3.5396e-05
1:15369805 G A 0.060065 1.3067e-05
1:15371724 A G 1.397562 -2.1713e-06
1:15371782 A G 0.122734 -1.3222e-06
1:15372271 G A 0.196999 -4.9822e-06
1:15373038 A G 1.066137 -1.7358e-05
1:15373378 T G 0.728106 1.6948e-06
1:15373880 A G 1.056192 -3.4122e-05
1:15375046 C T 0.142980 -2.6746e-05
1:15377554 A G 0.131968 -6.1042e-06
1:15377687 C T 0.481932 4.2985e-06
1:15387317 G A 0.042620 4.2115e-05
1:15387443 G T 0.215668 1.7801e-05
1:15387680 G T 0.289050 4.4971e-06
1:15388673 C T 1.312682 -2.0442e-05
1:15389785 A G 0.039006 -4.8461e-06
1:15389862 C A 0.390799 5.4006e-06
1:15390178 T C 0.464878 4.1892e-07
1:15396723 C T 0.125368 -9.1096e-06
1:15400813 T C 0.164854 -1.1299e-05
1:15403275 T C 0.164524 -1.3165e-05
1:15403344 T C 0.217347 4.7117e-05
1:15405089 G C 0.141256 -2.1439e-05
1:15405224 A G 0.043589 -7.0275e-06
1:15405489 G A 0.400533 1.5759e-05
1:15407733 T C 0.091588 7.8040e-06
1:15409769 C G 0.085672 -6.4012e-07
1:15414534 G T 0.039050 -2.4752e-07
1:15417123 A G 0.031843 1.4930e-05
1:15421655 G A 0.610598 -1.1901e-06
1:15424583 T C 0.021810 -1.1626e-05
1:15424731 C T 1.597196 -1.0782e-05
1:15425946 T C 0.087658 -1.3144e-05
1:15425957 G T 0.188894 1.8522e-05
1:15426069 G A 0.157884 1.5349e-05
1:15426594 A C 0.874832 -2.8091e-07
1:15428358 C T 1.867468 -4.6323e-06
1:15428805 G A 1.097266 -4.4296e-05
1:15433656 G A 0.764552 1.2786e-05
1:15434259 A G 0.336858 -3.4976e-06
1:15434743 C A 0.488221 -8.3218e-06
1:15434891 G A 0.114224 1.7829e-05
1:15438990 A G 0.821132 -1.2119e-05
1:15442028 C T 1.253861 4.5787e-06
1:15442550 C T 0.182135 1.5863e-05
1:15444675 C A 0.058933 2.2093e-05
1:15449891 T C 0.100244 3.6130e-07
1:15467557 G A 1.177943 -1.5250e-05
1:15471992 G T 0.669381 1.7973e-05
1:15472431 A G 0.308507 2.1275e-05
1:15473182 G A 1.884559 2.3427e-06
1:15476411 A G 0.052255 8.9238e-06
1:15477658 C A 0.866336 -3.7560e-05
1:15479283 A G 1.529784 -1.4144e-05
1:15485940 A G 1.891532 -2.8885e-06
1:15494756 G A 0.295768 5.6941e-05
1:15495110 G A 0.348914 -2.0578e-06
1:15499360 A G 0.022272 8.9785e-06
1:15500215 A G 0.172657 1.1278e-05
1:15500538 A G 0.042743 2.3582e-05
1:15503961 A G 0.039288 1.5229e-05
1:15508945 C T 0.789619 1.2117e-05
1:15509852 G A 1.886769 1.2319e-05
1:15513091 A G 0.069577 4.0958e-06
1:15514084 G A 1.081739 2.7414e-05
1:15518792 A G 0.395287 3.2141e-05
1:15520583 A G 1.755594 4.3856e-07
1:15522587 C T 1.499308 2.3237e-05
1:15526534 A G 0.038857 -3.7815e-06
1:15528667 A G 0.188401 2.5160e-05
1:15540260 C A 0.206532 1.1784e-05
1:15541607 C T 0.342994 -1.4375e-05
1:15546761 A G 0.680267 1.3166e-05
1:15548673 G A 1.749885 8.2420e-06
1:15549558 A C 0.064814 1.3839e-05
1:15552287 A G 0.253562 1.4134e-05
1:15553837 G C 0.051052 1.7459e-06
1:15556713 C T 0.425148 2.9775e-06
1:15558957 C A 0.580207 -6.6887e-06
1:15564121 T C 0.601126 1.0088e-05
1:15568984 T C 1.576719 -1.2145e-05
1:15569712 A G 0.505135 -1.4061e-05
1:15570989 T C 1.061805 4.9585e-05
1:15572354 A G 0.207926 -1.7456e-05
1:15581406 T C 1.196646 5.8798e-06
1:15586878 T C 0.684418 -1.5642e-05
1:15593137 G A 0.446264 1.8334e-05
1:15599025 A G 0.337405 6.0738e-06
1:15600167 G T 1.083214 -3.8922e-06
1:15602957 A G 0.046948 1.1702e-05
1:15604560 G A 0.552053 -8.2463e-07
1:15604873 T C 0.036028 1.3404e-05
1:15605468 T G 0.236267 1.0882e-05
1:15606453 T C 1.088763 -3.2404e-06
1:15611118 A G 0.514924 -1.3280e-05
1:15614528 G A 0.198016 1.6624e-05
1:15616139 A G 0.672821 -2.7508e-06
1:15616649 G A 0.059963 1.9414e-05
1:15620733 G C 0.104691 7.9425e-06
1:15629683 G C 0.110562 5.5988e-06
1:15634669 C T 1.968796 1.3583e-05
1:15634796 G A 0.132324 -2.5080e-06
1:15637232 A G 0.044109 1.2004e-05
1:15638004 A G 0.743840 -1.2609e-06
1:15639581 G A 0.109280 9.7018e-06
1:15644729 A C 0.737218 -3.0057e-05
1:15653078 G A 0.625149 -1.7408e-05
1:15660649 T C 0.039567 -1.9642e-05
1:15663384 G A 0.134551 3.9952e-05
1:15664027 T C 0.047853 -1.8550e-05
1:15668276 A G 0.789214 2.9069e-06
1:15668319 A G 0.129237 4.4776e-05
1:15672441 C T 0.393064 -4.2240e-06
1:15677983 G T 0.157864 -3.4176e-06
1:15682515 G A 0.904560 3.1803e-06
1:15683402 T C 0.040958 -5.2620e-06
1:15686006 G A 1.062196 -4.9386e-06
1:15687059 G A 0.603669 1.9490e-06
1:15688045 G A 0.535414 -9.4357e-06
1:15692210 G T 0.134568 -3.6329e-07
1:15694810 T G 0.025080 -2.1910e-05
1:15695842 T C 0.024832 -2.6273e-05
1:15698556 G C 0.366844 -9.3696e-06
1:15699242 G A 0.057654 7.7699e-06
1:15702130 G A 0.114305 1.3935e-05
1:15702987 T C 0.024985 -1.3190e-05
1:15706540 A G 0.034386 -7.7379e-06
1:15706708 G C 0.487426 1.4380e-05
1:15707775 G A 0.033386 -5.7914e-06
1:15708453 T C 0.026495 8.9653e-08
1:15708540 G A 0.521648 1.0361e-05
1:15708925 C G 0.165310 -6.2015e-06
1:15709352 A G 0.079141 -9.0911e-06
1:15724295 A G 0.068309 6.0047e-06
1:15726437 A G 0.032397 -3.5976e-06
1:15733926 C T 0.272751 6.9794e-06
1:15738661 T C 0.201375 1.7227e-05
1:15739016 G A 0.648227 2.7697e-06
1:15739233 A G 0.265234 8.1217e-06
1:15740001 A G 0.101967 1.9527e-05
1:15741403 T C 0.035770 4.3975e-06
1:15741716 G A 0.021817 -8.0716e-06
1:15742568 T G 0.078549 -3.2906e-05
1:15745254 T C 0.666202 3.8579e-06
1:15745728 A G 0.057936 -1.6338e-05
1:15750217 G A 0.761737 -1.0321e-05
1:15752716 T C 0.443078 -3.8958e-05
1:15753234 A G 0.029551 9.3505e-06
1:15754484 C T 1.679142 3.2041e-06
1:15758963 T C 0.432539 -5.7866e-05
1:15760015 T C 0.099870 1.5915e-06
1:15760092 T C 0.755291 -6.7002e-06
1:15761043 A G 0.054285 1.3068e-05
1:15768997 T C 0.068976 -1.3480e-05
1:15769464 G A 0.029881 1.1794e-05
1:15770102 A G 0.198359 -1.5768e-05
1:15771545 G T 0.086729 -4.8279e-06
1:15783081 C T 0.194698 2.9744e-05
1:15786195 G A 1.307463 3.4193e-05
1:15788789 G A 0.481554 -7.8458e-06
1:15789861 C T 0.150235 9.5991e-06
1:15792426 G C 0.383541 -1.6973e-05
1:15796714 G A 1.669762 -3.2605e-05
1:15798317 G A 1.233721 -2.0084e-05
1:15798433 C T 0.055669 -2.2104e-05
1:15800519 C T 0.057188 3.6698e-07
1:15801593 T C 0.057685 -5.5179e-06
1:15808872 A G 0.512302 -2.1408e-05
1:15809141 A G 0.065691 -7.8123e-06
1:15809706 C T 0.904271 -1.9038e-05
1:15825195 C T 0.629324 -1.4791e-05
1:15835378 T C 0.027950 6.3892e-06
1:15841757 T C 0.031785 4.3407e-06
1:15844615 G A 1.053160 -1.7357e-05
1:15844718 A G 0.038700 -1.6661e-05
1:15858587 G A 0.046530 -2.0294e-06
1:15873386 G A 0.636579 -1.2156e-05
1:15902184 C T 0.026532 -1.1160e-05
1:15904318 T C 0.424886 -5.4624e-06
1:15904671 G T 0.033971 -2.3025e-06
1:15909744 T C 0.481622 -4.6167e-06
1:15909850 G C 1.110732 -1.8893e-05
1:15910553 T G 0.139549 -4.8241e-06
1:15912777 C G 0.284847 -2.6574e-06
1:15913354 C T 0.027977 8.4044e-06
1:15946667 A G 0.086277 -3.2951e-06
1:15949584 C T 0.041978 -7.2710e-06
1:15953014 T G 0.020419 2.3213e-05
1:15953902 A G 0.058987 1.4685e-05
1:15963426 G A 0.060136 4.0662e-05
1:15974814 G A 0.428595 -1.3776e-05
1:15986547 C T 0.545236 -9.9013e-06
1:15986868 A G 0.020865 -8.1134e-06
1:15987602 G A 0.062142 -8.5450e-06
1:15994251 A G 0.021038 -4.8064e-06
1:16014758 G C 0.042678 2.1188e-05
1:16015315 C A 0.043562 9.4148e-06
1:16030382 A G 0.096290 2.5241e-07
1:16047726 C T 0.491111 -7.7627e-06
1:16049340 A G 0.107438 9.1744e-06
1:16051349 A C 0.325781 9.1046e-06
1:16052576 T C 0.021412 1.1001e-05
1:16064411 C T 0.448131 -5.4773e-06
1:16067710 T C 0.101848 9.3022e-06
1:16069928 A G 0.112075 1.2402e-05
1:16073134 A G 0.063230 -1.0420e-06
1:16076068 C T 0.146475 1.1349e-05
1:16080171 A G 0.439012 -3.0705e-05
1:16082127 C T 0.540898 -1.4097e-05
1:16082976 T C 0.145655 -7.0060e-05
1:16096934 T C 1.458667 1.0375e-05
1:16101332 A G 0.055176 1.8685e-05
1:16109669 T C 1.764797 2.3050e-05
1:16110815 A G 0.965305 -3.8447e-06
1:16122857 T C 0.386114 1.8276e-06
1:16124438 A G 0.879068 4.2407e-06
1:16126026 C A 0.354336 4.0521e-06
1:16137436 C T 0.232837 -7.9215e-06
1:16144310 C T 0.047217 2.8267e-05
1:16148600 C A 0.932711 -7.3071e-06
1:16160342 G A 0.067153 1.0138e-06
1:16160550 C A 0.125851 -7.1560e-06
1:16161867 G A 1.937501 -1.3403e-06
1:16164188 A G 0.224507 -1.4677e-05
1:16173168 A G 0.079532 -2.9356e-05
1:16177578 A G 1.784638 6.7292e-06
1:16201502 T G 0.172718 -1.4126e-05
1:16204541 G A 0.040631 -1.0690e-05
1:16204747 G A 0.091391 -1.5947e-06
1:16218272 T G 0.025696 -6.9360e-06
1:16232634 T C 0.151309 -1.3317e-05
1:16246018 T C 0.047397 -4.3000e-06
1:16251375 C T 0.026753 4.9114e-07
1:16253750 A G 0.029058 1.5588e-05
1:16259813 G A 1.142599 -1.6623e-05
1:16267147 T C 0.205995 -1.0927e-05
1:16276747 C A 0.076720 1.1162e-05
1:16286522 G A 1.139855 -1.1568e-05
1:16288042 C T 0.122832 -1.1984e-05
1:16299312 T C 0.646646 1.2614e-05
1:16308036 T C 0.111558 9.9903e-06
1:16309117 C A 0.124546 -7.1255e-06
1:16310109 G A 0.040941 -7.9606e-06
1:16314726 G A 0.163644 -1.8966e-05
1:16317381 A C 0.049607 4.6116e-06
1:16318654 T C 0.056716 1.8666e-05
1:16325972 A G 1.798911 1.9633e-05
1:16327229 C T 0.172041 -2.4863e-05
1:16329215 A G 0.070669 -2.7764e-07
1:16330816 T C 0.296614 -2.7233e-05
1:16338925 G T 1.347526 -2.9479e-06
1:16344684 A G 0.169049 -2.2165e-05
1:16345208 A G 1.122132 3.1636e-06
1:16345735 T C 0.124882 -9.8403e-06
1:16346533 G C 0.202616 -1.9018e-05
1:16352547 T C 0.041039 -1.5742e-05
1:16354590 T A 0.435837 -2.6547e-05
1:16355638 A T 0.127045 -6.1661e-06
1:16356531 A G 0.201640 -2.4986e-05
1:16359254 A G 0.160988 -1.8256e-05
1:16364255 C T 0.431009 -2.7417e-05
1:16364335 G T 0.775619 2.3507e-05
1:16367268 T G 0.288995 1.1126e-05
1:16368133 G A 1.887741 -4.2092e-07
1:16368403 A C 1.068962 1.1791e-05
1:16369408 C T 0.057069 1.6790e-05
1:16371067 T G 1.264890 5.3522e-05
1:16376559 G A 0.243597 -3.7158e-05
1:16376953 T C 0.238960 -3.4218e-05
1:16378000 G A 0.243743 -4.0664e-05
1:16379823 A G 0.087273 4.1306e-06
1:16380196 C T 1.978374 -1.2104e-05
1:16380243 G A 1.343926 -2.8693e-05
1:16380815 T G 0.619240 2.8367e-05
1:16382201 A G 0.023622 1.0578e-06
1:16382505 C T 0.940445 2.9904e-06
1:16386495 T C 0.928359 2.1342e-06
1:16387445 G A 1.070291 -1.6018e-06
1:16387629 G A 0.561787 2.2070e-05
1:16389026 C T 0.555436 1.6891e-05
1:16393357 G T 0.993578 -2.5908e-06
1:16396698 G A 0.094597 1.9074e-05
1:16404496 A G 0.078519 6.6311e-06
1:16414544 C T 0.027875 -1.8055e-06
1:16417026 A G 0.836207 1.3106e-05
1:16417553 T C 0.029650 -6.7450e-06
1:16418582 A G 0.120058 2.0905e-05
1:16419219 A G 0.404626 -3.5177e-05
1:16423085 T G 0.046612 -2.0858e-05
1:16426514 T C 0.532705 6.6888e-06
1:16435377 T C 0.718916 4.0363e-06
1:16441163 T C 0.056590 -1.1721e-05
1:16442847 G A 1.114550 1.5409e-05
1:16451767 A G 0.549483 1.0864e-05
1:16453171 T C 0.545957 1.9327e-06
1:16453671 T C 0.024499 5.7322e-06
1:16455052 T C 1.816988 -5.9570e-06
1:16456763 T C 0.059072 -1.7117e-06
1:16458339 A G 0.029565 -1.7031e-05
1:16460696 A G 0.128211 -2.1117e-05
1:16464489 T C 0.035056 -4.6336e-06
1:16464936 T C 0.042987 1.3511e-06
1:16472718 T C 0.075255 1.8010e-05
1:16481366 T C 0.375871 -2.8867e-06
1:16482976 G A 1.214971 1.2367e-05
1:16486793 G A 1.890104 -7.5499e-07
1:16493225 A G 1.188275 1.1383e-05
1:16495953 C T 1.838774 8.3023e-06
1:16497290 T C 0.028715 1.6753e-06
1:16505320 G A 1.160387 1.7326e-05
1:16505908 T C 1.247245 1.4987e-05
1:16514369 G A 0.189992 -2.2147e-05
1:16515805 C T 1.206974 2.2097e-05
1:16521721 T C 0.054571 7.2059e-07
1:16525657 G A 0.028191 1.2870e-05
1:16526529 A G 1.460771 1.5860e-05
1:16531263 T C 0.028280 1.1776e-05
1:16532498 A G 0.252988 9.3428e-07
1:16534646 G C 0.517167 -4.3917e-06
1:16535487 C G 0.022507 -3.0313e-07
1:16537289 G T 1.465993 2.0091e-05
1:16538272 C T 0.280846 1.3689e-07
1:16542937 G T 0.463943 -1.4652e-05
1:16550398 C T 0.033145 -1.1391e-06
1:16558838 A C 0.793726 9.2172e-06
1:16559719 A G 0.033821 1.2472e-05
1:16572508 T C 0.054727 -1.4970e-05
1:16575343 T C 0.026576 1.1991e-07
1:16577794 T C 0.147545 1.4086e-05
1:16577908 C G 0.769356 4.4695e-06
1:16582686 A G 1.470539 1.7870e-05
1:16609818 A G 0.060629 2.8784e-05
1:16621183 T C 1.531688 1.0611e-05
1:16623799 T C 0.089861 2.0217e-05
1:16628244 T C 0.051351 1.8214e-05
1:16641797 T C 0.020430 -5.1596e-06
1:16641899 T C 0.762723 5.3593e-06
1:16656518 T C 0.081681 -3.3844e-05
1:16675648 C T 0.054384 -8.9580e-07
1:16686794 A G 0.767660 -1.1598e-05
1:16706075 T G 1.024771 3.1995e-05
1:16723268 C T 0.261956 7.1125e-06
1:16730308 T G 0.131172 -9.1627e-06
1:16731510 G C 0.467853 -1.1819e-05
1:16734627 G A 0.861804 9.0502e-07
1:16736132 C T 0.679023 3.1684e-05
1:16736138 G A 0.022854 3.9978e-06
1:16739696 G C 0.486062 -3.4495e-05
1:16741089 A G 0.020542 -8.4366e-06
1:16742820 C T 0.818381 6.2793e-05
1:16745667 A G 0.091391 -3.1032e-05
1:16748432 T C 0.139073 2.2065e-05
1:16766769 A G 0.065668 1.0242e-06
1:16769949 A G 0.144622 -1.0062e-05
1:16775582 T C 0.046649 -4.9986e-06
1:16776804 T C 1.173095 9.5620e-06
1:16781879 G A 0.079597 2.7603e-05
1:16786636 C G 0.580394 2.0551e-05
1:16793220 T G 1.456542 3.2398e-05
1:16807025 A G 0.020987 -9.9403e-06
1:16828657 G T 1.837138 8.7537e-06
1:16830833 T C 0.991283 9.4330e-06
1:16832224 A G 0.047312 -1.8612e-06
1:16848016 A G 0.065358 -7.2212e-06
1:16849660 C G 1.130410 3.5498e-05
1:17004186 A G 1.825426 -1.5104e-06
1:17212165 C T 0.144759 1.6483e-05
1:17281235 A G 0.115030 -3.3995e-06
1:17284730 A G 0.028565 1.4008e-05
1:17288053 T C 0.029065 1.3651e-05
1:17289911 T C 0.588234 -3.2596e-05
1:17292223 A G 0.114231 1.6569e-06
1:17292975 A G 0.024105 1.2244e-05
1:17293944 A G 0.063702 1.7716e-05
1:17295764 G A 0.114781 -5.6671e-07
1:17297289 T C 1.471872 -1.5278e-05
1:17301672 C T 0.900871 2.4749e-05
1:17301780 G A 0.983548 3.0532e-05
1:17306675 G C 1.046357 8.1909e-06
1:17306699 A T 0.082235 3.1576e-06
1:17308158 T C 0.521543 -3.6132e-05
1:17309540 A G 0.540891 -3.2999e-05
1:17310844 A G 0.025607 1.5955e-05
1:17312592 A G 0.122298 -2.5470e-05
1:17312743 T C 1.056328 7.8642e-06
1:17313283 T C 0.054812 -1.0599e-05
1:17314702 T C 0.374144 -2.2994e-05
1:17314942 A G 1.057671 4.8540e-06
1:17319287 T C 1.291426 -6.8048e-07
1:17323316 C G 0.081086 6.1430e-06
1:17325955 A G 0.541469 2.3244e-05
1:17326131 T A 1.948550 -4.3673e-06
1:17326540 A G 0.075762 7.1047e-06
1:17326767 T C 0.033094 -5.6226e-06
1:17331676 G A 0.850316 -3.8238e-07
1:17340878 T C 0.150456 7.2061e-06
1:17345877 G A 0.394162 -1.6588e-05
1:17345905 G A 1.129217 -4.3431e-06
1:17349830 T C 0.056818 -1.7408e-06
1:17354297 G A 0.029463 1.5108e-05
1:17356996 G A 0.075034 9.4997e-06
1:17366582 A C 0.206056 1.7786e-06
1:17369952 A G 1.076853 2.1986e-06
1:17371586 C T 0.153026 -1.0269e-05
1:17374852 C T 0.074470 1.1185e-05
1:17376127 T C 1.948544 -9.8478e-06
1:17376476 C G 0.058219 6.0165e-06
1:17380497 T G 1.948221 -1.0362e-05
1:17382306 T A 1.948897 -1.0446e-05
1:17382562 C T 0.145400 1.9465e-06
1:17383439 G A 0.127932 -3.2685e-05
1:17384785 G A 0.045629 -1.0164e-05
1:17386027 A C 1.948642 -1.1632e-05
1:17386104 T C 1.274869 -4.0462e-07
1:17390721 T C 1.949173 -9.6156e-06
1:17392527 G C 0.043606 1.4790e-05
1:17392595 T C 0.082276 -1.5564e-05
1:17396408 C T 1.948652 -9.9203e-06
1:17396592 A G 0.150775 1.2978e-05
1:17396703 C T 1.208899 -6.9789e-07
1:17399432 G A 1.948550 -7.2891e-06
1:17401694 G T 0.076822 7.6149e-06
1:17402255 T C 1.305532 -1.2388e-06
1:17402347 T C 1.948350 -7.4326e-06
1:17407137 T A 0.057222 -6.7671e-06
1:17407207 A C 1.162148 -2.2220e-06
1:17407214 A T 1.952756 -9.2714e-06
1:17407958 A G 0.022174 1.8206e-05
1:17412343 C T 1.948703 -5.6141e-06
1:17413121 C A 0.498254 5.0434e-06
1:17413152 T C 0.021086 -1.2352e-05
1:17419024 A G 0.383918 7.1207e-06
1:17422610 G A 1.254388 1.6411e-06
1:17428218 G A 1.893596 -3.6472e-06
1:17431277 T G 1.423040 3.6420e-07
1:17432557 T C 0.031102 -5.9178e-06
1:17439963 G A 1.950186 -1.1267e-05
1:17441727 T C 0.031503 -1.9549e-05
1:17442539 C T 0.268923 5.0992e-06
1:17444769 T G 1.226136 -8.8537e-07
1:17445261 A G 0.047183 7.6708e-06
1:17449473 C A 0.177903 1.4514e-05
1:17453105 A G 0.031846 -2.5138e-05
1:17455727 T C 0.032132 -2.2870e-05
1:17462595 C A 1.287645 1.6711e-05
1:17469233 G A 0.073416 1.5210e-05
1:17469875 C A 0.097589 8.2185e-06
1:17472394 T C 0.042134 1.0419e-05
1:17474127 G T 1.600480 1.5612e-05
1:17476090 C T 0.176301 7.2410e-06
1:17476187 T C 0.041145 -1.2817e-06
1:17480534 C T 0.058851 -1.1993e-05
1:17484754 T C 0.036786 -1.1959e-05
1:17490496 T G 0.098999 -5.9309e-06
1:17490623 T C 0.049250 6.1678e-06
1:17492052 G A 0.179228 3.3791e-06
1:17492147 A G 0.328239 2.4526e-06
1:17493947 C T 1.711899 1.6525e-05
1:17494099 G A 1.461009 1.9241e-05
1:17494187 A G 0.141589 -9.5583e-06
1:17509771 C T 0.619900 -1.8578e-05
1:17513633 T C 0.237756 1.5295e-06
1:17514033 G C 0.047533 1.8284e-05
1:17514549 T C 0.111065 3.1803e-06
1:17516786 A G 0.027620 8.2898e-07
1:17516952 T C 0.023367 -2.5926e-06
1:17518160 G A 0.481160 1.9342e-04
1:17520112 C T 1.926044 1.4604e-05
1:17521144 A C 0.506842 -1.7415e-05
1:17522139 C T 0.022837 -7.3440e-06
1:17523235 C T 0.116475 -2.1416e-06
1:17523367 A G 0.057253 -1.8931e-05
1:17525441 G T 0.124933 1.2711e-05
1:17530201 C T 0.888754 -1.6023e-05
1:17531763 T C 0.165493 -6.6046e-06
1:17533008 C T 0.550659 -3.6502e-05
1:17535399 T C 0.054377 -1.2031e-06
1:17535409 A G 0.089395 -1.9847e-05
1:17535981 A G 0.043613 -4.9350e-06
1:17536285 A G 0.161981 -1.0514e-05
1:17536952 T C 0.696063 1.4685e-05
1:17539073 A C 0.419620 -2.8051e-05
1:17541048 G A 0.245297 -3.3172e-06
1:17541728 A C 0.070536 1.7560e-05
1:17541949 G A 0.516651 -1.6317e-05
1:17542564 T C 0.028018 -5.3413e-06
1:17543077 C T 0.168298 -1.9538e-05
1:17544981 A G 0.108828 4.7880e-05
1:17545721 A G 0.178814 -3.9919e-05
1:17548261 A G 0.064059 6.4072e-06
1:17548527 T C 1.637667 -1.5178e-05
1:17550601 A G 1.629188 -7.2279e-07
1:17551178 A G 0.035984 3.2906e-06
1:17551388 G C 1.075408 -1.8421e-05
1:17551570 G A 0.521536 -1.3955e-05
1:17554300 A G 0.129435 1.6086e-05
1:17556087 T G 0.516168 1.8780e-06
1:17557039 C T 0.856395 9.2224e-06
1:17559676 A G 0.570681 -1.4346e-05
1:17559837 G A 0.701271 -9.3376e-06
1:17560892 A G 0.048662 1.7645e-06
1:17561944 A G 0.233830 1.3648e-05
1:17569247 C G 0.059810 -4.2845e-06
1:17572420 A C 0.081327 7.3300e-06
1:17573015 T C 0.154168 1.4676e-05
1:17575645 C A 0.155042 -5.7424e-06
1:17578750 G A 0.924204 -1.5219e-05
1:17579538 A G 0.104443 -2.9431e-06
1:17582088 T C 0.195799 8.9584e-06
1:17586134 G A 0.183145 -1.5922e-05
1:17586653 T C 0.315419 1.7660e-05
1:17589048 C A 1.794406 6.9422e-07
1:17590522 C T 0.310247 -4.6021e-06
1:17591899 A G 0.054513 -1.2133e-07
1:17593316 A G 0.156484 -1.0765e-05
1:17600437 C A 0.347567 4.3970e-05
1:17604701 C G 1.066606 -2.3809e-06
1:17606189 A G 0.025087 -3.1733e-06
1:17610300 A G 0.087229 1.5088e-05
1:17612503 C T 0.320977 -2.4238e-05
1:17615542 C T 0.132121 9.2055e-07
1:17631353 C A 1.168080 -5.8638e-06
1:17631406 C T 0.054707 -3.0871e-05
1:17636860 C T 1.249173 6.0133e-06
1:17640731 T C 0.041689 1.8099e-05
1:17645082 G A 0.065542 -1.2537e-05
1:17647986 T C 0.054418 -2.6463e-06
1:17657616 C T 1.173167 -9.6468e-07
1:17660352 T C 0.026444 -3.7439e-06
1:17660468 A C 0.037843 -3.7830e-06
1:17660499 C G 1.127908 -4.0503e-06
1:17660601 C T 0.106238 8.2010e-06
1:17662705 C G 0.050712 -5.0069e-06
1:17664836 A G 1.360164 -3.7835e-06
1:17665527 G C 0.027008 -1.8695e-06
1:17665685 C G 0.109529 9.6666e-06
1:17666508 T C 1.213828 -3.4235e-06
1:17668509 A G 0.046894 -1.8688e-05
1:17668563 A G 0.278918 1.4272e-06
1:17668609 T C 0.109518 1.0229e-05
1:17674537 A C 0.688165 1.0076e-05
1:17674821 T C 0.138658 -2.1260e-05
1:17678790 A G 0.093087 -1.7737e-05
1:17681424 G A 1.376269 -2.5284e-05
1:17682100 T C 1.379988 -8.4518e-06
1:17682287 T C 0.025043 -1.2376e-05
1:17683554 C T 0.030224 -2.1023e-06
1:17687027 T C 0.507797 -8.3893e-06
1:17696553 T C 0.470705 -2.0481e-05
1:17696624 A G 0.352599 -4.2136e-06
1:17696741 G A 0.326420 1.5528e-06
1:17698961 C T 0.402899 1.2752e-05
1:17702281 C T 0.042542 2.1591e-05
1:17707601 C T 0.291572 1.2880e-05
1:17707798 T C 1.535724 -2.0532e-05
1:17708013 A G 0.057749 3.2140e-05
1:17708095 T C 0.431560 2.2949e-05
1:17708528 A G 0.124841 -7.7315e-06
1:17714710 C A 0.537662 4.0732e-05
1:17721407 T C 0.122985 -1.1186e-05
1:17722363 A G 0.778944 -4.9837e-05
1:17727860 A G 0.029215 2.2487e-05
1:17728072 A G 0.455311 3.0154e-05
1:17729027 T C 0.029215 1.5803e-06
1:17729903 A G 0.762138 -4.7475e-05
1:17735869 A G 0.097007 -6.7158e-06
1:17748188 A G 0.051229 -4.4536e-06
1:17750263 C G 0.177284 2.3976e-05
1:17752491 A G 0.049692 -5.7486e-05
1:17758660 C T 0.184311 1.1434e-05
1:17760098 G A 0.734294 -5.9892e-05
1:17761110 A C 0.096354 2.5672e-05
1:17763517 G A 1.294173 -3.6221e-06
1:17765756 T C 0.554028 5.0688e-05
1:17773159 A G 0.448634 2.6337e-05
1:17775792 G A 0.048757 -1.8676e-05
1:17776989 T C 0.095851 3.0427e-05
1:17787284 C T 1.378897 1.0710e-04
1:17787287 A G 0.085900 1.3889e-05
1:17796711 G A 0.701883 -4.8382e-05
1:17805530 A G 0.029595 2.9902e-06
1:17807537 G A 1.266838 4.5515e-05
1:17820221 C T 1.289277 2.0699e-05
1:17829454 G A 0.073746 -2.0861e-05
1:17829956 C T 0.580771 -9.9023e-06
1:17832422 C T 0.083503 1.1926e-05
1:17838397 A C 0.090435 -2.7177e-05
1:17843169 T G 1.321327 1.5340e-06
1:17848606 T C 1.120646 6.2309e-06
1:17853599 A C 0.057590 -1.8168e-05
1:17853893 T C 1.938647 -1.5290e-05
1:17857601 A G 0.985513 1.8760e-05
1:17867479 C T 0.943073 1.4080e-06
1:17869179 C T 0.156473 5.1914e-06
1:17871641 G A 0.093726 -2.1666e-05
1:17871837 T C 0.043202 2.2427e-05
1:17872540 A C 0.078451 9.1044e-06
1:17876090 A G 0.065756 2.4310e-06
1:17876389 T C 0.265482 -1.1733e-05
1:17876478 G T 0.044527 1.5845e-05
1:17878619 C T 0.557268 5.4458e-06
1:17885128 T C 0.039428 -1.0045e-05
1:17885856 A G 0.070577 9.2249e-06
1:17889690 A G 0.127004 -7.8592e-06
1:17891961 G C 0.115608 3.3533e-06
1:17892225 A G 0.331085 -2.0697e-05
1:17894913 T C 0.164351 -9.3353e-06
1:17896945 G A 0.066711 1.6852e-06
1:17900523 G C 1.867434 5.2436e-06
1:17900574 T G 0.072246 1.3578e-05
1:17900974 G A 0.252852 1.1981e-05
1:17901228 T C 0.050977 -7.1248e-05
1:17907505 G A 1.465663 -3.6868e-07
1:17908963 T C 0.038289 -2.4775e-06
1:17909923 A C 0.551441 3.1981e-05
1:17913714 A G 1.867696 -1.2605e-05
1:17914057 A G 0.129397 7.2874e-06
1:17914122 A G 0.187881 -2.1973e-05
1:17914600 G C 0.086016 3.0088e-06
1:17915833 C T 0.490560 -1.8898e-05
1:17918600 A G 0.834095 4.3259e-06
1:17919207 T C 1.969918 1.0180e-05
1:17919587 A G 0.066242 6.8182e-06
1:17919817 C T 0.073650 5.3467e-05
1:17923518 A G 0.116747 -9.5968e-06
1:17923847 A G 0.092502 -4.7760e-06
1:17927705 C T 0.277456 -9.0750e-06
1:17928259 G A 0.449338 5.6212e-05
1:17935251 A G 0.082245 1.0552e-05
1:17939373 T C 0.054849 2.4325e-05
1:17941174 T C 0.037143 4.0820e-06
1:17945156 A G 0.054078 4.9963e-06
1:17949562 T C 0.092887 2.0595e-05
1:17956683 T C 0.021126 -3.2064e-05
1:17961345 T C 0.356529 8.1707e-06
1:17965630 A C 0.276977 -1.9350e-05
1:17968988 T C 0.298967 -1.8108e-05
1:17969534 G T 0.048964 -9.2800e-06
1:17973914 T C 0.056111 -9.6363e-06
1:17979118 G A 0.649404 -2.6859e-05
1:17987274 G A 0.349220 -2.5762e-05
1:17988105 A G 0.068085 1.2707e-06
1:17991292 C A 0.051351 -2.9357e-05
1:17995094 A G 0.045911 1.1971e-05
1:18000613 A G 0.139845 -1.5297e-05
1:18010889 T G 0.074677 1.0638e-05
1:18012448 C G 0.146169 2.7286e-05
1:18019957 A G 0.380620 2.0731e-05
1:18020653 C G 0.077387 -6.7305e-08
1:18023690 G A 1.645650 2.1681e-05
1:18029917 C T 0.086954 4.7840e-06
1:18030010 A G 0.048529 -2.0056e-05
1:18034007 G A 0.455080 -3.7643e-05
1:18034588 C T 1.356063 3.6640e-05
1:18034640 G A 0.162012 -2.2768e-05
1:18039182 A C 1.635012 2.5908e-05
1:18040004 T C 0.300918 -2.4987e-05
1:18044512 C G 0.153516 1.4562e-05
1:18044666 C G 1.408801 3.5281e-06
1:18048610 C G 1.439277 -2.8481e-06
1:18048668 T C 0.213312 -6.0944e-06
1:18049872 T C 0.224059 -9.0819e-06
1:18052042 T C 0.047336 -3.1331e-05
1:18060797 G A 0.402250 -1.1971e-05
1:18062545 T C 0.040764 1.1845e-05
1:18064033 G C 0.033012 1.5899e-06
1:18065802 T G 0.037027 1.1959e-05
1:18070195 A G 0.060167 8.2753e-06
1:18074342 A C 0.434593 -2.2233e-05
1:18084290 C T 0.460628 -8.8954e-06
1:18090975 A G 0.037085 1.8693e-05
1:18091132 A G 0.040771 4.5149e-06
1:18091841 T C 0.059391 -1.0147e-05
1:18092288 G C 0.038629 2.5483e-05
1:18094782 T C 0.040437 1.1207e-05
1:18099954 C T 0.093074 1.0632e-05
1:18105189 G A 0.030884 4.0493e-06
1:18108249 G C 0.067898 1.5641e-06
1:18110105 A G 0.651029 3.1899e-07
1:18110520 A G 0.099662 -4.9084e-06
1:18119446 T C 0.173286 1.2073e-05
1:18122943 C T 0.269667 -2.1137e-05
1:18125919 T C 0.196194 -3.2005e-05
1:18131463 A G 0.381888 6.7126e-06
1:18132305 G A 0.101325 -1.1891e-05
1:18134877 C T 1.045649 2.7441e-06
1:18138214 G T 0.943825 5.6864e-06
1:18144934 G A 0.074813 1.0319e-05
1:18149510 T G 0.863647 -2.9707e-06
1:18152582 T C 0.387675 -1.3634e-05
1:18154645 A G 0.038268 1.6473e-06
1:18157046 A G 0.030296 5.3192e-06
1:18157319 T C 0.078774 -4.5816e-06
1:18159342 T C 0.137322 -1.7524e-05
1:18161005 G A 0.063515 1.2369e-05
1:18164285 C T 1.282253 1.3503e-05
1:18167395 C T 0.972951 1.2367e-06
1:18173124 G A 0.385142 -1.5533e-05
1:18176036 T C 0.032519 -9.0604e-06
1:18177471 C T 0.481928 -2.1348e-05
1:18177914 A G 0.034450 -1.1916e-05
1:18182641 C A 0.034916 -1.7518e-05
1:18183104 C T 1.694264 -3.0035e-05
1:18183234 C T 1.453832 2.1413e-05
1:18190225 C T 0.940653 -7.4363e-07
1:18194658 C T 0.460135 1.7058e-05
1:18199860 A G 0.051242 1.0761e-05
1:18200862 A G 1.401975 1.3259e-05
1:18203479 A G 0.043820 -3.1868e-05
1:18206412 T C 0.049025 -2.7614e-05
1:18208828 C T 0.208032 -9.1946e-07
1:18210909 C T 0.032295 2.9909e-05
1:18212230 T C 0.309527 7.4537e-08
1:18212548 A G 0.064406 -7.3366e-06
1:18212707 G A 1.143911 -9.5908e-06
1:18213429 A C 0.033631 2.1052e-05
1:18217596 T C 0.390602 1.2796e-05
1:18218055 G A 0.046639 2.3761e-05
1:18219905 G A 1.183692 -8.6137e-06
1:18221784 A G 0.115948 -1.2499e-05
1:18222257 T C 0.045986 7.9540e-06
1:18230617 T C 0.097436 -1.2390e-05
1:18232232 G T 0.740111 5.4802e-06
1:18242493 T C 0.614827 -5.5877e-06
1:18242874 A C 0.086692 -8.8750e-06
1:18245540 T C 0.373749 7.3354e-06
1:18247914 C T 0.021633 1.1014e-05
1:18247926 T G 0.097276 1.9123e-05
1:18254238 C T 1.938076 -1.6422e-05
1:18264738 G A 0.921420 3.9737e-05
1:18264969 C T 0.062428 -1.5312e-05
1:18267300 A G 1.760166 4.2984e-06
1:18269586 T C 0.041872 -5.8932e-06
1:18270763 G C 0.287785 -3.1298e-05
1:18272751 C T 0.890475 -3.0673e-05
1:18275835 C A 0.088266 -7.7818e-06
1:18277480 A G 1.705660 1.5274e-06
1:18278002 T C 0.049726 -1.1573e-05
1:18278422 G A 0.566308 1.4418e-05
1:18285258 G A 0.415135 1.2067e-05
1:18287207 T C 0.181493 9.2769e-06
1:18303172 C T 0.057773 -1.8175e-05
1:18305823 T C 0.468132 2.5431e-05
1:18307823 G T 0.860203 9.9569e-06
1:18312084 C T 0.331836 -9.1684e-06
1:18313317 T C 0.267614 -4.2506e-05
1:18320809 T C 0.063893 1.9810e-05
1:18322260 A G 0.977371 -3.4324e-05
1:18322825 G A 0.569885 5.0994e-05
1:18324653 C T 0.041675 -1.8052e-05
1:18326747 C G 1.845927 -2.9655e-06
1:18327051 T C 0.530342 -4.7897e-07
1:18327313 G T 0.581784 1.7839e-06
1:18328408 T C 0.410066 1.6247e-05
1:18329048 C T 1.303693 -1.5302e-08
1:18332664 T C 0.076370 5.1230e-06
1:18338598 A G 0.470236 1.8164e-05
1:18347471 T G 0.034590 -5.8173e-06
1:18348655 G A 1.896690 7.2920e-06
1:18353340 G A 0.148936 -3.4993e-06
1:18354052 G A 0.100094 -3.0658e-05
1:18354566 C T 0.056692 4.3632e-06
1:18355412 C T 1.860267 6.1723e-06
1:18373009 C T 1.425410 2.0044e-05
1:18373601 G T 0.045687 -6.5788e-06
1:18381903 A G 0.157459 -3.2541e-05
1:18386767 T C 0.065912 2.2358e-06
1:18387592 A G 0.080678 3.7195e-06
1:18390936 A G 0.075459 -8.0086e-06
1:18391816 T C 0.032985 5.9598e-06
1:18392608 T C 0.334502 -1.7721e-05
1:18395025 G A 1.020963 1.6292e-05
1:18399535 A G 0.048118 -1.0323e-05
1:18404981 A G 0.042542 -4.3526e-06
1:18408705 G A 0.053585 1.3059e-06
1:18412278 G T 0.036956 8.4080e-06
1:18414524 G A 0.137655 1.1163e-05
1:18415024 A C 0.026862 -2.9667e-06
1:18419341 T C 0.301146 1.2316e-05
1:18420275 A G 0.128438 1.7991e-05
1:18422761 A G 0.054299 -7.9429e-06
1:18425601 T C 1.040352 -5.0509e-05
1:18426017 A G 0.026039 -1.0207e-05
1:18427087 T G 0.048073 4.8123e-06
1:18427615 C A 1.698116 -6.9629e-07
1:18428941 A C 0.045146 -1.0202e-05
1:18429405 C T 0.575352 -2.3845e-05
1:18429575 A G 0.496575 3.1098e-07
1:18429611 A G 0.062917 -1.7437e-06
1:18432024 G A 1.620175 -3.5895e-05
1:18438930 T C 0.264479 -1.6841e-05
1:18442732 C T 0.141239 -2.7282e-06
1:18444061 A G 0.035946 -5.1031e-06
1:18446736 A G 0.184338 1.1702e-05
1:18447551 C T 0.596040 -4.4957e-06
1:18451900 G A 1.341393 3.7905e-05
1:18458104 C T 0.022520 7.7304e-06
1:18464161 G A 0.037541 -1.2198e-05
1:18465434 A C 0.333366 -1.1873e-06
1:18465730 T C 0.416546 -5.4529e-05
1:18466055 A G 0.032703 1.1259e-05
1:18473125 A G 0.040944 -6.0900e-06
1:18475200 A G 0.366701 -9.3141e-06
1:18475260 T G 0.220210 1.6801e-05
1:18475441 A G 0.784172 4.8505e-07
1:18475788 A G 0.076217 -3.5026e-06
1:18477036 C T 0.646854 -2.8373e-05
1:18477846 A G 0.068064 2.1896e-06
1:18479440 G A 0.095120 -1.2855e-05
1:18480158 T C 0.286707 -1.1154e-06
1:18481632 T C 0.043372 2.7019e-06
1:18483129 C T 0.363512 -3.4895e-05
1:18483918 A G 0.425117 -5.2311e-06
1:18487716 A G 0.281811 3.4279e-05
1:18487810 C T 0.090891 9.3619e-06
1:18487906 T C 0.258740 1.6344e-05
1:18488048 T C 0.575682 -4.2146e-06
1:18489496 C T 0.130869 -5.6591e-06
1:18489557 T G 0.047642 1.7471e-05
1:18489949 T C 0.758691 5.4782e-06
1:18490595 A G 0.773548 1.8853e-05
1:18494049 C A 0.153322 8.0039e-06
1:18494531 A G 0.031244 -1.5984e-05
1:18494717 A G 0.610363 2.9450e-06
1:18497435 A G 0.148797 -2.4062e-05
1:18499955 T C 1.915946 -1.3234e-05
1:18501459 G A 0.140409 -4.0724e-07
1:18503247 T C 0.029762 -1.1351e-05
1:18503402 T C 0.549731 2.5368e-06
1:18503705 G A 1.163695 -4.8098e-06
1:18505039 G A 0.313181 2.7767e-06
1:18505429 C T 0.137757 2.6809e-05
1:18506689 A G 0.034940 4.4618e-06
1:18510033 G T 1.131308 -3.1000e-05
1:18511260 T G 0.104099 5.0557e-06
1:18512632 A G 0.178124 2.1058e-05
1:18512983 C T 0.186871 3.7206e-05
1:18513386 T C 0.094984 7.1306e-07
1:18513477 A C 0.398840 2.3560e-06
1:18514322 C G 1.325526 -3.1950e-06
1:18516989 C T 0.641319 1.9283e-05
1:18517072 C T 0.265815 1.8976e-06
1:18519193 T C 0.070655 1.2710e-05
1:18520567 A G 0.020895 -8.0338e-06
1:18521689 C T 0.697089 -1.3277e-05
1:18522674 A G 0.691208 -7.9356e-06
1:18524972 G C 0.078736 1.0910e-05
1:18527295 T C 0.038302 4.6125e-06
1:18529747 T C 1.007602 1.0077e-06
1:18532722 A G 1.767541 -2.3224e-05
1:18539248 A G 0.357804 -2.3321e-05
1:18542500 A G 0.044752 -8.0580e-06
1:18552963 C T 0.224511 7.9881e-06
1:18557662 T G 0.426358 3.2083e-06
1:18557745 C A 0.562375 -3.6453e-06
1:18560790 A G 0.027977 5.1355e-06
1:18562117 T G 1.247276 -1.0075e-05
1:18563991 C G 1.779539 -2.9798e-06
1:18565761 G A 0.217296 1.1312e-05
1:18566851 T C 1.758939 -1.4778e-06
1:18566990 G C 0.695923 -5.4160e-07
1:18569189 G T 0.049828 -2.5479e-06
1:18570722 G A 0.104616 5.0429e-06
1:18573022 T C 1.475329 7.2466e-06
1:18577110 T G 1.648036 -5.4180e-06
1:18577873 G A 0.631871 1.5642e-05
1:18577977 T G 0.023785 1.4977e-05
1:18578248 G C 0.427422 2.0072e-05
1:18579782 C T 0.065243 1.5859e-06
1:18581074 T C 0.559573 -9.0197e-06
1:18581421 A G 0.040743 -5.1462e-06
1:18582222 T C 0.128792 2.9835e-07
1:18583311 A G 0.096286 -1.0410e-05
1:18583411 G A 0.363492 2.1571e-06
1:18585686 T C 0.743698 5.4606e-06
1:18588615 A G 0.036653 -1.5667e-05
1:18593342 G A 0.066684 -1.9738e-05
1:18594671 T C 0.060853 1.3757e-05
1:18595859 T C 0.425172 7.6663e-06
1:18597809 A G 0.092989 6.5272e-06
1:18609246 G A 0.437975 3.3753e-07
1:18609821 T G 0.037670 -2.0146e-05
1:18610172 C T 0.795106 -1.2267e-05
1:18611086 T C 0.034399 -2.0281e-05
1:18611187 G C 0.123662 1.6532e-05
1:18612093 T C 0.030989 5.8654e-06
1:18614465 G C 1.704834 1.2678e-05
1:18615696 T C 0.039819 3.7673e-06
1:18625719 C T 0.415482 -4.4978e-06
1:18626917 A G 0.799880 -2.5963e-05
1:18630765 C T 1.215443 1.6853e-05
1:18633357 T G 0.974539 2.8931e-05
1:18637568 T C 0.254800 -1.9693e-07
1:18638627 T C 0.037993 1.3543e-05
1:18640071 A G 0.423465 -3.4041e-05
1:18641629 A C 0.026967 4.9854e-06
1:18646082 G C 0.773735 3.2280e-05
1:18646216 G C 0.130914 -7.7114e-06
1:18646231 C T 1.590740 -5.1360e-06
1:18650777 A G 0.039241 1.4611e-06
1:18651744 C G 0.299548 -1.9466e-05
1:18652117 C T 0.366875 6.2956e-06
1:18654584 A G 0.857109 2.9972e-05
1:18656205 A G 0.071831 7.9461e-07
1:18656651 G T 0.095351 -3.9426e-05
1:18656738 G A 0.139131 -1.5270e-06
1:18658490 A G 0.848035 -3.2941e-05
1:18661583 C T 0.275338 -1.1233e-06
1:18664626 T G 1.885773 8.7187e-06
1:18665200 A G 0.427324 -1.6724e-05
1:18666832 T C 0.086590 1.9121e-05
1:18669450 A G 0.644113 -3.2545e-05
1:18674492 C T 0.287316 1.4148e-05
1:18676034 C A 0.028586 1.1433e-05
1:18678170 T C 0.211493 -3.8077e-05
1:18678248 A C 0.117967 8.9084e-06
1:18684123 A G 0.058436 -9.5855e-06
1:18685202 T C 0.552128 -1.2518e-05
1:18685434 G A 0.578208 6.4874e-06
1:18689077 A G 0.059453 -4.6976e-05
1:18689607 T G 0.187527 -7.3295e-06
1:18694036 A G 0.652372 1.4613e-05
1:18696215 G A 1.492655 -2.1743e-05
1:18709012 T C 0.026872 -1.4391e-06
1:18709741 C T 0.940027 -3.6936e-05
1:18711242 G A 0.115536 3.3136e-06
1:18712328 T C 0.543720 -2.8657e-05
1:18722491 A G 1.547518 -2.7977e-05
1:18724039 T C 0.034382 -9.2895e-06
1:18724101 A G 0.691558 2.4538e-05
1:18726202 T G 0.189999 -1.5443e-05
1:18730305 C T 1.389327 -1.1954e-05
1:18731729 A C 0.151697 -1.2042e-05
1:18744198 G C 0.026576 -9.9027e-06
1:18750539 C T 1.061486 -7.1193e-05
1:18751864 G A 0.606219 4.0273e-05
1:18758343 C T 1.667433 -1.9706e-05
1:18765153 C T 0.386339 -6.3914e-06
1:18766556 G A 0.235186 -4.5758e-05
1:18766850 T C 1.569174 1.7239e-06
1:18767081 G A 1.196061 -2.2488e-05
1:18768843 C T 0.366555 2.6119e-05
1:18770671 G A 0.671961 1.8969e-07
1:18774886 T C 0.027777 6.8798e-06
1:18776939 C T 0.309717 -1.5974e-05
1:18781486 A G 1.211224 1.6161e-05
1:18784198 A G 0.046221 -8.3811e-07
1:18785466 G A 0.875811 3.4178e-05
1:18789789 T C 0.090289 -6.7946e-06
1:18795255 C T 0.727419 4.0422e-07
1:18796961 T C 0.046224 1.6378e-05
1:18804386 A G 1.250553 8.4955e-05
1:18806245 A G 0.956693 6.3206e-05
1:18806505 C G 0.295135 5.0581e-06
1:18807938 A C 0.288448 -1.4589e-07
1:18807953 A C 0.711052 5.2261e-05
1:18808526 C A 1.252566 8.6427e-05
1:18808711 C G 0.248218 -5.0470e-06
1:18811121 A G 0.251947 1.2468e-05
1:18813409 T C 0.025220 -1.7672e-06
1:18815112 G C 0.025244 1.1932e-05
1:18822818 T C 0.086485 -6.1536e-06
1:18823791 G A 0.211245 -2.5034e-05
1:18823830 T C 0.211751 -1.2153e-05
1:18826710 G A 0.167652 -1.5336e-05
1:18832314 C T 1.338667 -2.0343e-05
1:18835560 T C 0.295856 -7.8889e-06
1:18836205 T C 0.039292 7.2422e-06
1:18838950 T G 0.049597 -3.6409e-06
1:18842760 G A 0.699813 -2.4073e-07
1:18847892 T C 0.082826 -1.2447e-05
1:18850444 G T 0.525205 -1.3469e-06
1:18854369 A G 0.087369 2.0774e-06
1:18855316 C T 0.044599 2.1192e-05
1:18857982 C T 0.259937 2.1933e-05
1:18859581 T G 0.079743 1.6222e-05
1:18860592 G T 0.327291 -2.7828e-06
1:18861990 G A 0.474792 -8.9808e-06
1:18864481 C G 0.060262 -2.5185e-05
1:18870356 G A 0.072923 -2.1808e-05
1:18872090 A G 0.119385 -3.8775e-06
1:18873836 T C 0.881064 -3.5891e-05
1:18886500 C A 0.021419 -3.4434e-06
1:18887706 C T 0.117352 -1.5804e-05
1:18890585 G A 1.170154 -1.9455e-05
1:18894524 C T 0.074334 2.1416e-05
1:18894647 C T 0.164677 -2.0093e-06
1:18896025 T C 0.067684 -3.9667e-05
1:18896214 A C 0.079185 -1.6806e-06
1:18903819 A G 1.160897 -8.7432e-07
1:18904569 T G 0.069499 -3.3641e-05
1:18914423 T C 0.936984 9.6759e-06
1:18914528 C T 0.690239 -1.0100e-06
1:18919015 T C 0.036939 3.7349e-08
1:18919551 T C 0.194606 -1.2271e-05
1:18924046 C T 1.927111 3.3329e-05
1:18932439 T C 0.036405 -1.9955e-05
1:18933685 C A 0.696522 1.1031e-06
1:18936844 A G 0.222831 2.6447e-05
1:18948634 A G 0.066694 2.0282e-05
1:18949679 C A 0.102005 -1.7553e-05
1:18959163 A G 0.036147 8.9976e-06
1:18959688 C A 0.187194 2.0278e-05
1:18971942 T G 0.020345 -1.1895e-05
1:18976363 A G 0.052847 3.8377e-06
1:18976489 C T 0.763362 -4.6966e-06
1:18977337 T C 0.083197 -1.9738e-06
1:18979300 C T 0.111371 -2.2298e-06
1:18979874 T G 0.799727 -7.6075e-06
1:18987872 T C 0.038132 -3.5634e-06
1:18987883 C T 1.044840 7.1824e-06
1:18999047 C T 0.685928 7.5955e-06
1:18999444 G A 0.222427 1.8622e-05
1:19001199 G A 0.068513 3.5883e-07
1:19001748 G A 0.027362 -8.7305e-06
1:19007083 C A 0.498213 -7.2842e-07
1:19008873 G A 1.966440 1.7227e-05
1:19012781 A G 1.883546 2.5280e-05
1:19015069 G C 0.032832 4.4758e-06
1:19018405 A G 0.091982 -1.8168e-05
1:19021373 C T 0.609932 2.7481e-07
1:19021544 C T 0.278547 4.9083e-06
1:19022911 A G 0.085016 -1.1048e-05
1:19030005 G A 0.074388 4.0313e-06
1:19030396 A G 0.141997 1.5891e-06
1:19031483 C T 0.067986 1.1143e-05
1:19031561 C T 0.294768 1.4422e-05
1:19031739 A G 0.023438 -4.9320e-06
1:19031966 T C 0.107190 -6.4557e-06
1:19032272 C G 0.930827 1.7046e-05
1:19034509 C T 0.178596 4.0293e-06
1:19035393 G A 1.560362 -1.1914e-05
1:19035498 G T 0.039122 2.0625e-06
1:19036394 T C 0.076595 -7.3924e-06
1:19036483 T G 0.075374 1.4529e-05
1:19040371 A G 0.086240 -1.0760e-05
1:19041598 A G 1.190407 -1.7159e-05
1:19043062 G T 0.383425 -3.6161e-06
1:19043989 C G 0.193633 6.9734e-06
1:19045819 A G 1.756488 6.2431e-06
1:19046042 A G 0.478433 1.5646e-05
1:19046048 A G 0.775466 -1.2783e-05
1:19047314 G A 1.757827 1.0049e-05
1:19047565 G A 0.025811 6.8567e-06
1:19049338 A G 0.608956 1.4375e-06
1:19049615 A C 0.226241 -2.5418e-05
1:19049946 G A 1.212659 -1.8569e-07
1:19050158 G A 0.096065 -2.4640e-05
1:19050907 G A 1.739312 8.3821e-06
1:19050951 A C 0.044021 -3.9118e-06
1:19054494 T G 0.117178 1.4412e-05
1:19054657 C T 0.086141 8.2351e-06
1:19055066 T C 0.022078 1.1075e-05
1:19057127 A G 1.225051 -1.1879e-05
1:19057553 T C 0.517116 -1.4008e-05
1:19058745 A G 0.136340 1.5151e-05
1:19058929 A G 0.879429 -1.4428e-05
1:19059268 G A 0.071427 -8.6941e-06
1:19059471 C T 0.713024 -9.1888e-06
1:19061621 A G 0.118933 1.6634e-05
1:19065770 T C 0.054411 -2.3052e-05
1:19066232 C G 1.663523 -3.7779e-05
1:19069342 G C 0.152649 3.4212e-05
1:19073190 T C 0.063203 9.8817e-06
1:19077825 A G 0.448532 -2.1415e-05
1:19080849 C T 0.058351 -8.8490e-07
1:19088899 T C 1.246732 -3.2631e-06
1:19093763 T C 0.304665 -9.9303e-07
1:19096729 G A 0.472412 -2.1290e-06
1:19097382 A G 0.180072 -4.6164e-06
1:19097977 T G 1.850493 -4.3049e-05
1:19101073 G C 0.124954 2.2751e-05
1:19102402 A G 0.090309 -1.0949e-05
1:19106254 C A 0.398123 -4.8596e-06
1:19108960 T C 0.255082 2.2224e-05
1:19111355 G T 0.189214 -3.0857e-05
1:19113524 A G 0.166591 -1.5983e-06
1:19119910 G T 0.787800 -1.7400e-05
1:19120708 T C 0.217704 -8.2882e-06
1:19123047 T C 0.047230 4.5756e-06
1:19131155 G A 0.218853 9.1271e-06
1:19131295 T C 0.119045 1.0382e-05
1:19131775 C T 0.527091 2.4191e-05
1:19132305 C A 0.400635 -2.0917e-05
1:19133990 G A 0.642845 -2.6407e-05
1:19138532 A G 0.349373 -1.6730e-05
1:19139517 T C 0.567974 -4.8398e-06
1:19141203 A G 0.267345 -6.5224e-05
1:19145137 G T 1.796796 2.9225e-06
1:19149793 A G 0.094206 4.1162e-06
1:19151558 C T 0.217388 -4.1041e-07
1:19153362 A C 0.053785 -8.4946e-06
1:19154260 A G 0.158673 2.1880e-06
1:19155969 T C 0.652865 5.3376e-06
1:19157703 T C 0.454128 -1.2941e-06
1:19160160 T C 1.436116 -4.4660e-05
1:19163567 T C 0.581693 -2.8679e-05
1:19166829 G A 0.051929 -6.1210e-06
1:19174794 C T 0.839501 1.8275e-05
1:19175846 C T 0.422061 6.5097e-06
1:19178744 A G 0.083697 -3.6600e-05
1:19179104 T G 1.229882 1.4517e-05
1:19179824 G A 0.770631 1.8242e-05
1:19180013 C T 0.370747 1.4472e-06
1:19181015 C G 0.657033 -3.9109e-05
1:19181393 C T 0.668177 -3.9030e-05
1:19186129 C G 1.573013 -1.5508e-05
1:19186260 T C 0.979601 1.5183e-05
1:19186365 A G 0.070693 -6.0828e-06
1:19187768 A G 0.176815 -1.1854e-05
1:19191326 A G 0.670812 -3.3916e-05
1:19192501 A G 0.031799 -5.1003e-06
1:19192760 G A 1.423506 -3.8360e-05
1:19194995 T C 0.484815 -2.2043e-05
1:19195951 T G 0.044102 5.4667e-06
1:19198895 G A 0.521631 -7.2237e-06
1:19199304 A G 0.065542 -1.9657e-05
1:19201919 C T 0.040754 1.6739e-05
1:19201928 T C 0.293646 8.6584e-06
1:19203227 T C 0.542782 2.4049e-05
1:19203725 G A 0.031122 1.7023e-05
1:19205124 T C 0.691184 2.8512e-06
1:19205258 T C 0.293442 1.4093e-05
1:19205672 G T 0.746989 2.1890e-06
1:19206805 T A 0.043814 -1.7496e-05
1:19210777 A C 0.422904 1.0614e-05
1:19215440 G A 0.444629 -6.1179e-06
1:19226520 G C 0.057188 -1.8170e-06
1:19227791 A C 0.061975 -2.1207e-06
1:19230263 G A 1.551128 -1.1129e-05
1:19231017 G A 0.069506 -1.0622e-07
1:19231130 A G 0.101495 -9.2080e-06
1:19238529 C T 0.062227 -2.9298e-06
1:19238942 T C 0.633635 1.4310e-05
1:19239416 A C 0.218724 -3.7224e-06
1:19239895 A G 0.083102 6.2103e-06
1:19240684 C A 0.444224 -2.0738e-05
1:19241966 A G 0.201810 -2.0653e-05
1:19243822 C T 0.049012 -2.4241e-06
1:19244363 A G 0.032006 8.5443e-06
1:19246539 A G 0.367681 -1.7038e-05
1:19248901 G A 0.452156 -1.9111e-05
1:19251434 A G 0.105694 4.6660e-06
1:19261408 C T 0.858000 1.5931e-05
1:19274834 A G 1.673620 4.0787e-06
1:19281981 A C 0.021769 5.4724e-06
1:19284309 A G 0.127109 -1.4161e-05
1:19287138 T C 0.056716 4.9388e-05
1:19290622 A G 0.037180 4.0515e-06
1:19302706 A G 0.045422 -1.7712e-06
1:19305638 A G 0.924187 9.7665e-06
1:19307956 C T 0.082157 -2.7876e-05
1:19317338 A G 0.233146 -4.3792e-06
1:19319245 C T 1.158014 6.1864e-06
1:19328594 T C 0.048016 -2.9168e-05
1:19330496 G C 0.049597 -4.3126e-05
1:19334299 C T 0.881302 1.1085e-05
1:19341313 T C 0.342355 2.7555e-05
1:19355259 A C 0.445792 2.7870e-05
1:19359756 T C 1.552175 4.4740e-06
1:19362900 A G 0.128969 -3.5375e-06
1:19364415 A G 0.133834 1.7786e-05
1:19365465 A G 0.019947 2.3251e-05
1:19373360 T C 0.064246 3.5768e-05
1:19375841 A G 0.211632 1.7336e-05
1:19383877 C A 0.335987 -6.6212e-07
1:19385772 T C 0.062771 -7.4516e-07
1:19386436 C T 1.244114 8.4622e-06
1:19386470 T C 0.044709 -5.3316e-06
1:19389204 A G 0.036429 1.7558e-05
1:19397229 G A 0.123631 -6.7820e-07
1:19397576 C T 1.942370 7.9627e-06
1:19405654 C T 0.089160 7.0388e-06
1:19407444 A G 0.044041 2.2462e-05
1:19411500 T C 0.256194 -7.3073e-06
1:19412231 T C 0.214087 1.1735e-05
1:19413261 A T 1.157136 1.8095e-06
1:19413544 C A 0.052092 5.3396e-07
1:19417204 A C 0.129686 -2.0068e-06
1:19422191 A G 0.034209 1.0079e-05
1:19433669 T G 0.086274 1.1736e-05
1:19448089 A G 0.055720 -2.3555e-05
1:19462398 C T 0.162308 5.8847e-07
1:19470662 C T 0.129887 -4.1565e-06
1:19471835 T C 0.037626 4.8905e-06
1:19473295 T C 0.030061 -7.5564e-07
1:19475792 T C 0.899063 1.0235e-05
1:19481906 C T 0.073742 -2.8321e-06
1:19499560 C T 0.314154 -2.4412e-05
1:19500287 C T 0.030235 1.4525e-05
1:19500551 C T 0.586707 2.8507e-05
1:19519782 T C 0.842432 2.1740e-05
1:19520260 T C 0.058776 1.1765e-07
1:19540462 G C 0.056060 -2.4369e-07
1:19540663 C T 0.315687 -1.9023e-05
1:19549759 A G 0.842799 7.0608e-06
1:19555060 A G 0.238107 1.0904e-05
1:19565344 G C 0.765365 1.6447e-05
1:19568972 G A 0.772936 1.7088e-05
1:19569915 C G 0.030575 -1.8495e-05
1:19584030 A G 0.084924 -2.3237e-05
1:19584529 A G 0.033339 1.8856e-06
1:19586294 G A 0.509535 -4.2461e-05
1:19586967 A G 1.685897 1.4247e-05
1:19593748 C A 0.043072 1.4155e-05
1:19595396 T C 0.021579 -3.9545e-05
1:19611241 C T 1.652939 1.5525e-05
1:19611760 G A 0.084373 -2.4208e-05
1:19612477 T C 0.744969 -3.1390e-06
1:19622270 G A 0.195796 1.2071e-05
1:19630293 C G 0.047152 1.8778e-05
1:19632332 C T 0.920274 -1.3761e-05
1:19635377 T C 0.348261 2.6583e-05
1:19636169 G A 1.830094 2.4577e-05
1:19638090 C G 0.378706 1.2124e-05
1:19638309 G A 1.500274 2.3962e-05
1:19639309 A G 0.024611 1.2334e-05
1:19644218 A G 0.120976 1.4734e-05
1:19645355 G A 0.670115 3.5579e-05
1:19648390 A G 1.408849 3.3227e-05
1:19661379 A G 0.040070 -2.5692e-05
1:19663083 G A 0.596230 7.8046e-06
1:19667552 T C 0.534275 4.0770e-06
1:19670010 T C 0.099333 -1.9952e-06
1:19684980 A G 0.055217 4.2784e-06
1:19688675 A G 0.034675 1.0460e-05
1:19697237 A G 0.067089 -1.2719e-05
1:19698314 T C 0.051106 -1.5745e-06
1:19699313 C T 0.098282 -3.6818e-06
1:19701015 A G 1.210371 3.5363e-06
1:19709334 G C 0.030432 1.3206e-05
1:19717338 A G 0.092540 2.5943e-06
1:19718824 A G 0.672927 -2.2429e-05
1:19722082 T C 0.055540 1.0109e-06
1:19737535 T C 0.061557 1.3362e-05
1:19755486 C T 0.039622 -2.7853e-06
1:19756653 G T 0.257421 -4.4123e-06
1:19756869 G A 0.475363 1.2835e-05
1:19765518 G T 0.707625 -1.1830e-05
1:19772363 G A 0.468975 1.2857e-05
1:19775375 A G 0.047105 7.6263e-06
1:19778611 T C 0.061054 -7.6985e-06
1:19785992 A G 0.037806 1.0073e-05
1:19792562 G A 0.709781 7.7989e-06
1:19795831 C T 0.048356 -1.7449e-05
1:19795951 G A 1.140025 1.7931e-06
1:19800954 T C 1.953290 -1.1382e-05
1:19809002 C A 0.852315 -1.0510e-05
1:19809171 T C 0.813193 -3.1212e-06
1:19809385 C A 1.270905 -2.1093e-05
1:19809758 A C 0.457810 1.8359e-05
1:19811652 A C 0.276970 -3.9539e-06
1:19816730 A G 0.113160 4.6603e-05
1:19819745 A G 0.628148 1.5098e-05
1:19820119 G T 1.023020 2.5155e-05
1:19822813 T C 0.503347 9.7825e-06
1:19831227 C T 0.125239 1.1011e-05
1:19832163 A G 0.035270 -2.3438e-06
1:19841174 A G 0.310577 2.9064e-05
1:19843354 C T 0.461828 2.7209e-05
1:19860697 T A 0.196979 3.2131e-05
1:19868459 A C 0.782391 -6.1442e-06
1:19871134 T C 1.297406 7.4243e-06
1:19878824 T C 0.155481 4.3506e-05
1:19884791 T C 0.038527 1.1999e-05
1:19887955 T C 1.676741 7.1767e-05
1:19892785 G A 1.110521 -2.9871e-05
1:19901924 T G 0.209504 2.5174e-05
1:19903097 G A 0.052344 5.5175e-06
1:19904076 A G 0.093077 1.6185e-05
1:19931166 T G 0.072178 4.7023e-06
1:19945189 G A 0.415292 4.8267e-05
1:19951404 G A 0.085424 -1.2040e-05
1:19956522 T G 0.473966 -4.5380e-06
1:19957908 T C 0.056665 -7.7825e-06
1:19960091 A G 0.062649 -9.1414e-06
1:19963047 C T 0.379393 5.1838e-05
1:19973593 C A 0.162760 1.2456e-05
1:19974669 G A 1.584681 1.9682e-05
1:19974794 C T 0.418239 -1.9025e-05
1:19975330 A G 0.286119 -1.6433e-05
1:19976782 G A 0.955673 5.6720e-05
1:19978895 G A 1.219190 4.0101e-05
1:19985080 T C 0.036623 1.9265e-05
1:19988475 T G 0.069129 1.3384e-06
1:19992372 T G 0.062023 -7.5450e-06
1:19992513 T C 0.248942 -8.0299e-06
1:19993485 G A 1.608555 2.2397e-05
1:19996232 T C 0.249190 -7.6350e-06
1:19997908 T C 0.052429 3.0382e-05
1:20002682 A G 0.188840 -1.1245e-05
1:20003216 T C 0.047642 -3.9887e-06
1:20006286 T C 0.037286 7.2039e-06
1:20008507 T C 1.317016 2.8235e-05
1:20009790 T C 0.023139 1.4538e-06
1:20015655 C A 0.514199 1.4589e-05
1:20019350 T C 0.253793 -1.2819e-05
1:20020366 A G 1.636583 1.2974e-05
1:20020994 T C 1.328957 2.8788e-05
1:20026472 G A 1.346840 1.1575e-05
1:20027049 C A 0.860437 1.3972e-05
1:20027404 A G 0.551917 1.1749e-05
1:20030375 T C 0.077523 -1.3638e-05
1:20030725 G T 0.096453 -7.0046e-06
1:20031148 T C 0.893545 -2.6278e-06
1:20034763 A T 0.490010 1.7662e-06
1:20037489 G T 0.657043 7.7591e-06
1:20039820 A G 1.507621 5.6339e-06
1:20041973 C T 0.206896 -9.4956e-07
1:20048720 G A 0.298266 2.6415e-06
1:20049085 G T 1.582267 4.8087e-06
1:20050294 A G 0.063165 -3.4343e-05
1:20050859 C T 0.434929 2.0230e-06
1:20051028 G A 0.025686 4.4056e-06
1:20053363 T C 0.025046 -3.0202e-05
1:20056558 A G 0.342056 -5.4561e-06
1:20057169 C T 0.113653 -9.6957e-06
1:20057205 C T 0.229277 -1.1410e-05
1:20058239 A G 0.038700 2.2343e-05
1:20060965 G A 0.039921 -4.0196e-06
1:20061456 C T 0.476720 -9.3310e-06
1:20062124 A G 0.036256 -4.5128e-06
1:20063446 T C 0.187028 -1.2929e-06
1:20065080 G A 0.043630 -1.3094e-05
1:20067043 G A 0.305406 2.6109e-05
1:20069775 T G 0.060561 3.7268e-06
1:20078613 T C 0.042328 2.4693e-05
1:20080048 T C 0.041481 -5.4935e-06
1:20081036 T G 0.504959 2.6056e-05
1:20088161 T G 0.751055 1.4378e-05
1:20092847 A G 0.069873 -1.0353e-06
1:20097822 A G 0.266138 -2.7542e-05
1:20097941 T G 0.710339 -1.5796e-05
1:20109991 G A 0.074419 -1.2629e-05
1:20111440 G A 1.805051 -2.5099e-05
1:20112903 T C 0.092825 -6.0699e-06
1:20113984 T C 0.052857 -8.1048e-07
1:20128536 C T 0.589631 -2.2418e-06
1:20131771 T C 1.010104 -9.1733e-06
1:20137714 C T 1.561334 2.2419e-06
1:20140036 A G 0.339530 -2.7575e-05
1:20140340 G A 0.648333 -7.8205e-05
1:20140581 T C 0.080056 -1.4604e-05
1:20140622 C T 0.064556 5.8888e-07
1:20140973 T G 0.051616 1.2065e-05
1:20141761 A G 0.028834 -1.9974e-06
1:20142681 G A 0.769859 9.5984e-06
1:20143074 T C 0.793406 -9.4826e-07
1:20144143 C T 0.088936 6.8127e-06
1:20144332 A G 0.784329 -4.6378e-06
1:20144980 A G 0.188673 1.3662e-05
1:20145194 C T 0.230916 -1.6088e-05
1:20147269 A G 0.069792 8.7744e-06
1:20147978 T C 1.193052 1.3531e-05
1:20155678 T C 0.499301 -4.1359e-05
1:20157119 G A 0.066385 -1.4273e-05
1:20158241 C T 0.797150 3.7841e-06
1:20159504 G A 0.050368 7.0109e-06
1:20164602 A C 0.114081 -1.7622e-05
1:20171860 A G 1.074378 1.6670e-05
1:20181345 T C 0.099798 3.6107e-05
1:20183342 T C 0.959348 2.0232e-05
1:20191436 C T 0.521988 -1.5786e-05
1:20193851 C G 0.041104 8.7260e-06
1:20197437 G A 0.025730 -3.1466e-06
1:20200125 T C 0.248704 -1.7885e-05
1:20212747 T G 0.817158 -1.6336e-06
1:20216213 G A 0.033284 1.4908e-05
1:20216860 A G 1.036596 -7.9212e-06
1:20233051 G A 0.039190 1.4677e-05
1:20233086 A G 0.140929 -1.5705e-05
1:20243147 G T 0.369132 -7.2176e-06
1:20246876 T C 0.181836 1.5047e-05
1:20247305 A G 0.046292 -3.0660e-06
1:20247890 G A 0.221199 -6.1201e-06
1:20248709 G A 0.237253 2.5749e-05
1:20250336 G A 0.589237 3.1814e-05
1:20251305 G A 0.023622 1.4918e-05
1:20263515 T G 0.072103 -1.3814e-05
1:20268939 G A 0.052065 -2.2676e-05
1:20269169 C T 1.673909 -1.4501e-05
1:20275243 A G 0.046391 -1.7330e-06
1:20275868 C G 0.353160 -2.2590e-05
1:20278074 T C 0.066708 -6.8935e-06
1:20279405 T C 1.143547 2.7833e-06
1:20279671 C A 0.094573 1.6500e-06
1:20282314 C A 0.065545 -1.0921e-05
1:20283943 A G 0.618761 1.1767e-06
1:20285200 T C 0.026080 4.1430e-06
1:20286563 A C 0.513326 1.3743e-05
1:20289956 A G 0.046414 -7.6290e-06
1:20290088 T C 0.531059 1.3215e-05
1:20291950 A G 0.772419 1.8564e-05
1:20293055 A G 0.332078 -1.8889e-05
1:20294687 A G 0.042889 2.3312e-07
1:20295022 G T 0.860553 -5.6258e-06
1:20297593 G A 0.058290 9.3102e-07
1:20302406 A G 0.024339 -4.4535e-06
1:20303151 T C 0.238980 8.0091e-06
1:20304785 T C 0.050997 -5.0421e-06
1:20304926 A G 0.452717 -7.1939e-06
1:20306279 G T 0.027365 7.0973e-06
1:20307444 G A 0.063957 1.7025e-05
1:20312985 T C 0.128663 1.3921e-05
1:20316055 C A 0.354642 -8.2985e-06
1:20338794 C A 0.714245 -1.5880e-05
1:20346352 C T 0.673573 1.4089e-05
1:20354769 G A 0.174622 -1.9649e-06
1:20355944 A G 0.563011 -1.4392e-05
1:20361860 T C 0.025097 -1.3303e-05
1:20367610 T C 0.883981 1.6048e-05
1:20380145 C T 0.773058 -8.4762e-06
1:20392618 T C 0.078482 2.4513e-06
1:20394868 T G 0.099996 1.1854e-05
1:20395401 A C 1.083697 2.3541e-05
1:20402793 C A 0.816569 2.8033e-05
1:20404144 C T 0.429812 -2.7232e-05
1:20406486 A G 0.027970 1.2148e-06
1:20409394 A C 1.652698 1.5902e-05
1:20411332 T C 0.676745 1.3569e-05
1:20421968 A C 0.142867 -5.8594e-06
1:20422613 T C 0.051137 9.6020e-06
1:20423210 C T 0.081701 -2.0708e-05
1:20423977 T C 0.096388 1.0135e-05
1:20427044 C G 0.580513 2.8329e-08
1:20435466 G A 0.541510 3.0154e-06
1:20440251 A G 0.079124 -1.9453e-05
1:20440990 A G 0.032502 5.3966e-06
1:20441633 G A 0.682640 1.2743e-05
1:20442054 C T 1.158901 -3.4037e-06
1:20442462 G T 0.245953 -2.0701e-05
1:20446610 G A 0.138451 9.2984e-06
1:20447401 C T 0.136404 -1.2720e-05
1:20451281 T C 0.273053 4.6438e-06
1:20452434 G A 0.507995 -1.3369e-05
1:20453627 A G 0.066191 -2.3828e-05
1:20455220 A C 0.345983 -3.1911e-05
1:20461403 T G 0.084407 1.3903e-06
1:20464891 A G 0.361554 4.5896e-05
1:20465444 T C 0.076659 2.4244e-05
1:20467577 G A 0.040590 1.1521e-05
1:20468047 C G 0.036633 1.9857e-06
1:20468155 T G 0.067449 2.2972e-07
1:20472808 T C 0.222729 -5.8133e-05
1:20474812 T C 0.027219 2.0389e-05
1:20475951 T C 0.041553 -1.6093e-05
1:20477169 C A 0.377044 -7.2134e-05
1:20477682 A G 0.283144 -3.1531e-05
1:20484616 T C 0.038238 -8.0932e-06
1:20491842 G A 0.444874 -1.3026e-05
1:20493151 C G 0.634621 -4.1865e-05
1:20493870 G A 1.183900 -1.1300e-04
1:20494741 G C 0.266974 1.2559e-05
1:20501582 A G 0.362217 -1.2422e-04
1:20501670 A G 0.071712 8.0601e-06
1:20502710 T C 0.066382 -1.0781e-05
1:20502926 C A 0.057284 -3.6066e-05
1:20503183 A G 0.287622 1.4937e-05
1:20504874 A G 0.074847 2.7915e-06
1:20508413 A G 0.060558 -1.6929e-05
1:20512144 C G 0.039118 -2.8763e-05
1:20525952 A G 0.022809 2.2862e-08
1:20529007 G A 0.044867 -2.0462e-06
1:20529772 C A 0.080657 1.7150e-05
1:20530208 G A 0.412327 -9.5418e-06
1:20537226 T C 1.525776 3.9010e-06
1:20542907 A G 0.040556 2.8210e-05
1:20551075 G A 0.039384 3.1647e-05
1:20551745 T C 1.280081 5.0727e-06
1:20553327 T C 0.741059 4.2113e-06
1:20555321 C G 1.128058 -3.7701e-07
1:20556029 G A 0.264316 -2.5789e-05
1:20556579 A G 0.263360 -2.7636e-05
1:20556940 C T 0.393227 -9.1771e-06
1:20558439 T C 0.035304 -1.0503e-05
1:20569288 T C 0.061884 2.3448e-05
1:20570924 T C 0.106955 1.4269e-05
1:20571273 T G 0.059133 -2.2177e-05
1:20571807 G A 0.273336 -9.1405e-06
1:20572621 C T 0.549979 -2.2616e-05
1:20573560 T C 0.028212 -7.4551e-06
1:20573768 C A 0.099078 -1.3292e-05
1:20574315 G A 0.162916 5.9164e-06
1:20576773 T C 0.550540 -1.7921e-05
1:20583734 C G 0.080858 -4.5382e-06
1:20595312 C T 1.281352 -1.9042e-05
1:20596449 C A 0.186076 3.5762e-05
1:20598460 T C 0.198927 2.2730e-06
1:20601012 C T 0.147875 -1.5764e-05
1:20604236 G A 0.021014 -2.2183e-05
1:20607376 G A 1.301911 2.6043e-05
1:20608200 T C 1.109274 3.1774e-05
1:20608598 T C 0.094801 3.5065e-06
1:20615696 C T 0.130903 -1.4506e-05
1:20617419 C T 0.503106 2.4433e-05
1:20620504 C G 0.039900 1.3956e-05
1:20622867 T C 0.032169 4.4440e-06
1:20623275 A C 0.028868 5.9341e-06
1:20626189 A G 0.085427 -1.2320e-06
1:20631246 A G 1.341791 -7.8316e-06
1:20631431 C T 0.024778 -7.2479e-06
1:20632815 A G 0.152608 -2.4307e-05
1:20639207 T G 0.211469 -7.7049e-07
1:20639345 A C 0.055393 3.9884e-06
1:20641487 T C 0.041005 1.1470e-05
1:20642930 A G 0.092492 -5.1389e-05
1:20645086 A T 0.102953 -1.1496e-05
1:20645330 A G 0.074555 1.7901e-05
1:20651486 A G 0.024683 1.5461e-06
1:20656824 G A 0.366463 2.9547e-05
1:20661893 C A 0.051487 1.3908e-05
1:20662938 G A 0.389960 3.3705e-05
1:20670792 A G 0.259206 -1.8736e-05
1:20671807 C T 0.056760 1.5764e-07
1:20671961 A G 0.671672 2.5469e-05
1:20675257 G A 0.038544 2.8395e-05
1:20677490 A C 0.126303 -2.5092e-06
1:20678551 G A 0.161675 -5.3147e-07
1:20680718 A G 0.488643 3.0290e-05
1:20682348 T C 0.350396 3.1173e-05
1:20693834 T G 0.383609 -1.6150e-05
1:20695335 G T 0.209011 2.5862e-06
1:20702231 G A 1.882142 -5.1740e-06
1:20702881 C A 0.106758 1.1830e-05
1:20703026 T C 0.413901 2.2261e-05
1:20707469 A G 0.072634 1.1737e-05
1:20707936 G A 0.261392 -7.8133e-06
1:20715869 C T 0.305947 -1.1251e-05
1:20717718 T G 0.080810 -5.7542e-06
1:20725185 A G 0.078726 2.7106e-06
1:20725924 T C 0.049967 1.3733e-05
1:20731874 T C 0.042950 1.8443e-05
1:20732420 A G 1.140651 -8.8452e-06
1:20732973 A G 0.544233 6.1986e-06
1:20733236 G C 1.161274 -1.1048e-05
1:20738491 G C 0.077261 -6.3969e-05
1:20755599 T G 0.069214 1.5656e-05
1:20757820 C T 0.235615 -3.4486e-06
1:20758227 C T 0.422190 3.2337e-07
1:20759310 C T 0.308544 -1.1244e-05
1:20762133 C A 0.885678 3.2995e-05
1:20765507 T G 0.230518 -3.5824e-06
1:20767694 T C 0.070618 1.7898e-05
1:20768317 T C 0.045935 7.0986e-06
1:20770061 T C 0.804799 3.0185e-05
1:20771640 A G 0.036337 -9.5806e-06
1:20772487 T C 0.108427 1.6734e-05
1:20772817 G T 0.951995 2.5464e-05
1:20776345 A C 1.625778 2.2516e-06
1:20782750 G T 0.291307 -3.1653e-06
1:20785310 T C 0.209116 6.9743e-06
1:20793015 C T 0.828343 -1.2177e-05
1:20795826 G C 0.051959 5.4828e-06
1:20805567 A G 0.027447 -3.0260e-06
1:20807073 T G 0.209487 -6.6287e-06
1:20808773 A C 0.069690 7.1818e-06
1:20818313 A G 0.308826 1.4569e-06
1:20819097 G T 0.128775 2.9266e-05
1:20821534 C A 0.363441 6.3933e-06
1:20827107 T C 0.040641 1.1302e-06
1:20829761 C A 0.062288 3.8214e-05
1:20856246 A G 0.925374 -6.3936e-06
1:20865703 C T 0.394036 -4.3129e-06
1:20866699 T C 0.127514 -2.7028e-05
1:20881754 C T 0.378941 6.0554e-06
1:20883503 G A 0.448073 -1.3903e-05
1:20883983 C T 0.109155 4.4619e-06
1:20884663 T C 0.105452 -3.1613e-05
1:20884833 C T 0.305753 -1.9069e-07
1:20891261 G C 1.893195 7.0378e-06
1:20898400 T G 0.651345 -4.2970e-06
1:20898649 T C 0.154026 1.9352e-05
1:20907051 G A 1.796089 -1.2253e-05
1:20915418 G C 0.862052 5.5920e-07
1:20915701 C A 0.691286 -1.5079e-06
1:20916791 G A 1.243261 1.3035e-05
1:20917206 A G 0.666593 -3.1740e-06
1:20918862 G A 0.181258 1.1767e-05
1:20918912 C T 0.149857 9.5423e-06
1:20921903 G A 0.116362 1.4977e-05
1:20924260 A G 0.797867 7.8697e-07
1:20926565 G A 0.058378 7.9548e-06
1:20926957 A C 0.429071 3.2867e-07
1:20928154 T C 1.670156 -4.6116e-06
1:20928284 T C 0.253841 -8.4538e-06
1:20932889 T C 0.028593 -2.1331e-05
1:20945055 T C 0.658440 -1.1060e-05
1:20945644 T C 1.846637 -5.9978e-06
1:20955183 C A 0.124162 -1.4431e-05
1:20956912 A G 0.130795 1.4906e-05
1:20959746 C T 0.111905 1.7791e-05
1:20960385 T A 0.111616 4.4056e-06
1:20966880 T C 1.751708 4.7466e-06
1:20975168 T C 0.121377 2.3868e-05
1:20977000 C A 0.559981 -8.8849e-06
1:20980847 T C 0.020810 3.5599e-06
1:20982913 C T 0.288808 -1.4234e-06
1:20983655 A G 0.045323 1.5798e-06
1:20986078 A G 0.797034 5.6087e-06
1:20992819 C G 1.603112 1.3698e-06
1:20993162 A G 0.801093 -6.6155e-06
1:21005316 T G 0.263592 -1.0684e-05
1:21006187 C T 1.510242 -2.3791e-05
1:21009089 A G 0.035188 -2.3670e-05
1:21009800 G A 0.590386 -3.1501e-05
1:21011346 G A 0.193202 4.4921e-06
1:21012097 A G 0.078696 5.3897e-06
1:21012609 A G 0.019926 5.7604e-06
1:21013437 G A 0.113823 -7.0283e-06
1:21013644 T C 0.039557 1.3211e-05
1:21015077 T C 0.071389 -5.0067e-06
1:21016307 G A 0.302081 -4.2424e-06
1:21020128 T G 0.437214 1.0126e-05
1:21024901 T C 1.260056 -8.8245e-06
1:21026949 T C 0.097272 2.6103e-05
1:21028647 G T 1.598651 -1.8044e-05
1:21029232 T C 1.171093 -1.5803e-05
1:21032041 A G 1.435969 -6.0636e-07
1:21034646 T C 0.142419 2.6400e-07
1:21036265 T C 0.042549 1.5590e-06
1:21036532 T C 0.158265 2.2816e-05
1:21037639 T C 0.102610 -1.0577e-06
1:21037956 T C 0.051793 1.0611e-05
1:21040310 C T 0.079090 1.1526e-05
1:21041555 G A 1.415774 -9.4762e-06
1:21042033 C T 0.030027 -5.6484e-06
1:21043790 C T 1.296291 -8.2562e-06
1:21065167 A G 0.887184 -2.6668e-05
1:21077245 A G 0.056267 8.2033e-06
1:21088111 C T 0.028076 -1.2573e-05
1:21096499 C T 0.040730 -2.6538e-06
1:21096594 G C 0.021575 1.0823e-05
1:21100876 T C 0.054475 1.2317e-05
1:21129777 A G 0.057702 2.6800e-05
1:21152384 A G 0.643437 -2.6632e-05
1:21166847 C T 0.441124 1.2486e-06
1:21171386 G A 0.043025 1.8126e-05
1:21174429 C T 0.276837 2.9140e-05
1:21180181 T C 1.126446 2.7417e-05
1:21189666 T C 0.086468 4.3670e-06
1:21197546 C A 0.026005 1.5138e-05
1:21202912 T C 0.088130 8.5816e-06
1:21232111 C T 0.031163 -1.5184e-05
1:21234923 T C 0.791234 -1.4145e-05
1:21245575 T C 0.041396 1.0283e-05
1:21261989 G A 0.085652 1.4490e-05
1:21264438 T C 0.034736 1.3809e-05
1:21264825 C T 0.023068 -1.5246e-05
1:21267993 C G 0.061231 6.2495e-06
1:21268194 C G 0.032247 1.5010e-06
1:21276433 T C 0.083925 -1.9389e-05
1:21277141 A G 0.916062 -1.7646e-05
1:21279885 G A 0.110583 -8.4649e-06
1:21305273 T G 0.183890 5.0491e-06
1:21309590 C G 0.140311 -6.4689e-07
1:21311792 G A 0.087219 -1.4752e-05
1:21317524 A G 0.792740 -9.3095e-06
1:21342770 G A 0.023384 -1.3616e-05
1:21351885 T C 0.162896 2.2085e-05
1:21354542 C T 0.041321 -1.2828e-06
1:21392684 T C 0.100040 -2.0702e-06
1:21405021 A C 0.024978 6.8837e-06
1:21417027 C T 0.794056 -7.5098e-06
1:21417990 T C 0.030061 -3.6975e-06
1:21446122 C G 0.706626 -6.2927e-06
1:21478491 C T 0.039503 -4.1648e-06
1:21507940 A C 0.023632 7.7460e-06
1:21523173 T C 0.038904 -7.1879e-06
1:21525228 C T 0.925313 -1.5559e-05
1:21536127 C A 0.067823 -1.2857e-05
1:21537816 G A 0.023751 1.7125e-05
1:21544247 A T 0.047615 9.2649e-06
1:21548068 G A 0.197513 8.1063e-06
1:21552149 T C 0.169981 4.0123e-05
1:21553933 C T 0.894928 -1.8538e-05
1:21554319 G A 1.931772 4.1112e-06
1:21564039 T G 0.033835 1.6365e-05
1:21564970 C T 0.020946 -1.4616e-05
1:21571475 A G 0.071872 -1.7303e-06
1:21575564 T C 0.265547 -1.8500e-05
1:21576796 T C 0.246807 -1.3931e-05
1:21578857 T C 0.069907 4.5175e-06
1:21584585 G A 1.201011 -2.4895e-05
1:21588116 A G 0.618166 1.4685e-05
1:21597985 C T 0.020294 1.0966e-05
1:21598160 T C 0.081749 5.4262e-06
1:21614370 C T 0.022782 -2.0727e-06
1:21621536 G T 0.599351 -4.6316e-05
1:21627370 T C 0.185297 -3.2436e-05
1:21631663 A G 0.346173 1.7749e-05
1:21632046 T C 0.040016 6.4536e-06
1:21639984 A G 0.083918 -1.4331e-05
1:21640125 A G 0.412715 6.4624e-07
1:21640387 T C 0.211636 1.2704e-06
1:21646699 A G 0.030809 1.4405e-05
1:21647223 A G 0.240347 -1.0163e-05
1:21652351 T C 0.115057 5.5954e-06
1:21653123 T G 0.031826 4.8614e-06
1:21653686 T C 0.100628 7.2366e-06
1:21658347 G T 0.022541 8.7843e-06
1:21659686 A G 0.508416 -1.5815e-05
1:21659702 A G 0.044133 6.7963e-06
1:21659866 A G 0.411100 1.4212e-05
1:21662131 A G 0.164038 -1.2383e-05
1:21664475 T C 0.476927 2.2701e-05
1:21669360 T C 0.909932 -8.8870e-07
1:21671184 G A 0.126303 6.7002e-05
1:21673298 A G 0.474248 -2.0911e-05
1:21673934 T G 0.955745 1.4742e-07
1:21678600 G T 0.604580 -2.5272e-05
1:21679269 G T 0.136336 -9.3488e-07
1:21682336 A G 0.092139 -9.6726e-06
1:21684387 A G 0.066963 2.4802e-05
1:21697502 G A 1.679761 -2.3147e-05
1:21698682 A G 0.185056 3.1144e-05
1:21705311 G A 0.136591 4.3202e-05
1:21705725 C G 0.029514 2.1237e-05
1:21708196 A G 0.031649 -9.8935e-06
1:21721038 G A 1.110487 -1.2666e-06
1:21731478 C T 0.117484 -1.6665e-05
1:21731734 T C 0.170263 -1.2534e-05
1:21743037 G T 1.754281 -2.4858e-05
1:21743972 A G 1.233456 1.0167e-05
1:21755517 T C 0.274355 -3.0798e-05
1:21755747 G A 0.155229 -4.9054e-06
1:21761072 C T 0.031397 -5.7890e-06
1:21765211 G A 1.534024 1.1546e-05
1:21766663 C G 1.071879 1.3592e-05
1:21775584 T C 0.050511 -5.6604e-06
1:21786068 T C 0.947184 1.7340e-05
1:21793378 C T 0.301503 -1.2049e-05
1:21794061 T C 0.459415 -1.1263e-05
1:21796237 A G 0.020032 -1.5850e-05
1:21797204 C G 0.100152 2.1381e-06
1:21800219 T C 1.430781 1.2305e-05
1:21806621 G T 1.091758 2.0338e-05
1:21817253 G A 1.952991 -9.4870e-06
1:21817365 G A 0.286428 -5.7729e-06
1:21819738 T G 0.460744 -1.4493e-05
1:21820858 A G 0.029021 -3.5664e-07
1:21821757 G A 1.075847 7.2385e-06
1:21823292 T C 0.990487 1.5662e-05
1:21826530 T C 0.074881 1.3764e-05
1:21826566 G A 0.215216 3.6499e-06
1:21826760 A G 0.029895 -1.5591e-05
1:21830340 C T 0.637814 1.4132e-06
1:21837755 G A 0.219693 1.3189e-06
1:21839690 C T 0.601578 3.2913e-05
1:21840048 A G 0.148919 -1.7911e-05
1:21840709 G T 0.725441 1.0711e-05
1:21844496 G A 0.302067 -8.9781e-06
1:21845402 A G 0.045221 1.5525e-05
1:21846434 T C 0.042977 8.5569e-06
1:21856119 C T 1.920468 -5.1629e-06
1:21856616 T C 0.321151 -1.2879e-05
1:21856633 A G 0.060816 -1.2847e-05
1:21857130 A G 0.076251 -8.0132e-06
1:21861020 G T 1.068449 5.1770e-06
1:21870726 G A 0.121030 2.7494e-06
1:21873204 A G 0.296529 2.6685e-06
1:21875916 T C 0.642070 4.6315e-06
1:21876492 T C 0.303931 -1.7722e-05
1:21883742 A G 0.103501 2.7851e-06
1:21889760 A G 0.026556 -1.8572e-06
1:21891931 T C 0.222042 1.5934e-06
1:21892266 A G 0.038129 -1.7160e-05
1:21892479 T C 0.725291 2.1329e-06
1:21894307 C T 0.563031 -4.2321e-06
1:21894735 C T 0.224854 7.7980e-06
1:21900459 C A 0.586619 -9.3470e-06
1:21902436 T G 0.072131 -2.0907e-05
1:21905604 T C 0.389960 -5.6260e-06
1:21906604 T C 0.433025 -3.1779e-06
1:21911865 A G 0.955578 -1.8084e-05
1:21912558 A G 0.048628 2.2466e-07
1:21916837 T C 0.086141 2.7194e-06
1:21917234 C T 0.242618 1.9307e-05
1:21917604 C T 0.147382 1.1199e-05
1:21921387 C A 0.071172 -1.4422e-06
1:21924912 G A 0.083826 -7.2267e-06
1:21926498 A G 0.717131 -9.2342e-06
1:21935358 T C 0.031516 1.2833e-05
1:21935467 A G 0.273880 -3.7443e-06
1:21940555 T C 0.910449 1.5615e-06
1:21942683 T C 1.768469 1.9400e-06
1:21943820 A G 0.487599 4.0599e-06
1:21944352 G A 0.584409 -5.3005e-06
1:21946831 T C 0.036956 2.7805e-05
1:21952884 A G 0.121799 6.8152e-06
1:21953026 C A 0.220961 3.8809e-05
1:21953436 G A 1.689824 1.4368e-05
1:21957666 T C 0.074857 -5.1479e-06
1:21959957 A G 0.284259 1.8086e-05
1:21960172 T C 0.796772 -4.4000e-06
1:21964134 T C 0.231997 -1.1332e-05
1:21968741 T C 0.086940 -1.3873e-05
1:21976289 T C 0.021011 -1.5689e-06
1:21979230 T C 1.272122 1.2472e-05
1:21980750 C A 0.770845 3.2814e-06
1:21983793 T C 0.605226 1.4075e-07
1:21988843 A G 0.444625 -4.8281e-07
1:21991760 T C 0.116614 -8.2844e-06
1:21993041 T C 0.704841 -4.6977e-08
1:21997145 A G 0.037867 -2.3199e-06
1:21997157 C T 0.154158 -1.0337e-05
1:21999437 C T 0.064654 -1.5855e-05
1:22002867 A G 0.435412 2.0178e-05
1:22004294 C T 0.132192 -2.8070e-06
1:22005511 C T 0.022850 9.5247e-06
1:22008798 C T 0.146145 -3.8986e-05
1:22012208 T C 0.109308 7.4731e-06
1:22014549 T G 0.147423 2.6982e-05
1:22025098 A G 0.109342 -2.9566e-05
1:22030884 C T 0.029504 2.9939e-05
1:22032570 G T 0.630735 -7.6816e-06
1:22038066 A C 0.101512 3.1811e-05
1:22044929 C T 1.746866 -1.3903e-05
1:22048664 T C 0.339489 4.9213e-06
1:22052387 C T 1.577229 -1.9685e-05
1:22060573 G C 0.121448 1.3270e-06
1:22071623 C T 0.175693 5.1755e-05
1:22071992 C G 0.155688 1.5021e-05
1:22077515 G A 0.188894 1.4022e-05
1:22077672 A C 1.764688 -9.7583e-06
1:22088841 A G 1.333125 -4.0459e-05
1:22108543 A G 0.070849 -1.8589e-05
1:22109370 A G 0.483016 -2.1779e-05
1:22110155 A G 0.073144 -1.2272e-05
1:22120799 C A 0.120214 -3.9927e-05
1:22129361 G A 0.298338 6.7036e-06
1:22138005 C T 0.066154 -3.2828e-05
1:22138467 G C 1.356930 -1.5527e-05
1:22139854 T C 0.132923 2.2558e-05
1:22139894 C T 0.363448 -2.0002e-05
1:22141030 T C 0.135568 4.3040e-06
1:22141206 C A 1.374456 -1.1006e-05
1:22141983 C T 0.442252 1.0494e-05
1:22143382 A G 0.059476 3.0108e-05
1:22143437 C A 0.385642 -1.8621e-05
1:22144801 A G 1.092679 -1.3654e-05
1:22145180 G T 0.055720 1.6523e-05
1:22146178 T G 0.156813 9.9016e-06
1:22147739 C A 0.042236 -1.4747e-05
1:22147764 G A 0.581390 -2.3390e-05
1:22150120 T C 0.369544 -3.7546e-05
1:22151809 T G 0.165820 -4.7786e-06
1:22155353 A G 0.079250 -6.4507e-06
1:22160020 T C 0.100931 -1.0009e-05
1:22163402 A G 0.123597 6.3640e-06
1:22165963 C T 0.027168 -4.4475e-07
1:22165987 A G 0.361024 -4.5891e-05
1:22168310 G A 0.529631 -3.8446e-05
1:22168801 C T 0.168604 -2.5623e-06
1:22168845 T A 0.121639 6.1606e-06
1:22168855 A G 0.023398 -5.1033e-06
1:22168968 A G 0.382470 2.0419e-05
1:22169325 T C 0.047553 3.0261e-06
1:22181360 C G 0.044708 -1.6603e-05
1:22181895 T C 0.121472 4.6203e-06
1:22182115 A G 0.027613 1.4382e-05
1:22185222 A G 0.363349 -2.5452e-05
1:22185862 T C 0.022840 3.9193e-06
1:22187452 A G 0.067779 9.0081e-07
1:22191454 A G 1.431662 2.3253e-05
1:22193100 G T 0.023571 -4.3359e-06
1:22198955 A G 0.129771 9.2399e-06
1:22200473 T C 0.063012 3.0090e-06
1:22202483 A G 0.024717 -6.6184e-06
1:22212125 A C 0.190492 4.2395e-06
1:22212909 G A 0.036310 3.3031e-06
1:22214279 A C 0.041590 -7.9588e-06
1:22215242 T C 0.043895 -4.1488e-07
1:22216061 G C 0.030609 1.0143e-06
1:22216422 A G 0.061479 -1.7506e-05
1:22216604 G C 1.339394 -2.1660e-05
1:22220638 A G 0.027226 2.5329e-05
1:22225743 C G 0.659389 2.0974e-05
1:22225921 T C 0.038177 8.3724e-06
1:22227091 C T 0.669619 2.2742e-05
1:22240123 T C 0.045473 -1.5156e-05
1:22248881 A G 1.239929 -3.0600e-05
1:22249307 A C 0.029772 1.7416e-06
1:22254558 G A 0.021623 7.2764e-07
1:22256814 A G 0.064379 -7.8168e-06
1:22267966 T C 0.454590 1.9876e-05
1:22277659 G T 0.045377 2.8525e-05
1:22278138 T C 0.060058 3.8376e-06
1:22278426 T C 1.766000 -3.6326e-05
1:22290429 T C 0.469570 3.1055e-05
1:22291122 A G 0.052248 8.7249e-06
1:22304142 A T 0.189350 2.0486e-05
1:22305906 T C 0.034794 -4.1271e-06
1:22307340 T C 1.954725 5.3519e-06
1:22308708 A G 1.954891 2.9482e-06
1:22310811 A G 0.032686 -7.2576e-06
1:22312998 T C 0.052140 -1.6973e-05
1:22313103 G C 0.035875 -6.5480e-06
1:22345006 C T 1.401839 -1.7313e-05
1:22345093 G A 1.344633 -2.3420e-05
1:22345860 A G 0.096337 7.0792e-06
1:22346009 A G 0.049144 -1.5163e-06
1:22350547 T C 0.489717 -9.0651e-06
1:22354045 T C 0.109773 -7.6998e-06
1:22358789 T G 0.329235 -5.3025e-06
1:22361472 T C 1.213274 1.9606e-05
1:22364283 A G 0.121003 1.2761e-05
1:22364827 T G 0.404922 1.1538e-05
1:22366426 T C 0.059521 2.7894e-06
1:22373624 T C 0.200416 -2.9196e-05
1:22374400 A G 0.135976 -1.1452e-06
1:22384713 T G 0.037854 1.6131e-05
1:22389388 G A 0.274114 -1.4121e-05
1:22394625 G A 0.093482 2.2003e-06
1:22403107 C T 0.067565 9.6615e-06
1:22403357 A G 0.348934 1.4429e-06
1:22419759 G A 1.864877 -3.2366e-06
1:22431471 C T 0.035076 -4.5671e-06
1:22441982 T C 0.041804 1.7798e-05
1:22443760 T C 0.117671 1.2762e-05
1:22445991 T C 1.081949 3.7114e-06
1:22447523 A G 1.841973 -4.8298e-06
1:22448217 T C 0.271792 -1.5980e-05
1:22449360 T C 0.073460 -2.4806e-05
1:22451845 C T 1.531477 1.1644e-05
1:22453842 C T 0.315755 -1.8876e-05
1:22463457 G T 0.054659 -1.8432e-05
1:22464564 T C 0.025043 -1.1514e-05
1:22475649 C T 1.153220 2.5497e-06
1:22483584 A G 0.763743 7.5211e-06
1:22485871 G T 0.801950 -1.2816e-05
1:22486501 A C 0.114574 -1.0764e-05
1:22490724 A C 0.478161 -6.5832e-06
1:22491984 G A 0.725957 -1.2918e-05
1:22495591 T C 0.059011 3.0207e-07
1:22499530 C T 0.751368 -3.3768e-06
1:22501421 A G 0.160285 1.8293e-06
1:22506437 G A 0.549857 -1.1535e-05
1:22508922 T C 1.034522 1.0354e-05
1:22514071 T C 0.101855 -1.5543e-05
1:22515497 A G 0.033723 1.3676e-05
1:22516420 T C 0.132828 1.4306e-05
1:22517559 G T 0.064994 -9.1617e-07
1:22523727 C T 1.716064 5.1931e-07
1:22531051 T C 0.067361 3.3199e-06
1:22532057 C T 0.070992 -2.1806e-05
1:22533564 A G 0.074351 2.2745e-06
1:22537373 A G 0.054972 2.7570e-05
1:22538787 T C 0.292942 -1.4613e-05
1:22550357 G A 0.500314 9.1526e-06
1:22556224 C T 0.067891 8.7607e-06
1:22556740 C T 0.064430 -1.9121e-05
1:22558048 A G 0.060422 3.4084e-05
1:22558062 T C 0.045887 -4.5138e-06
1:22561733 T C 0.082663 -3.2141e-06
1:22564899 T C 0.234234 -9.8832e-07
1:22565371 T C 0.798200 1.9249e-05
1:22573163 G A 0.157527 1.7080e-05
1:22573942 C T 1.265312 -1.8909e-05
1:22577371 C T 1.282141 -2.1181e-06
1:22577449 G A 0.062468 1.1754e-06
1:22578224 A C 0.058038 -9.9278e-06
1:22578404 A G 0.266152 -1.1694e-06
1:22578436 A G 0.503510 -1.7238e-05
1:22584118 T C 0.200715 -1.6177e-05
1:22585468 A G 0.107186 -1.2191e-05
1:22595111 T C 0.063536 -1.0996e-05
1:22600470 T C 0.187867 -1.2604e-05
1:22608214 A G 0.387355 -4.1565e-06
1:22608608 T C 0.065773 -3.6051e-06
1:22611787 T C 0.031826 1.3468e-05
1:22615392 T C 0.066616 2.9566e-05
1:22617572 A G 1.316231 -3.8547e-05
1:22623542 T C 0.323503 3.4123e-05
1:22628954 T C 0.517841 -1.2810e-05
1:22632699 G A 1.648880 -1.0171e-05
1:22635450 T C 0.031867 1.8680e-05
1:22636808 C T 1.054462 5.2460e-05
1:22638050 G A 0.699231 -1.1184e-05
1:22639964 T C 0.104483 -5.7347e-06
1:22641134 A G 0.059279 -6.7550e-06
1:22645511 C T 0.153325 -4.3692e-06
1:22649994 G A 0.550805 -2.3527e-06
1:22651922 A G 0.057610 -3.8332e-06
1:22652911 T C 0.114625 -3.7956e-06
1:22653595 A G 0.064780 -9.2095e-06
1:22654111 A G 0.720735 5.8441e-05
1:22664774 C T 1.317023 3.8329e-05
1:22664835 A G 0.029748 -6.6353e-06
1:22670695 G A 0.057613 7.8694e-06
1:22675846 A G 0.696675 2.8658e-05
1:22677703 C T 0.061071 5.0020e-06
1:22679088 A G 0.072396 -8.0995e-06
1:22685034 T G 0.022473 1.4698e-05
1:22689273 A G 0.298260 2.0987e-05
1:22689344 T G 0.286622 9.7134e-06
1:22697640 T C 0.068870 2.1819e-05
1:22698447 G A 0.350902 -8.6534e-06
1:22699566 G T 0.025322 2.9122e-06
1:22699970 A G 0.107465 -3.8527e-05
1:22702858 T G 0.237862 7.8679e-06
1:22711473 C G 0.351848 -6.8991e-06
1:22713451 T C 0.585477 -8.7625e-07
1:22713774 A C 0.035239 9.8476e-06
1:22719071 C T 0.521587 9.2731e-06
1:22724013 A G 0.394543 -1.1737e-05
1:22724562 A G 0.047020 3.7748e-06
1:22725826 A G 0.024132 -6.2972e-06
1:22726371 A G 0.496711 1.9186e-05
1:22728093 A G 0.143843 1.4055e-05
1:22732386 C G 0.365250 6.2712e-06
1:22733183 T C 0.037551 -8.4797e-06
1:22733877 G A 0.980981 1.0193e-05
1:22735745 A G 0.042647 -1.4926e-05
1:22737964 C T 0.027362 -6.5931e-06
1:22738819 A G 0.048060 9.0922e-06
1:22742985 T C 1.648812 -1.5001e-05
1:22744334 T C 0.245185 8.0356e-06
1:22744996 T C 0.903812 2.2874e-06
1:22745776 A G 1.647676 -1.2452e-05
1:22746686 C T 1.621022 -1.3761e-05
1:22756766 G A 0.210531 -1.5724e-06
1:22769375 T C 0.059959 8.9004e-06
1:22772772 C T 0.079083 -4.4460e-05
1:22780927 T C 0.473605 -1.1237e-05
1:22784335 T C 0.765511 -9.2475e-06
1:22787205 G A 0.072630 2.0535e-05
1:22793532 A G 0.057518 1.7361e-06
1:22797156 C T 0.058865 -5.6236e-07
1:22801905 T C 0.068173 5.7754e-06
1:22804658 T G 0.053234 6.7730e-06
1:22810782 A G 0.047509 -1.2386e-06
1:22821166 A G 0.045656 2.2338e-06
1:22821844 T G 0.076935 -1.3357e-05
1:22833848 G A 0.038265 9.1565e-07
1:22835677 G A 1.421748 1.5105e-05
1:22843428 A G 0.641621 2.0502e-05
1:22846843 C G 0.027256 -3.0054e-06
1:22848972 C A 0.404589 1.4264e-05
1:22849003 C A 0.778318 -5.8021e-06
1:22852880 C G 0.059092 9.9421e-06
1:22855814 A G 0.039271 2.5385e-05
1:22855991 T C 0.048230 -1.8998e-05
1:22859343 T C 0.022928 -1.0548e-06
1:22866290 A C 0.726987 8.4109e-06
1:22868956 T C 0.312478 3.4062e-05
1:22869102 C T 0.120435 1.6321e-05
1:22869904 A C 0.022248 -5.9316e-06
1:22871312 G A 1.743915 1.3783e-05
1:22877240 G A 0.919071 -3.0387e-06
1:22880124 A G 0.214291 -8.7188e-06
1:22885071 A G 0.650583 4.8710e-07
1:22885573 A G 0.243210 -3.3927e-05
1:22886420 T C 0.314953 2.1729e-05
1:22895820 A G 0.022721 -4.0174e-06
1:22899048 A T 0.040312 -1.7227e-05
1:22899717 T C 0.338667 -2.5144e-05
1:22902523 T C 0.150092 -1.9413e-05
1:22902772 T C 0.192199 1.9979e-05
1:22907482 G A 1.920206 1.1982e-05
1:22912241 T C 0.055485 1.1485e-05
1:22915081 A G 0.671445 5.7143e-05
1:22915753 C T 0.704725 3.1573e-05
1:22915858 T C 0.142806 2.1943e-05
1:22916864 C T 0.277099 -1.4520e-05
1:22923689 A C 0.073572 -2.9930e-06
1:22923859 A C 0.023333 -8.3984e-06
1:22923873 C G 0.197890 5.6465e-06
1:22924783 T C 0.348223 -1.0043e-05
1:22936072 G A 0.646153 1.9092e-05
1:22936914 T G 0.080338 -3.0093e-05
1:22937703 T C 0.088922 -5.2301e-07
1:22940094 A G 0.211615 5.0712e-06
1:22940109 G A 0.066008 -1.0284e-05
1:22950466 A G 0.267277 5.0347e-05
1:22955721 T G 0.126446 8.5006e-06
1:22962600 G A 0.766888 -1.3181e-05
1:22963687 T C 0.073593 1.6023e-05
1:22966609 G C 0.606953 -4.0991e-05
1:22967395 A G 0.025920 1.3162e-05
1:22971892 G A 0.746509 -2.0093e-05
1:22974928 C T 0.914620 2.6058e-06
1:22977827 A G 0.048740 3.8304e-05
1:22978268 T C 0.088861 1.0021e-05
1:22984360 T C 0.088909 1.3152e-05
1:22987958 G A 1.951920 -2.1576e-05
1:22991844 A C 0.162229 3.4516e-05
1:22991921 G A 0.562548 -2.3535e-05
1:23007175 T C 0.630021 -2.4738e-05
1:23008298 A C 0.063277 3.5017e-05
1:23010566 G A 0.045184 3.5115e-06
1:23013859 G A 1.427891 -1.8822e-05
1:23016103 C T 0.550724 -3.2575e-05
1:23019481 A G 0.066263 -1.2682e-05
1:23020819 T C 0.030391 -1.0177e-05
1:23026445 A C 0.035487 -1.5533e-05
1:23029608 G A 0.477933 -8.9508e-06
1:23031406 A G 0.592776 -4.1875e-05
1:23033257 A C 1.245358 -2.4014e-05
1:23045380 G A 0.674086 -1.2196e-05
1:23047050 T G 0.042335 -8.4923e-06
1:23061551 A G 0.152091 -2.7731e-06
1:23061649 T C 0.381827 -2.0182e-05
1:23066236 A G 0.073501 -2.2236e-06
1:23067044 A G 0.974274 2.5871e-05
1:23068761 A G 1.616381 3.0568e-05
1:23072420 G A 0.198271 -2.7711e-05
1:23076839 A G 1.209293 -1.1988e-04
1:23078139 T C 0.043922 -6.8862e-06
1:23079149 T G 0.072715 -2.9672e-05
1:23080033 A C 0.080912 -7.1176e-07
1:23080351 A G 1.845821 -1.2121e-04
1:23082667 A G 0.736235 -4.2434e-06
1:23086441 A G 1.543455 5.8681e-06
1:23090913 T C 0.021426 -7.3237e-06
1:23096818 C A 0.276181 -5.7298e-06
1:23099110 A G 0.182693 1.7578e-05
1:23102006 G A 0.069958 -1.1675e-05
1:23102372 G C 0.537301 4.1966e-06
1:23102856 A G 1.642475 -2.0671e-05
1:23104264 T G 0.199284 1.8169e-05
1:23106474 G A 1.855769 -1.0279e-05
1:23108366 C T 1.667266 -2.9061e-05
1:23110505 T C 0.188850 2.0847e-05
1:23120938 T C 1.878477 -4.3169e-06
1:23121397 G T 0.063546 -5.6478e-06
1:23123589 C T 1.585623 7.9548e-06
1:23125568 C T 0.079124 -7.1373e-06
1:23129067 A C 0.057318 3.6131e-06
1:23132591 A G 0.079501 1.9455e-05
1:23140700 T C 1.388838 1.2118e-06
1:23143193 G A 0.025903 -1.9364e-05
1:23143778 A G 0.412099 -2.0333e-06
1:23143828 C T 0.027018 1.0151e-05
1:23147199 T C 0.039166 -6.9704e-06
1:23149821 C A 0.387733 2.4955e-06
1:23156102 T C 0.305396 2.6283e-05
1:23164756 G T 0.366657 4.5028e-06
1:23166093 C T 0.093220 1.3797e-05
1:23174911 A G 0.068663 4.0156e-06
1:23182684 A G 0.674719 8.9690e-06
1:23183006 T C 0.036470 1.4995e-06
1:23184206 C A 1.386947 -1.0561e-05
1:23184590 A G 0.082347 -1.5295e-05
1:23184933 A G 0.287091 8.4110e-06
1:23193105 C G 0.069938 -7.0885e-06
1:23198870 A C 0.156538 -4.0687e-05
1:23201760 G A 1.861056 4.6283e-05
1:23206586 C T 0.177025 -7.2110e-05
1:23210282 A G 1.017761 3.0466e-05
1:23210559 T C 0.229447 -6.8252e-06
1:23213647 A G 0.227571 2.4058e-05
1:23229640 C A 0.226394 -4.2279e-05
1:23229984 G A 0.158071 -4.9503e-06
1:23234946 G A 1.065236 2.6017e-05
1:23235358 A G 0.065603 4.7307e-06
1:23244604 A G 0.060452 1.4805e-06
1:23246170 T C 0.033124 1.5069e-06
1:23250277 G A 0.046799 -7.8647e-06
1:23257059 C T 0.928893 4.1710e-05
1:23257270 A G 0.066059 -1.1375e-05
1:23261103 T C 0.076928 1.3565e-05
1:23263234 T G 1.392289 5.9073e-06
1:23277355 A G 0.779413 -1.6796e-05
1:23278427 G A 0.054441 -3.7028e-06
1:23278632 G A 0.613892 2.4390e-05
1:23280076 A G 0.067962 1.6446e-06
1:23283183 T C 0.062812 1.1635e-06
1:23287199 A G 0.302975 -4.2589e-06
1:23289568 C T 1.390568 -1.1585e-06
1:23289703 G A 0.049583 1.6784e-05
1:23289841 T G 0.086593 -1.3367e-05
1:23294671 G A 1.671288 -1.4961e-05
1:23294738 T G 0.059578 -1.4332e-05
1:23326567 C A 0.139716 2.6253e-05
1:23339209 T C 0.330925 2.3254e-08
1:23345510 T C 0.143289 3.4230e-05
1:23358028 G T 0.087709 7.8558e-06
1:23366884 G A 0.353983 3.6161e-05
1:23386605 A G 0.026379 2.9806e-06
1:23386753 G A 0.178375 -1.4073e-05
1:23392108 G A 0.023194 2.0618e-05
1:23406485 G C 1.037718 -2.6475e-05
1:23407500 T C 0.025522 -1.0804e-05
1:23410979 G A 0.024305 7.1381e-06
1:23418803 C G 0.029374 -2.9448e-06
1:23419283 A G 0.054873 6.5908e-06
1:23419383 T C 1.673767 -1.2587e-05
1:23419855 C T 1.674470 -1.3119e-05
1:23445451 T C 0.223936 2.1161e-05
1:23450118 A G 0.029024 9.4354e-06
1:23453229 T C 0.028052 -1.4774e-05
1:23458118 C T 0.084921 -1.5502e-05
1:23461959 C G 0.029082 7.3628e-06
1:23470460 T C 0.803562 2.8639e-05
1:23495320 A C 0.339972 7.9589e-07
1:23506560 A C 0.026138 1.6978e-05
1:23507068 G A 0.684167 2.4588e-05
1:23508165 A G 0.131679 1.6465e-05
1:23512452 T C 0.331989 -4.2798e-06
1:23513456 T G 0.045622 6.2092e-06
1:23514472 A G 0.102233 1.6544e-06
1:23519633 G A 0.207311 7.1758e-06
1:23520797 C T 0.133667 1.7337e-05
1:23521340 A G 0.319084 -1.3415e-05
1:23521835 A G 0.614453 2.7408e-05
1:23532818 A G 0.024231 7.9737e-06
1:23536891 G C 0.822781 3.1208e-05
1:23545972 G A 0.031272 2.9244e-06
1:23547246 G A 0.043905 -2.2044e-06
1:23553778 C G 0.042256 2.9058e-05
1:23564656 A C 0.039438 -5.0019e-06
1:23565599 T C 0.321684 -1.4861e-05
1:23590184 G A 0.337810 -1.0237e-05
1:23600312 C T 0.092132 -9.8924e-06
1:23607503 T G 1.838801 -4.6111e-06
1:23622513 A G 0.052017 -1.2866e-05
1:23622851 C T 0.034522 -1.8269e-05
1:23633381 C T 0.082486 -1.4807e-05
1:23640663 G A 0.314045 4.1015e-05
1:23654791 C T 0.051069 -7.6374e-06
1:23669856 A G 0.027593 3.1590e-05
1:23687116 C T 0.049872 -1.8624e-05
1:23690673 T C 0.079267 -3.4058e-06
1:23693385 C T 0.367885 -6.5610e-06
1:23696152 A G 1.841262 -2.0135e-05
1:23700811 T C 0.136187 -1.0805e-05
1:23703768 G A 0.068833 1.6501e-05
1:23709173 A G 0.025648 -2.8582e-06
1:23709806 T C 0.052932 1.0688e-05
1:23711376 T C 1.837254 -1.7895e-05
1:23712528 A T 1.722071 -1.3248e-05
1:23720185 T C 1.436177 -8.6131e-06
1:23721974 G A 0.064631 -3.2461e-06
1:23724972 T C 0.043637 -5.7224e-06
1:23726583 A G 0.056111 -1.8675e-05
1:23729223 T C 0.093434 4.7171e-06
1:23730504 A C 0.032244 1.6444e-05
1:23732762 G A 1.749991 1.5619e-05
1:23746625 C T 0.409794 5.0297e-05
1:23748440 A G 0.048767 -6.3488e-06
1:23748688 T C 0.025305 8.2005e-06
1:23748784 C T 0.936597 1.0782e-06
1:23756695 G A 1.727103 1.3238e-05
1:23766233 T C 1.715265 2.1169e-05
1:23767487 T C 0.156864 -1.6027e-05
1:23767536 T C 0.025189 -1.2338e-05
1:23769674 G A 1.776972 1.0994e-05
1:23775425 A G 0.048043 -9.2236e-06
1:23783387 G A 0.031380 6.7205e-06
1:23788404 T G 0.085604 -1.0427e-05
1:23794782 C G 1.380600 2.1421e-06
1:23809597 A G 0.280723 1.6737e-05
1:23811081 C T 0.085730 -1.1301e-05
1:23812840 C T 0.196115 5.8453e-06
1:23817182 T C 0.146196 2.3323e-05
1:23829648 C T 0.112466 -2.2327e-05
1:23835794 G A 1.019087 4.7185e-06
1:23844167 T C 0.047050 -1.8801e-06
1:23845963 C A 0.078410 -8.5583e-07
1:23847464 A C 1.004624 4.9269e-09
1:23847529 T C 0.022497 -6.0087e-07
1:23849147 T C 0.080759 -1.0214e-05
1:23849346 T C 1.080899 -4.1007e-07
1:23850023 C G 1.239762 6.8224e-06
1:23871286 A G 0.540290 -1.1802e-05
1:23875266 A G 0.158986 1.6903e-05
1:23880208 G A 1.152166 1.1927e-05
1:23880912 A G 0.373161 2.3523e-05
1:23884333 G C 0.282314 1.2196e-05
1:23885498 C T 1.486127 -1.7245e-05
1:23886935 G T 1.044640 9.8445e-06
1:23888085 T C 0.084373 -1.3791e-05
1:23889095 C G 0.058827 -6.3887e-07
1:23890507 A G 0.090153 -1.3478e-05
1:23894438 A G 0.031068 1.9116e-05
1:23895154 A G 0.137757 2.6473e-06
1:23900159 G T 1.109998 1.9319e-05
1:23909515 C G 0.464314 -4.4455e-06
1:23910170 A G 0.033165 1.2059e-05
1:23912167 T C 1.934904 -1.1743e-05
1:23917707 C A 0.275698 1.0836e-05
1:23921172 A G 0.105612 -1.2148e-05
1:23922916 T C 0.104286 -4.1084e-06
1:23927929 C T 0.516202 -9.0274e-05
1:23935397 C T 0.120833 8.5196e-06
1:23937017 C T 0.137043 -2.3938e-06
1:23938213 C T 1.417474 2.0930e-06
1:23940184 T C 0.050889 -4.2751e-06
1:23941735 C T 1.218398 1.6062e-06
1:23944851 T C 1.560151 2.2938e-05
1:23945119 A G 0.310411 -1.7449e-05
1:23945583 A G 0.031149 -9.0407e-06
1:23950177 T C 0.498975 -1.7572e-07
1:23956575 C T 0.536931 3.2435e-06
1:23957318 A G 1.258308 2.4209e-05
1:23958921 G A 1.719834 -1.3147e-05
1:23965704 C A 0.459993 -5.9426e-05
1:23968743 C T 1.979625 -2.1903e-05
1:23970130 T C 0.572469 8.4731e-06
1:23970162 T C 0.031353 -7.3416e-06
1:23970650 A C 0.895965 1.6149e-06
1:23971705 C G 0.038523 1.0494e-05
1:23972541 C T 0.601367 3.1208e-05
1:23972896 T C 0.038840 1.2444e-05
1:23977474 T C 1.758052 2.9855e-05
1:23979028 C T 0.104446 -4.9103e-06
1:23989270 A G 0.043613 -1.6860e-06
1:23991742 G T 0.594915 1.9793e-06
1:23996249 G A 1.963778 -1.1909e-05
1:24002974 A G 1.060112 4.7355e-06
1:24003061 A G 0.027692 3.8701e-06
1:24004202 A C 0.259423 -2.2779e-05
1:24006548 C T 0.030908 5.6118e-06
1:24021224 T C 0.092907 1.1539e-05
1:24021737 T C 0.310026 -1.1927e-05
1:24023011 T C 0.075068 -2.0893e-05
1:24023439 G A 0.036558 1.2800e-06
1:24038231 C T 0.143622 -1.7506e-05
1:24039173 A G 0.104313 -1.6988e-05
1:24043985 T C 1.046581 1.3652e-05
1:24059856 A T 0.055247 1.3260e-05
1:24067143 T C 0.301959 1.7466e-06
1:24077451 T C 0.188782 3.2598e-06
1:24083649 C T 0.492240 2.5586e-06
1:24088128 A G 0.517994 2.4340e-06
1:24100223 T C 1.151081 4.9724e-06
1:24102080 C A 0.678469 -7.5696e-06
1:24119627 T C 0.052044 -9.3626e-06
1:24143932 G A 1.832127 -1.0061e-06
1:24158398 A G 0.852145 -1.0096e-05
1:24174093 G T 0.870389 -1.0222e-05
1:24175763 G A 0.193701 1.8043e-06
1:24182348 T A 0.675293 -1.1067e-05
1:24182986 G T 0.085346 9.9440e-06
1:24193741 C T 0.195306 2.0900e-06
1:24201920 C T 1.141409 1.1603e-05
1:24203848 A G 0.102709 5.9303e-06
1:24209630 T G 1.523083 -6.0125e-07
1:24211913 C T 1.815437 1.6600e-05
1:24216393 G T 1.705388 -1.4333e-05
1:24219158 T G 1.625584 -9.8093e-06
1:24228978 T C 0.092394 2.4942e-05
1:24235932 T C 0.279703 -8.8797e-06
1:24245923 A G 0.028844 -4.6637e-06
1:24321935 G T 0.861172 9.5109e-06
1:24373109 T C 0.059606 1.2788e-05
1:24373780 T C 0.081297 -2.3867e-06
1:24375163 A G 0.118579 3.4129e-05
1:24377856 T C 0.097164 1.8652e-05
1:24378671 A G 0.313110 4.7904e-07
1:24381683 C A 0.049841 -1.2356e-06
1:24386534 C T 0.422850 2.1312e-05
1:24393563 T C 0.242282 1.6388e-05
1:24394811 G A 0.240337 1.7450e-05
1:24399516 T C 0.027654 -3.6992e-06
1:24406535 A G 0.419154 -1.3874e-05
1:24406647 A G 0.872918 -3.2477e-05
1:24409191 T C 0.870501 -3.1584e-05
1:24413907 A C 0.239755 1.4774e-05
1:24414137 T G 0.064716 1.9632e-05
1:24415126 C T 1.292347 -2.2286e-05
1:24416628 C T 0.138655 8.7275e-06
1:24417266 A G 0.022517 -1.4718e-05
1:24417415 C T 0.293979 2.1117e-06
1:24418768 C T 0.873146 -2.5104e-05
1:24419496 G A 0.937348 -3.4963e-05
1:24421474 A G 0.892249 -2.9102e-05
1:24421804 G A 0.808607 -7.3375e-05
1:24421950 G C 0.927019 -2.6172e-05
1:24422626 T C 0.193912 2.3812e-05
1:24424684 T C 0.047414 2.4501e-05
1:24425486 A G 0.060265 2.3752e-05
1:24427890 A G 0.704763 -1.4042e-05
1:24431956 A G 0.968943 1.1612e-06
1:24433012 T C 0.181268 5.5334e-06
1:24433055 A G 0.034620 -1.2445e-05
1:24436337 C A 0.876447 2.5205e-05
1:24445288 C A 0.024169 -5.1569e-06
1:24447468 C G 0.831886 -3.3034e-05
1:24449628 C T 0.620678 5.2958e-05
1:24452399 C T 0.412256 -6.6864e-05
1:24454688 T C 0.326716 1.7308e-05
1:24458479 T A 0.567488 2.6375e-06
1:24466259 C T 0.791819 -3.2934e-05
1:24470995 C T 1.899304 -3.0138e-06
1:24471449 T C 0.044837 1.6897e-05
1:24473526 T G 0.042953 -1.2934e-05
1:24473669 T G 0.127592 -1.0745e-06
1:24486955 C T 1.163314 -3.3675e-05
1:24487538 G C 0.051416 -1.6610e-05
1:24492808 T C 0.448749 3.2890e-06
1:24495722 A G 1.259060 3.1826e-06
1:24506121 A G 0.028977 4.8066e-06
1:24507213 T C 0.052823 5.1920e-06
1:24507855 C T 0.721252 2.4175e-05
1:24516690 A G 0.720439 -2.1958e-05
1:24516880 A G 0.994084 2.1288e-05
1:24519437 A C 0.267937 -2.8254e-06
1:24519920 A G 1.468210 -3.6389e-07
1:24524365 A G 0.537461 -3.2828e-06
1:24525794 T G 1.743592 -2.5363e-05
1:24526135 T G 0.210102 -1.0289e-05
1:24527816 C T 0.026937 -7.3654e-06
1:24530246 G C 1.007775 5.3142e-05
1:24530964 C T 1.865333 1.5714e-05
1:24532144 C T 0.347676 1.8599e-05
1:24535011 C T 1.235937 -3.2664e-06
1:24536670 C T 0.030986 -6.9653e-06
1:24547724 G A 0.023891 -2.1998e-06
1:24549050 C G 0.067561 -3.8174e-06
1:24553410 A G 0.698398 -1.1713e-05
1:24556587 T C 0.116141 -3.6809e-06
1:24562952 A G 0.734039 9.3548e-06
1:24565480 A G 0.715000 -7.9173e-06
1:24567348 A G 0.538206 7.2781e-07
1:24568784 T C 0.051660 2.4218e-05
1:24578011 A G 0.060938 -9.1979e-06
1:24580993 G A 0.654724 -1.6922e-06
1:24583035 A G 0.055074 -3.3170e-06
1:24583452 A G 1.500420 8.0892e-06
1:24584035 A G 0.091751 7.1924e-06
1:24584103 G A 0.097888 -1.2686e-05
1:24584490 A G 0.156684 1.1612e-05
1:24587703 A C 0.082517 1.1124e-05
1:24603518 C T 1.803181 -1.9532e-05
1:24617944 G A 0.961810 -3.8522e-06
1:24621768 A G 0.081606 1.7518e-05
1:24625549 G T 0.666263 -3.0688e-06
1:24627899 T C 0.031724 -2.4612e-06
1:24635954 T C 0.043844 -3.4809e-06
1:24639413 G A 0.371567 5.0861e-06
1:24641835 C T 1.131349 3.3501e-06
1:24642857 C G 0.131233 1.5220e-06
1:24644870 A C 0.068166 1.8408e-05
1:24646387 A C 0.122581 -2.7592e-05
1:24654576 A G 0.033910 -9.6000e-06
1:24656001 G T 0.354020 5.4785e-06
1:24656158 T C 1.291382 -3.9985e-06
1:24657533 T C 0.023918 3.0754e-06
1:24658063 G C 0.357281 8.1196e-06
1:24659435 C T 0.574363 -2.9313e-05
1:24663184 C T 0.084615 1.0540e-06
1:24663965 A G 0.229485 3.3570e-06
1:24668667 G C 0.474381 -2.1793e-05
1:24669457 T C 0.073888 -2.8515e-05
1:24669808 T C 0.532354 -1.6462e-06
1:24671418 G A 0.088225 1.1184e-05
1:24675790 T C 0.356114 -8.6740e-06
1:24681101 C G 0.060731 2.2065e-05
1:24688813 A G 0.042651 -2.9558e-05
1:24690676 A G 0.093342 -2.0127e-06
1:24690764 A T 0.516926 -1.2967e-06
1:24692283 T C 0.386658 -6.4648e-06
1:24700446 T C 0.043960 1.5371e-06
1:24706292 C T 0.684024 -1.8629e-05
1:24706329 A C 0.086369 1.3138e-05
1:24707669 A G 0.701190 -1.6885e-05
1:24718079 A C 0.470355 -6.1824e-06
1:24727235 T C 0.488123 -1.3427e-06
1:24727678 T C 1.063393 4.6717e-08
1:24731093 A G 0.057501 1.0357e-05
1:24743603 A C 0.256459 -5.2954e-06
1:24749079 T C 0.478287 -4.0093e-06
1:24750992 A G 0.057022 4.2968e-06
1:24751920 G A 1.229624 -7.6993e-06
1:24764719 A G 0.020457 -1.2440e-05
1:24775094 G A 0.079719 3.7032e-06
1:24784139 G A 0.516708 -7.3797e-08
1:24784858 T G 0.039860 -7.3435e-06
1:24785393 T C 0.516382 1.4362e-06
1:24788950 A G 0.187109 -2.7198e-05
1:24796728 C T 0.038646 4.7453e-06
1:24804018 G A 0.621712 5.9120e-06
1:24813155 C T 0.660997 -8.3142e-06
1:24815870 A G 0.205608 -1.4413e-05
1:24827829 G A 0.092366 -5.7409e-06
1:24831643 A G 0.117454 -4.7422e-06
1:24840768 A G 0.992592 -1.9368e-05
1:24843079 A G 0.029779 -7.6566e-06
1:24843916 C T 0.035912 -4.5017e-06
1:24844069 T C 0.065059 1.5668e-05
1:24851514 G T 0.303747 -4.0915e-06
1:24861704 A G 0.952232 -1.2642e-05
1:24862465 G C 0.067160 2.4418e-05
1:24863478 C A 0.045187 4.6279e-06
1:24874735 C T 0.364247 -1.6747e-05
1:24879159 G C 0.416417 -2.2008e-05
1:24882006 A G 1.051657 5.4810e-06
1:24885472 C T 0.141283 -2.3306e-05
1:24885851 A C 0.453618 -3.9278e-05
1:24889357 G A 0.311587 3.6011e-06
1:24891161 G A 0.748774 2.0272e-05
1:24895051 G A 0.603958 3.8653e-05
1:24895818 A G 0.049202 -1.4859e-05
1:24902506 G A 0.178052 -1.1880e-05
1:24904454 C T 0.463593 1.8365e-05
1:24908619 G T 0.514397 -9.7431e-06
1:24915248 T G 0.419511 -1.4173e-05
1:24915984 C T 0.818946 -4.8774e-06
1:24918735 T C 0.394529 3.1108e-05
1:24922129 A G 0.918248 -4.0404e-06
1:24924896 G C 0.050732 -1.0424e-05
1:24925868 A C 0.535989 -3.3002e-05
1:24927028 A C 0.048845 1.8512e-05
1:24945676 A C 0.050341 1.1461e-05
1:24952693 G A 0.666879 -1.1887e-04
1:24965942 G A 0.139553 1.5063e-05
1:24986877 C T 1.507760 -1.5922e-05
1:24999518 G A 0.022915 -1.4371e-05
1:24999885 T C 0.027233 6.7263e-08
1:25015418 A G 1.498441 2.5875e-04
1:25015530 G A 1.189768 6.0627e-05
1:25015638 T C 0.616106 2.0824e-06
1:25017985 G A 0.149919 1.6176e-05
1:25022871 A C 0.776642 1.5996e-05
1:25024017 A G 0.062060 1.7169e-05
1:25024040 G T 0.081501 -5.9770e-05
1:25040383 C T 1.281968 -8.1493e-06
1:25042903 G A 0.079705 6.3319e-07
1:25044111 T C 0.501035 -2.9395e-05
1:25046829 A G 0.086702 1.2477e-05
1:25050030 A G 0.140691 3.4694e-06
1:25079717 A G 0.034991 1.7122e-06
1:25079781 T C 0.031173 -1.4377e-05
1:25080522 T C 0.605729 1.4142e-05
1:25083108 A G 0.020940 2.4088e-05
1:25093348 C T 1.891607 5.9287e-06
1:25097392 G A 1.437234 3.3604e-05
1:25152942 A G 0.073266 1.6319e-06
1:25156402 G A 0.044762 -1.4301e-05
1:25171088 G A 0.559924 -3.5661e-05
1:25173165 G A 0.064576 1.2395e-05
1:25187952 C T 0.794137 3.6337e-05
1:25190803 G A 0.551951 -6.7287e-06
1:25193155 A G 1.201728 3.3985e-05
1:25197277 A G 0.057107 -1.3430e-05
1:25197357 T G 0.059534 2.3731e-05
1:25203390 T C 1.024033 8.7102e-05
1:25205252 G T 0.284130 -3.4536e-05
1:25216532 C T 1.700544 1.9820e-05
1:25219575 A G 0.369493 -2.0564e-05
1:25222945 A G 0.183893 -1.0972e-05
1:25224321 C T 0.460883 1.4437e-05
1:25224412 G A 0.505418 -5.8212e-06
1:25226208 A G 0.088321 -3.7187e-05
1:25236934 T C 1.841844 -2.1115e-05
1:25238040 A G 0.080525 9.1500e-06
1:25238631 G A 0.831450 -3.7164e-06
1:25242193 T C 0.033852 -3.4934e-06
1:25243960 G A 0.042253 3.6009e-05
1:25247169 A G 0.030452 -3.1090e-06
1:25251326 A G 1.147868 2.1220e-05
1:25257753 T C 0.080215 -6.0932e-06
1:25258172 A C 0.030068 -7.4277e-06
1:25264162 A G 1.577025 -8.7866e-07
1:25264658 G C 1.545369 -2.1607e-05
1:25266476 T G 0.068619 1.8157e-05
1:25267922 C T 0.969192 -5.0812e-07
1:25286151 T C 1.235455 1.2052e-06
1:25291010 T A 0.943546 1.5805e-05
1:25292316 A G 0.128139 -7.9495e-06
1:25293356 T C 0.996818 1.6857e-06
1:25294874 A G 0.096786 -1.3921e-05
1:25297184 A G 0.944172 3.5865e-06
1:25298408 A G 0.472987 -3.3899e-05
1:25302014 C T 0.260406 -1.0637e-05
1:25303576 G A 1.001238 3.3944e-06
1:25305665 A G 0.045898 2.8130e-06
1:25306442 A G 0.076452 4.0256e-06
1:25306562 T C 1.154393 -2.9927e-05
1:25310009 C G 0.512734 2.5865e-05
1:25312962 C T 0.634920 3.9909e-05
1:25314118 A G 0.149341 1.0288e-05
1:25318031 G A 0.021694 -1.7057e-06
1:25318121 T G 0.116247 -4.9019e-06
1:25321557 G A 0.062176 -4.4058e-06
1:25322230 T C 0.201167 9.2255e-06
1:25322839 A G 1.681280 3.6351e-06
1:25326313 T C 1.238317 1.0534e-05
1:25329722 G C 1.672709 1.4686e-05
1:25333062 C T 0.260644 1.4735e-05
1:25333429 C T 0.123832 -2.0021e-06
1:25334786 G C 0.087290 1.1714e-05
1:25340330 G A 0.404059 -6.6151e-06
1:25342567 C T 0.370927 1.7364e-06
1:25347916 A G 0.030116 -1.1915e-05
1:25350497 C T 0.359501 6.4820e-06
1:25350779 T C 0.091625 -9.3084e-06
1:25353703 A G 0.073151 -1.4030e-05
1:25361272 C T 0.152628 3.2970e-06
1:25363718 T G 0.329643 6.3620e-06
1:25367501 C T 0.033706 -2.9727e-06
1:25368348 G T 1.737068 3.2012e-06
1:25370099 G A 1.713647 4.5457e-06
1:25371793 A G 0.570691 1.7924e-06
1:25373716 T C 0.226904 -4.3061e-06
1:25377908 A C 0.239983 -2.3744e-06
1:25378444 G A 0.948975 -2.1631e-06
1:25378844 T C 0.078488 -1.1901e-06
1:25379395 G C 0.189550 -1.7175e-06
1:25381063 C T 1.512598 4.9744e-06
1:25381586 A G 0.117484 1.4028e-05
1:25393816 A G 1.446822 2.3630e-06
1:25395852 A G 0.253967 -3.8438e-06
1:25395879 A G 0.292133 -7.3803e-06
1:25398093 A G 0.939153 -6.1649e-06
1:25398545 T C 0.033563 1.3870e-05
1:25400627 A G 0.353041 5.8356e-06
1:25402611 G A 0.445282 -1.8761e-05
1:25408685 T G 0.120996 1.3741e-06
1:25408928 G C 1.003747 2.2833e-05
1:25413466 A G 0.172164 1.6438e-05
1:25413520 T G 0.054064 -1.1197e-06
1:25421777 T C 0.212503 1.1423e-05
1:25421990 C T 0.960433 -1.4972e-05
1:25424889 T G 0.710665 -6.7190e-06
1:25425109 T A 0.088106 -2.9616e-05
1:25427217 A G 1.163463 -2.2878e-06
1:25431725 T C 0.634849 1.6835e-06
1:25439449 G A 0.076530 4.5334e-06
1:25441346 A C 0.106812 -6.5958e-07
1:25443597 T C 0.142119 2.7936e-05
1:25443900 C T 0.069030 -1.5176e-05
1:25451250 A G 0.027763 -2.6563e-06
1:25452437 T C 0.458650 3.0566e-07
1:25453165 G T 0.042681 -1.6968e-05
1:25459385 G A 0.044228 -5.1800e-06
1:25463357 T C 0.083476 1.4063e-05
1:25465981 T C 0.642073 2.9828e-06
1:25467172 G T 0.031948 3.0765e-06
1:25472465 A G 0.424036 6.4759e-06
1:25474596 A G 0.128041 4.8976e-06
1:25475026 G T 1.415584 -8.3919e-06
1:25486299 G A 1.412259 -4.9229e-06
1:25493976 A T 0.045275 7.8670e-06
1:25494504 C G 0.579326 6.5230e-06
1:25499030 A G 0.706752 1.6726e-05
1:25501290 G A 0.020300 -1.2132e-05
1:25502029 G C 0.028946 -3.1470e-05
1:25504207 C T 0.091081 -1.0067e-06
1:25508191 T C 0.559720 -3.1092e-06
1:25508271 T C 1.196979 5.8042e-06
1:25511507 A G 0.489367 -1.0136e-06
1:25515194 A G 0.072199 -5.6690e-06
1:25525915 G A 0.423156 -9.9779e-06
1:25527944 T C 0.177631 2.0375e-06
1:25533594 G A 0.033801 -1.3814e-05
1:25543484 C A 1.696501 2.9121e-05
1:25554719 A G 0.049998 -2.2580e-05
1:25564304 C G 0.087076 2.3430e-05
1:25565906 A G 0.025985 -2.2204e-06
1:25566297 A G 0.042069 -2.0786e-06
1:25570081 C T 0.501732 2.8971e-06
1:25572984 G T 0.088202 -2.3393e-05
1:25583610 G C 0.814951 3.7337e-05
1:25584976 A G 1.715486 4.2253e-05
1:25600747 A C 0.832032 3.1258e-05
1:25651253 A G 0.043953 1.6891e-05
1:25663071 G C 1.116410 7.8899e-06
1:25667488 G A 0.027736 -7.2841e-06
1:25680844 A G 0.026838 -3.6930e-06
1:25683118 G A 0.037605 -2.2444e-06
1:25687742 T C 0.075371 1.9174e-05
1:25687901 C T 0.878419 -6.9988e-06
1:25688276 G A 1.121482 6.8810e-06
1:25695835 A G 0.298906 -3.2860e-05
1:25699706 A G 0.065192 1.7527e-05
1:25707692 A C 0.091244 1.5898e-05
1:25717365 G C 0.314110 -4.2527e-05
1:25719599 A T 1.121278 8.0210e-06
1:25743428 G A 0.313776 1.2081e-05
1:25747156 C T 0.020688 2.7441e-06
1:25752282 A G 0.222610 -1.7565e-06
1:25754025 G C 0.893745 1.9707e-05
1:25754829 A G 0.194409 1.0174e-05
1:25755660 A G 0.037830 1.5379e-05
1:25799051 A G 0.049824 -3.1145e-05
1:25800018 G T 0.316435 7.8332e-06
1:25811488 A G 1.780796 2.7311e-05
1:25813064 T C 0.020984 3.1661e-06
1:25826502 G A 0.880126 -5.9588e-06
1:25830231 A G 0.043079 2.5132e-05
1:25844055 A G 0.023687 -5.2248e-06
1:25845923 G A 0.027382 1.0356e-06
1:25857210 G A 0.030867 8.6003e-06
1:25859024 T G 0.855494 -1.1786e-05
1:25866838 C T 1.128204 1.4491e-05
1:25868115 A G 0.025988 2.4240e-05
1:25874688 T C 0.117872 4.4576e-05
1:25876463 G A 0.081725 1.3089e-05
1:25877492 T C 0.070696 -1.1066e-05
1:25879916 A G 0.049151 -4.6837e-06
1:25880070 T C 0.034954 3.7606e-05
1:25884497 G T 1.036354 -2.6315e-05
1:25887525 A G 1.005348 3.4176e-05
1:25888107 T C 0.041243 1.6427e-05
1:25888240 G A 0.077448 -2.3612e-06
1:25889422 T C 1.068931 3.5349e-05
1:25889917 C T 1.082323 2.3087e-05
1:25890247 T C 0.104065 -1.9213e-06
1:25892880 G T 0.987441 -3.0021e-05
1:25895277 A G 0.091965 -9.8918e-06
1:25895406 T C 0.922178 -2.6269e-05
1:25900215 C T 0.772858 2.6566e-05
1:25900240 A G 0.329671 4.8004e-06
1:25900926 A G 0.029439 -1.1596e-05
1:25903525 T C 0.062710 -7.8746e-07
1:25904391 C G 0.104755 -1.0269e-05
1:25904854 C T 0.029820 -1.6742e-05
1:25924238 G C 0.058712 3.3478e-05
1:25938947 C G 0.159676 1.1788e-05
1:25965920 G A 0.029106 -2.5794e-05
1:25967587 C T 1.883512 -1.5929e-05
1:25968343 G A 0.415554 -8.6056e-06
1:25970541 T C 0.040873 -2.3947e-05
1:25971646 C T 0.410773 -7.0520e-06
1:25976850 A G 0.048662 -1.0700e-05
1:25984265 C A 0.047220 1.7416e-05
1:25999517 A G 0.418290 -4.5375e-06
1:26003756 G A 0.049984 5.7772e-06
1:26005360 T C 0.028412 1.3413e-06
1:26008164 C T 0.299174 -2.4831e-07
1:26009250 C T 1.844808 -9.8221e-06
1:26010884 A G 0.020753 -2.0430e-05
1:26012517 C A 0.158289 1.6938e-05
1:26015837 T G 0.177886 2.6034e-05
1:26027064 G T 0.229791 -1.2303e-05
1:26032034 T G 0.199461 2.2402e-05
1:26049168 G C 0.091081 1.8199e-05
1:26057040 T C 0.053479 1.2555e-05
1:26063782 G A 0.123961 2.3048e-05
1:26070909 T C 0.983657 -2.6620e-05
1:26074380 C T 0.041162 -1.2910e-05
1:26080217 T C 0.142837 1.2745e-06
1:26081941 C T 0.090493 9.1571e-06
1:26086890 A G 1.600109 -8.4045e-06
1:26098107 A G 1.287914 -1.1822e-05
1:26103898 G A 0.174931 1.6473e-05
1:26106769 A C 0.249880 1.9587e-05
1:26109307 C G 1.249683 -1.6435e-05
1:26116076 A G 1.539786 -3.4998e-05
1:26118002 T C 0.071879 6.9365e-06
1:26118299 A G 0.824964 6.8696e-06
1:26127425 A G 1.092326 -1.3917e-06
1:26129631 T C 1.088079 -8.4671e-07
1:26131638 G A 0.032859 1.4297e-05
1:26135116 A G 0.031343 1.4509e-05
1:26137817 T G 0.076996 -2.2527e-06
1:26140573 A C 1.576685 -4.1083e-05
1:26141261 T C 0.518116 -3.6127e-05
1:26141617 G A 1.898026 -1.7505e-05
1:26144674 A G 0.438907 -2.9817e-05
1:26145328 T C 0.091591 -1.9280e-05
1:26147811 T C 0.042035 -7.2150e-06
1:26148821 T C 0.026464 2.5026e-05
1:26162313 G T 0.123995 -5.0045e-07
1:26165113 A G 1.581359 -4.0937e-05
1:26168781 T C 1.473459 4.0592e-05
1:26174522 T C 0.051065 1.4037e-05
1:26197637 A G 0.040981 9.5314e-06
1:26199334 A G 0.020508 -1.0071e-05
1:26202426 T C 0.722704 8.1450e-06
1:26206975 C T 0.065382 8.7332e-06
1:26215316 T C 1.100135 1.4468e-05
1:26218084 T C 1.101695 1.8917e-05
1:26222423 A G 0.042596 -3.6760e-05
1:26226152 A G 0.058480 -2.1441e-06
1:26235705 T C 1.191587 1.6587e-05
1:26255215 A G 0.452799 -3.4856e-05
1:26260527 T C 0.061819 -4.3761e-07
1:26260728 A G 1.489455 3.6421e-05
1:26275548 T G 1.740322 -3.7228e-05
1:26279095 C T 1.284793 1.2749e-05
1:26283961 T C 0.380444 -7.4124e-05
1:26284104 T C 0.100057 1.3255e-05
1:26299050 A G 0.039683 3.7657e-06
1:26310394 G A 1.275603 1.9598e-05
1:26323370 A C 0.421530 -9.1802e-05
1:26324108 A C 1.289610 2.1894e-05
1:26337800 T C 0.083340 1.2876e-05
1:26339903 A G 1.241466 1.6005e-05
1:26344477 A G 1.676847 -3.0070e-05
1:26345027 G A 0.431186 -9.0413e-05
1:26351382 C T 0.368718 -7.5593e-06
1:26357656 A C 1.387865 3.0214e-05
1:26365374 G T 1.385047 3.2932e-05
1:26374426 C T 1.788643 -9.3677e-06
1:26375718 A G 0.040607 -1.3620e-05
1:26382450 A G 0.031044 -5.3121e-06
1:26384690 G T 0.430870 -1.0738e-04
1:26385003 C T 0.428796 -9.5246e-05
1:26385385 G A 0.086498 3.4442e-06
1:26386297 G A 1.370302 5.4525e-05
1:26388212 G A 0.068289 3.2998e-06
1:26390501 A G 0.030160 2.0823e-06
1:26392345 A G 0.040954 -3.4438e-05
1:26392824 A C 0.193436 4.2459e-05
1:26402693 A G 0.095161 -1.4730e-05
1:26403991 T C 0.357287 -5.0314e-05
1:26411483 T C 0.134755 2.1928e-05
1:26426719 G A 0.135405 -2.2400e-05
1:26447976 G A 0.114554 1.1712e-05
1:26450009 T C 0.351950 -4.8775e-05
1:26452570 C T 0.093499 1.0495e-05
1:26471743 A C 1.406398 3.0846e-05
1:26474444 T G 0.047853 2.5436e-05
1:26482411 A G 0.386808 -5.5233e-05
1:26486092 C T 1.228784 -2.7650e-05
1:26490240 G T 0.052735 2.3514e-05
1:26493171 A G 1.042773 -6.2220e-06
1:26493519 T C 0.083462 2.6962e-06
1:26496383 T G 0.135048 -8.3704e-06
1:26497340 C A 1.511476 -1.2966e-05
1:26499036 G T 0.115720 1.8427e-05
1:26501044 G A 0.584205 -9.2097e-05
1:26506790 G A 0.200301 -2.8230e-05
1:26508538 T C 0.082847 8.3443e-06
1:26512556 T C 0.058494 9.0735e-06
1:26519293 A G 0.078533 1.0417e-05
1:26520292 T G 0.193603 1.6497e-05
1:26521140 A G 0.378951 -5.5719e-05
1:26522518 A G 0.673491 4.9428e-05
1:26526375 A G 0.030496 -1.4911e-05
1:26526439 G A 0.374412 -4.4201e-05
1:26526554 A G 0.412548 -5.5626e-07
1:26527255 A G 0.480922 9.8742e-06
1:26527951 A G 0.529053 1.4614e-05
1:26531728 C A 0.043888 -8.7727e-06
1:26549399 T C 0.335233 1.8720e-05
1:26549989 A G 0.206352 7.0646e-06
1:26557959 G A 0.069645 8.5857e-06
1:26561369 A G 0.032332 -1.3844e-05
1:26582091 A G 0.627556 1.1011e-05
1:26588347 G A 0.025692 3.5757e-06
1:26593199 G A 0.045214 -3.8924e-06
1:26596080 A G 0.344123 3.1364e-05
1:26598281 C T 0.545750 2.7306e-05
1:26599489 G A 0.200896 1.9036e-06
1:26600793 G A 1.333288 -7.6746e-07
1:26603993 C A 1.878436 5.5614e-05
1:26610317 A G 0.048165 -6.5613e-06
1:26612926 T G 0.345555 3.2342e-05
1:26618466 C T 1.873863 4.6401e-05
1:26627478 C T 1.527788 -9.7365e-08
1:26633190 C A 0.093597 8.7464e-06
1:26638500 A C 0.345963 3.0168e-05
1:26647949 C G 1.527870 1.2829e-06
1:26648381 T C 0.346819 2.9585e-05
1:26648826 A G 0.195945 3.1883e-06
1:26649208 A G 0.098918 -1.1529e-05
1:26656768 A G 0.026179 -2.9375e-05
1:26657685 T C 1.655125 1.2086e-05
1:26663362 T C 1.028293 5.4711e-06
1:26665478 A G 0.824416 2.8212e-06
1:26666809 G A 0.227197 1.8366e-05
1:26670401 A G 0.026009 -2.7125e-05
1:26670609 T C 0.615575 9.3123e-07
1:26671144 C T 0.097510 -9.6461e-06
1:26671248 G A 0.396474 2.6583e-05
1:26673108 T C 0.392941 2.2816e-05
1:26678037 A G 0.057375 1.1044e-05
1:26682485 A G 0.193253 5.3906e-06
1:26684141 A C 0.380355 -9.9690e-06
1:26688524 T C 0.060445 7.6541e-06
1:26689185 G A 0.183584 1.1383e-05
1:26690864 T G 1.316612 -1.2351e-05
1:26691174 A C 0.743660 -7.5344e-06
1:26694260 C T 0.377441 -1.0173e-05
1:26695295 A G 0.570273 -3.2455e-06
1:26697355 T C 0.073372 2.8582e-05
1:26699103 C T 0.557561 9.5829e-07
1:26700268 G C 0.178293 -2.9749e-05
1:26701448 T C 0.042913 -7.6183e-06
1:26701901 C G 1.976126 3.1793e-05
1:26702079 T G 0.156082 -2.5934e-05
1:26702349 T G 1.138788 1.0965e-05
1:26703477 C A 0.087321 1.8583e-05
1:26715232 A G 0.940571 -2.4896e-05
1:26715794 A G 0.068435 -3.1681e-05
1:26715872 C A 0.137434 -2.1224e-05
1:26719115 C T 0.687635 -1.3981e-05
1:26719264 T C 0.389232 4.8738e-06
1:26720320 C G 0.077727 -3.2753e-07
1:26722997 C T 0.056916 1.9978e-05
1:26728849 A G 0.063900 -3.1538e-05
1:26729420 A G 0.083806 -5.3426e-06
1:26729692 C T 0.126888 -1.0097e-05
1:26731940 A G 1.086634 2.8953e-05
1:26737645 A G 0.081973 5.6372e-06
1:26741544 G A 0.681885 3.0510e-05
1:26748208 A G 1.068795 1.6870e-05
1:26756856 C T 0.504472 6.1880e-05
1:26767046 G C 0.067599 4.5674e-06
1:26769128 T C 0.029878 7.2736e-06
1:26770762 T G 0.027008 -2.3104e-06
1:26779270 T C 0.512734 -2.6246e-05
1:26786627 A G 0.418273 -3.4673e-05
1:26801229 A C 0.568675 -2.2848e-05
1:26809402 G A 0.220342 -2.7366e-05
1:26856462 G T 1.905590 -7.6090e-06
1:26861281 T C 0.139230 2.5944e-05
1:26865505 T C 0.294965 2.9345e-06
1:26870122 A G 0.091945 4.2092e-05
1:26873131 A G 0.074514 -2.0977e-05
1:26873245 G A 1.462886 -4.4203e-05
1:26883511 C A 0.440141 4.3703e-05
1:26884676 A G 0.412106 -5.3546e-05
1:26884864 A G 0.528288 -8.9510e-05
1:26893411 T C 0.081225 -1.6195e-05
1:26899444 A C 1.039741 -8.3839e-06
1:26900920 T A 0.266002 9.9307e-06
1:26901189 G A 0.036732 3.1867e-07
1:26905038 C T 0.646731 -2.6901e-06
1:26905236 G A 0.118147 1.1098e-05
1:26905316 A G 0.040927 5.4583e-07
1:26910754 A T 0.356903 -1.2206e-05
1:26924308 A G 0.067752 -2.6673e-05
1:26928944 G A 0.027569 7.8317e-06
1:26929344 G A 0.065974 -2.3784e-05
1:26929496 T G 0.068714 -2.6891e-05
1:26932756 C A 0.266855 1.5178e-07
1:26940681 G A 0.183669 3.6868e-05
1:26941151 A G 0.102110 1.0767e-05
1:26983261 T C 0.098496 1.6273e-05
1:26987946 C G 0.591233 1.2840e-05
1:27001711 G A 0.173496 -3.9520e-07
1:27011533 C T 0.159064 5.3090e-05
1:27016714 T C 0.069557 -1.7673e-05
1:27019744 C T 0.166143 6.6804e-06
1:27037997 G A 0.257683 -3.9233e-05
1:27050453 A G 0.041777 4.0057e-06
1:27070623 C T 0.138067 -1.1783e-05
1:27079931 C T 0.163178 1.0279e-05
1:27084575 G A 0.157449 9.1152e-06
1:27093657 G A 0.440433 2.6815e-05
1:27109442 T C 0.074997 1.1617e-05
1:27126943 C T 0.078138 9.9618e-06
1:27137663 T C 0.159275 3.2267e-05
1:27138393 T C 0.161342 1.1203e-05
1:27181490 A C 0.023122 -5.0142e-06
1:27190324 T C 0.096388 -4.8739e-07
1:27209439 G A 0.321049 4.3245e-05
1:27210721 C T 1.211727 1.6476e-05
1:27210722 A G 0.029371 5.6613e-06
1:27219768 T C 0.042260 1.0271e-05
1:27225093 T C 0.037269 2.0868e-05
1:27234944 A G 0.109960 1.0881e-05
1:27242009 A G 0.772066 -2.5764e-05
1:27248275 T C 0.046843 -1.2696e-05
1:27254450 G A 0.020467 1.3899e-05
1:27271698 C T 0.076574 7.8156e-06
1:27278023 T C 0.087668 8.7517e-06
1:27278553 A G 0.349366 1.5699e-05
1:27285195 T C 0.159445 9.9279e-06
1:27297312 A G 0.522335 3.3156e-05
1:27308092 C T 0.117093 -1.5921e-05
1:27312816 A G 0.210939 -2.3097e-05
1:27323840 A G 0.040380 -1.8941e-05
1:27332637 G T 0.026991 9.2750e-06
1:27353142 A G 0.079709 -2.8459e-06
1:27361219 A G 0.667861 6.0693e-05
1:27365710 G A 0.068622 -5.2679e-06
1:27371370 T C 0.034940 -1.9092e-06
1:27372443 A G 1.785512 -5.1233e-05
1:27381578 A G 0.137978 6.3375e-05
1:27381612 G T 1.107703 2.6417e-05
1:27382298 A G 1.926404 2.3430e-06
1:27383717 A G 0.230556 5.4408e-05
1:27384835 C T 0.048940 2.2535e-06
1:27388485 G T 0.197383 7.2803e-06
1:27394308 A G 0.046493 -3.0118e-05
1:27397604 T C 0.143581 2.1537e-05
1:27403402 G C 0.422918 1.3518e-05
1:27408062 T C 0.033332 1.8975e-05
1:27409975 G A 0.351712 2.7303e-05
1:27410274 C A 0.326417 5.1200e-05
1:27414786 C A 0.824991 2.0536e-05
1:27415326 T C 0.033804 -3.7908e-06
1:27417917 T C 0.172694 -3.4431e-05
1:27418225 C T 0.795130 1.7134e-05
1:27437834 C A 0.080695 -1.7645e-06
1:27444563 T C 0.048607 -1.5424e-05
1:27445406 G A 1.929685 8.1770e-06
1:27451206 A G 0.192552 -6.2152e-06
1:27467984 T C 0.247395 1.7865e-05
1:27471887 C T 0.058589 2.5211e-07
1:27480757 G A 0.738598 -3.1183e-06
1:27482962 C T 0.036511 7.4626e-06
1:27489958 C T 0.624187 2.7381e-07
1:27495700 C T 0.311329 1.4627e-05
1:27502719 C A 0.710050 -7.5564e-06
1:27521504 G A 0.792934 5.1869e-06
1:27532431 G C 0.066518 -8.9145e-06
1:27540993 A G 0.315820 1.7639e-06
1:27543523 G A 1.897271 -2.9477e-05
1:27544630 A G 0.036534 9.3342e-06
1:27558689 T C 0.476550 -1.8236e-05
1:27564494 G A 1.898933 -2.1684e-05
1:27567729 G A 0.071124 -1.4003e-06
1:27610746 T C 1.604308 -4.5794e-05
1:27617040 C A 0.065739 8.7925e-06
1:27618002 T C 0.046962 -7.6773e-06
1:27628545 T C 0.171456 -4.9759e-06
1:27637691 C T 0.034331 1.7312e-05
1:27640088 G A 0.298229 3.7626e-05
1:27647082 C T 0.573499 -2.7442e-05
1:27652114 A G 0.087134 2.3226e-05
1:27661952 T C 0.021174 -1.1764e-05
1:27662666 G A 0.854236 5.2886e-05
1:27665662 A G 0.038846 -1.5056e-05
1:27666378 A G 0.072409 -4.2397e-06
1:27675317 G A 0.620304 -1.9473e-05
1:27676925 A G 0.794647 5.1920e-05
1:27679797 G A 1.412143 2.7463e-05
1:27682530 G C 0.070730 1.7508e-05
1:27685108 A G 0.127650 -1.2012e-05
1:27686621 T C 0.021211 6.5425e-06
1:27687466 T G 0.595798 -2.5522e-05
1:27688633 A G 0.750963 4.9818e-05
1:27689763 T C 0.633809 -1.5874e-05
1:27690297 T G 0.698143 -1.1935e-05
1:27691973 C G 0.040862 -2.5620e-07
1:27696330 C T 0.075377 -1.6674e-06
1:27709020 C T 0.171266 -9.7005e-06
1:27720178 C T 0.534156 2.1982e-06
1:27720353 A C 0.050161 -1.9775e-05
1:27727275 T A 0.099707 -2.7564e-06
1:27728208 T C 0.042447 7.1728e-06
1:27731529 T C 0.038251 3.3891e-05
1:27731651 T C 0.346282 7.5294e-06
1:27739788 G A 0.041600 2.4994e-05
1:27741071 G T 0.380695 -1.6949e-05
1:27744268 T C 0.026301 1.9776e-07
1:27744375 A G 0.363978 -2.1684e-05
1:27758763 T C 0.168155 -1.0812e-05
1:27762459 A G 0.030646 1.9932e-05
1:27786334 C T 0.272472 2.8002e-05
1:27795495 C G 0.187245 8.8125e-06
1:27820430 T C 0.168352 -9.1386e-06
1:27830711 C T 0.045170 -2.5182e-05
1:27842502 T C 0.041216 1.5549e-05
1:27844779 T C 0.031020 1.4330e-05
1:27845221 A G 0.477253 7.1336e-06
1:27849938 C T 0.079430 7.5685e-06
1:27872199 A G 0.029218 1.1453e-05
1:27877216 T C 0.021908 1.6254e-05
1:27877418 A G 0.171252 -5.6422e-05
1:27883227 C T 0.158228 -5.7176e-05
1:27887065 T G 0.030694 1.4307e-05
1:27887383 C T 0.027246 -3.9076e-05
1:27890533 G A 0.184043 -4.1254e-05
1:27894619 T C 0.032767 -1.3817e-05
1:27900939 C T 0.028803 1.4459e-05
1:27901368 T C 0.037194 -3.4456e-05
1:27921364 A G 0.063709 2.2191e-06
1:27923464 T C 0.073327 3.2548e-06
1:27932135 A G 0.121074 -3.8658e-05
1:27932412 T G 0.091734 1.9651e-05
1:27932651 A G 0.030357 1.1080e-05
1:27933690 A C 0.123335 6.3019e-07
1:27936360 C A 0.052884 2.0342e-05
1:27947812 A G 0.030660 1.4453e-05
1:27951127 T C 1.770726 -1.6812e-05
1:27957142 T C 0.129057 5.3659e-06
1:27957844 T C 0.192488 2.9029e-05
1:27957981 C G 0.313147 5.1964e-07
1:27958102 G C 0.134388 5.2038e-06
1:27958339 T C 0.159064 1.5365e-05
1:27960792 A G 0.143204 -5.8813e-05
1:27963297 C T 0.040400 4.0308e-05
1:27969373 T C 0.031013 1.9601e-06
1:27971092 G A 0.030809 1.4564e-05
1:27971502 G A 0.251648 -3.8231e-05
1:27973051 A G 0.021674 6.0272e-06
1:27982405 C T 1.940360 -4.6435e-05
1:27983303 G A 0.025454 4.9517e-06
1:27988214 G T 0.051358 8.1589e-05
1:27989867 G A 0.061646 -8.5114e-06
1:27990938 A G 0.063991 -3.9299e-07
1:27993260 A G 1.943526 -3.0871e-05
1:27998273 T C 0.042464 -1.3489e-05
1:27999348 C G 0.083761 -7.0835e-06
1:28007026 G A 0.030483 3.1658e-06
1:28011854 G A 0.231480 -2.6911e-05
1:28027091 T C 0.023714 1.3671e-05
1:28027689 A G 1.943920 -3.1682e-05
1:28027768 C A 0.031952 -7.0985e-06
1:28046034 T C 0.060452 -2.3748e-06
1:28056342 G A 0.949785 1.1525e-05
1:28072708 G T 0.028419 -1.8507e-06
1:28086955 A C 1.836945 1.0860e-06
1:28110223 T G 0.091394 -3.5929e-06
1:28115993 C G 0.040468 -1.0809e-05
1:28119653 G C 0.066456 3.7241e-05
1:28133887 A G 1.934856 6.0864e-06
1:28137264 G A 0.037333 -2.4070e-05
1:28160199 T C 0.638395 3.1816e-05
1:28169402 G A 0.041304 -3.2920e-05
1:28184914 T C 0.037864 -8.7233e-06
1:28186712 T C 0.044816 -2.8439e-05
1:28187716 G A 0.073066 4.6888e-06
1:28188261 A G 0.208355 1.1771e-05
1:28193873 C T 0.045772 -3.6056e-05
1:28203620 T G 0.568185 2.1716e-05
1:28204326 A G 0.170538 5.5257e-06
1:28205884 A G 0.721555 2.0322e-05
1:28206250 C T 0.022293 -1.8727e-05
1:28209366 G A 1.281077 -2.3444e-06
1:28219266 T C 0.033454 -1.8248e-05
1:28219658 G C 0.132828 5.6691e-05
1:28229776 G A 0.217660 -3.9841e-06
1:28234054 G A 0.739461 1.8669e-05
1:28238176 C T 0.032475 -2.8757e-06
1:28240992 T C 0.102583 -2.1198e-06
1:28244026 G C 0.897064 7.6709e-08
1:28262409 T A 1.444279 -1.8367e-05
1:28263134 A G 0.559383 -1.7003e-05
1:28264659 A C 0.545060 -1.6388e-05
1:28268573 T C 1.492740 -3.4216e-05
1:28273016 G T 1.350311 -8.5647e-05
1:28274984 G A 1.251366 -2.6943e-06
1:28279078 T C 0.503293 -1.5076e-05
1:28282292 C T 0.580180 8.0402e-06
1:28282819 C T 1.978381 -1.7458e-06
1:28285501 G A 0.055577 3.6353e-05
1:28292739 A G 1.284174 -2.2962e-05
1:28318207 C G 0.023156 1.2588e-05
1:28342366 A G 0.143160 -4.3444e-06
1:28355534 G T 0.551271 3.1229e-05
1:28364241 G T 0.075340 1.8927e-05
1:28366015 G A 0.577562 1.6638e-05
1:28374577 A C 0.096110 -1.4947e-05
1:28380471 G A 0.063281 2.9910e-06
1:28392536 G A 0.116441 -2.5066e-06
1:28393814 C T 1.156395 4.0753e-05
1:28410518 A C 0.026440 -2.8125e-05
1:28414244 G T 0.116430 1.4450e-05
1:28417367 C T 0.158918 -5.3193e-06
1:28419222 G A 0.150605 8.0019e-06
1:28422946 G T 0.026366 -2.2083e-06
1:28426871 G A 0.245977 -2.2041e-05
1:28428725 C T 0.123465 1.4424e-05
1:28436313 T G 0.038833 1.6162e-05
1:28439964 T C 0.997501 3.6337e-05
1:28452889 T G 0.774503 -6.2705e-06
1:28460745 G A 0.361976 -9.9937e-06
1:28466221 A C 0.439978 5.2401e-06
1:28471443 C T 0.360432 1.3701e-05
1:28493858 C T 0.021208 1.6650e-05
1:28498174 G A 0.048247 -6.4801e-06
1:28523342 G A 0.040067 1.1501e-05
1:28526412 C T 0.129567 7.7187e-06
1:28540221 T C 0.580445 1.5457e-06
1:28549638 C T 0.057994 -1.3000e-05
1:28550539 T G 0.093509 3.4121e-05
1:28563008 T G 0.052017 -5.0643e-07
1:28564252 G A 0.711627 4.5997e-06
1:28574043 A T 0.582543 2.0290e-06
1:28575671 G A 0.114802 1.2291e-05
1:28583146 C T 0.130036 1.0047e-05
1:28586376 G C 0.088147 -2.4399e-05
1:28586984 C T 1.841255 6.0039e-06
1:28588783 T G 0.338371 -7.0695e-06
1:28589751 T C 0.049202 9.7457e-06
1:28590319 C T 0.643852 1.0492e-05
1:28593227 G A 0.050498 1.6079e-05
1:28608338 G A 0.098173 1.1229e-05
1:28609245 C T 0.118429 -1.0223e-05
1:28609878 G A 0.061170 5.0021e-06
1:28612964 C T 0.069992 8.0977e-06
1:28623600 C G 0.674198 8.2934e-06
1:28628237 T C 0.208613 1.9664e-05
1:28631300 T C 0.139073 1.2010e-05
1:28648893 T C 0.338068 -2.2731e-06
1:28659696 T G 0.820768 -7.5065e-06
1:28659975 G C 0.039751 1.2568e-05
1:28687624 T C 0.605019 -4.5946e-06
1:28697082 T C 0.083279 -4.8787e-06
1:28701455 G A 0.560087 -4.2643e-06
1:28714064 C T 0.047244 -9.3691e-06
1:28719330 G A 0.333329 -4.4585e-06
1:28729526 T C 0.224548 2.3527e-06
1:28739344 T C 0.613688 -2.4751e-06
1:28761719 G A 0.148161 1.6007e-05
1:28768043 C G 0.031979 7.6920e-06
1:28778443 A G 0.084003 -5.2403e-06
1:28786793 T C 0.043423 7.5589e-06
1:28793041 A G 0.046836 -1.0675e-05
1:28800380 A C 0.567138 2.2875e-06
1:28806965 C G 0.026182 -1.6517e-05
1:28826832 T C 0.043929 7.5211e-06
1:28836414 A G 0.034308 -1.2853e-05
1:28836518 A G 0.093288 4.1406e-06
1:28837880 G A 1.151479 -8.7741e-06
1:28843318 G A 0.165786 4.3433e-06
1:28863075 G A 0.574930 1.1933e-06
1:28876046 G C 1.966377 -9.6628e-06
1:28888794 C T 0.038748 4.2651e-06
1:28920429 T A 0.027035 7.0459e-06
1:28921480 A G 0.068115 -3.0971e-06
1:28925722 T C 0.219527 -4.4302e-06
1:28925800 T C 0.082605 1.5590e-05
1:28935539 A G 0.428276 -9.9924e-06
1:28950862 T C 0.546511 -1.2178e-06
1:28962633 A G 0.106918 -6.3889e-06
1:28966805 C T 0.055108 3.1304e-06
1:28990374 T C 0.029905 5.5378e-06
1:29001893 C T 0.845859 5.2820e-06
1:29002253 C G 0.045085 6.3054e-06
1:29002392 C G 0.034597 -3.1626e-06
1:29007729 T G 0.534462 3.2556e-06
1:29011678 A G 0.031173 3.5055e-06
1:29019724 A G 0.843404 5.5733e-06
1:29070659 T C 0.170239 5.3553e-07
1:29074983 G A 0.815264 7.7974e-06
1:29075292 C T 1.769948 -5.4010e-06
1:29085466 T C 0.073130 1.3193e-05
1:29110082 A G 0.021021 -2.1614e-05
1:29111562 G C 0.463233 -8.2382e-06
1:29123290 G A 0.281774 2.9396e-06
1:29124119 T C 0.031418 -1.2926e-06
1:29137280 A G 0.108329 -2.2983e-06
1:29141967 G A 1.779685 5.8667e-06
1:29145188 T C 1.070570 2.5040e-07
1:29146455 A G 0.030224 7.9617e-06
1:29161825 A G 0.512336 2.3856e-06
1:29162568 G A 0.637691 4.6678e-06
1:29166323 A C 1.716060 3.6297e-06
1:29169878 T C 0.094862 -5.4223e-06
1:29175846 A G 0.125297 9.0357e-06
1:29176213 G A 0.380508 6.7406e-06
1:29181525 G A 0.940955 -1.7392e-05
1:29187261 T C 0.055489 -4.6111e-06
1:29189597 T C 1.092948 -3.1396e-06
1:29190390 A T 1.257873 -3.1970e-07
1:29192722 T C 0.134738 5.9847e-06
1:29197728 G T 1.264771 -8.9748e-07
1:29200219 C T 1.117161 -2.3257e-06
1:29208956 A C 0.131889 8.3428e-06
1:29209171 A G 0.031656 1.3891e-05
1:29211252 T C 0.232058 -1.0708e-05
1:29228831 T C 1.688066 1.0988e-06
1:29233046 C G 0.123097 -4.7623e-06
1:29255142 A G 0.071226 9.4618e-06
1:29263881 T C 0.051419 1.2367e-05
1:29272057 A C 0.397028 -1.4895e-05
1:29298251 C T 0.158119 2.4357e-05
1:29302049 T C 0.023166 2.0530e-05
1:29305931 G A 0.052333 7.9177e-06
1:29312919 G T 1.968745 -1.2606e-05
1:29313694 A C 1.377690 2.6414e-05
1:29320013 A G 0.101719 -4.9615e-05
1:29331189 G T 0.821975 1.9243e-05
1:29336012 T G 0.038071 -9.9899e-06
1:29357859 C T 0.194290 -9.5780e-06
1:29375105 G A 0.220713 5.8998e-06
1:29388414 T C 0.223946 -4.9462e-06
1:29411190 A G 0.074167 6.3506e-07
1:29415069 G C 0.072267 7.7165e-06
1:29426470 A G 0.293843 1.0366e-06
1:29430131 A G 0.053435 1.1069e-05
1:29442291 T C 0.157619 2.7465e-05
1:29444109 A G 0.058423 3.5437e-07
1:29445514 A C 1.411946 -1.5379e-05
1:29461638 T C 0.070512 1.3822e-05
1:29485782 C A 0.044633 8.0458e-06
1:29486128 T C 0.107989 -3.9371e-05
1:29489691 T C 0.069849 -8.7584e-07
1:29497178 C A 0.066096 7.6195e-06
1:29500995 C T 1.615140 -6.6787e-07
1:29503214 A G 0.573669 -2.6458e-05
1:29521705 T C 0.898859 1.1161e-05
1:29523949 A C 0.101135 -7.4318e-06
1:29529429 C T 0.033022 3.2145e-06
1:29535131 C T 0.156344 -9.0688e-06
1:29538421 A C 0.033594 -4.6154e-06
1:29540511 C T 0.142279 2.0227e-05
1:29542637 G A 1.804633 -4.9860e-06
1:29547495 T C 0.041434 7.9682e-07
1:29556413 A C 0.175917 3.3845e-07
1:29577470 A G 0.028960 1.1559e-05
1:29584056 T C 0.107751 -2.3007e-05
1:29586188 T C 0.098578 2.6063e-05
1:29586703 C A 0.166646 -1.2536e-05
1:29595369 C A 0.030806 6.5688e-07
1:29596326 T C 0.233442 -3.7877e-06
1:29597594 A G 0.391694 -1.2383e-05
1:29606446 A G 0.076374 3.3824e-05
1:29608879 C T 0.030619 4.9841e-06
1:29621364 T G 0.057161 -6.3023e-06
1:29624972 T C 0.029079 7.3333e-06
1:29627438 A G 0.269837 -1.0489e-05
1:29630071 G A 0.390799 -2.0512e-05
1:29631909 G A 0.440998 2.4094e-05
1:29633340 T C 0.103188 -4.8094e-06
1:29637136 C T 0.827398 1.2506e-05
1:29643042 A G 1.971764 -1.0987e-05
1:29643052 T C 0.030867 -4.4976e-06
1:29643881 A T 1.699473 -1.0077e-05
1:29644328 T C 0.195276 4.2682e-07
1:29654327 T C 0.196721 1.4372e-05
1:29655746 A G 0.262820 -3.4050e-06
1:29658297 C T 0.704022 -8.3552e-06
1:29671088 G C 0.058110 -2.2137e-07
1:29672356 G A 0.023228 -1.7258e-05
1:29672997 G A 0.718930 -6.1240e-07
1:29673211 G A 0.022894 1.0708e-05
1:29676511 T C 0.094977 -5.6289e-06
1:29677031 T C 1.824773 -1.0663e-05
1:29679248 A G 0.047207 6.6254e-06
1:29682031 C T 0.753931 -1.5898e-05
1:29684181 A G 0.058219 3.0898e-06
1:29685027 A G 0.026879 -2.2922e-06
1:29685657 A G 0.054254 -7.5314e-06
1:29689331 T C 0.044330 -5.7612e-06
1:29695231 G A 0.993211 2.0283e-05
1:29696498 G T 1.022191 2.0728e-05
1:29698653 A G 0.029572 2.7094e-05
1:29712983 G T 0.054928 1.9461e-05
1:29715736 C T 0.056352 2.6741e-05
1:29716931 A G 1.221084 -1.2403e-05
1:29718528 T C 0.021715 1.2049e-06
1:29718655 C T 1.000813 1.8672e-05
1:29722010 T C 0.734090 1.5298e-06
1:29722553 A G 0.621950 -5.9602e-06
1:29723305 C T 1.961483 1.6401e-05
1:29723749 T C 0.081229 -2.9300e-05
1:29733164 A G 0.074208 8.6516e-06
1:29735095 G T 0.577225 1.1364e-05
1:29741282 C T 0.073518 8.7033e-07
1:29743408 G A 1.557537 -1.4305e-05
1:29746261 G C 0.034267 -3.3019e-05
1:29751247 T G 0.779759 2.5275e-05
1:29758028 C T 0.458922 -2.2485e-05
1:29760646 A C 0.318893 -1.4547e-05
1:29766375 T C 0.906257 2.8664e-06
1:29768550 G A 0.838335 -7.9174e-06
1:29773233 C T 0.446811 8.0159e-06
1:29774287 A G 0.843510 4.9878e-05
1:29779744 T G 0.447961 3.0098e-06
1:29781221 C T 1.254786 7.2111e-05
1:29783704 T C 0.029524 9.9278e-06
1:29786204 T C 0.052578 -1.6197e-09
1:29786516 G A 0.085842 6.5270e-06
1:29789167 G T 0.861416 -3.8318e-05
1:29792303 G A 1.438203 -7.3621e-06
1:29794648 C A 0.954065 8.4693e-06
1:29794729 A G 0.080304 1.1646e-05
1:29796218 T C 1.727324 -4.3558e-07
1:29800853 C T 0.130043 1.3786e-05
1:29800988 G T 0.023897 6.1436e-06
1:29802337 G A 0.194106 1.7953e-05
1:29802519 G C 1.345687 -3.1543e-05
1:29804400 A G 0.023112 9.3578e-06
1:29807864 T C 0.099853 -1.7379e-05
1:29813268 A G 0.453047 2.8193e-06
1:29815645 T C 0.062254 1.9026e-05
1:29816652 G A 0.048488 3.3909e-06
1:29819877 A C 0.026233 1.2718e-05
1:29845899 T C 0.043327 -3.7016e-06
1:29850135 T C 0.277704 -1.0328e-05
1:29854687 A G 0.557931 -1.1121e-05
1:29856587 C A 0.094658 6.4206e-06
1:29860930 A G 0.023700 1.3359e-05
1:29864986 T C 0.338140 -1.4303e-05
1:29870824 T C 0.785158 -4.6188e-05
1:29871779 A G 0.219129 4.4228e-06
1:29872999 A C 0.543621 2.8833e-05
1:29873726 T C 0.813516 3.4585e-05
1:29874071 G T 0.140375 -5.4459e-06
1:29874859 T C 0.027862 5.1154e-06
1:29876810 A C 0.336484 8.8888e-06
1:30028825 T C 0.043814 -5.0120e-07
1:30029058 G T 0.137700 -5.1462e-05
1:30029845 C T 0.121520 -2.6708e-05
1:30029958 C T 0.195966 -5.4609e-06
1:30030817 T C 0.328090 -1.4870e-05
1:30033707 C A 0.370516 1.1278e-05
1:30036202 G A 0.029153 1.8234e-05
1:30036637 C T 0.101080 2.1513e-05
1:30039970 C T 0.061146 -3.0906e-05
1:30041075 T C 0.085985 7.3323e-06
1:30042538 A G 0.070815 -7.8653e-06
1:30046554 A G 0.040125 -1.7877e-06
1:30051330 A C 1.044075 -4.5773e-07
1:30058894 G A 0.273978 -9.5182e-06
1:30060451 T C 0.144231 -2.7592e-05
1:30071270 C T 1.674991 -1.1584e-05
1:30087385 A G 0.169036 6.5430e-06
1:30099425 A G 0.124957 -1.3517e-05
1:30101048 A G 0.038717 -1.3899e-05
1:30108753 T G 0.057695 -9.6993e-06
1:30108889 T C 0.037017 3.6797e-06
1:30110205 T C 0.268851 7.7691e-07
1:30113195 G A 0.034362 -2.7117e-05
1:30113436 G A 0.458653 1.5670e-05
1:30117517 G A 1.712089 5.1849e-06
1:30119454 C T 1.923198 -2.0548e-05
1:30122639 A G 1.626842 -1.2061e-05
1:30137029 C T 0.075476 -1.1157e-05
1:30144300 C A 0.708241 -3.5699e-06
1:30151654 T C 0.515756 2.0315e-06
1:30155341 A G 0.393676 -2.8741e-07
1:30158278 A G 0.463528 -1.1265e-06
1:30160934 T C 0.318264 9.5857e-06
1:30162368 T G 0.394903 2.2376e-05
1:30162417 G A 0.027280 8.9827e-06
1:30162757 G C 0.027522 -8.6053e-06
1:30162959 A G 0.091935 2.9388e-07
1:30163457 T C 0.029759 -1.6175e-05
1:30165211 G A 1.227129 8.8304e-06
1:30169059 T G 0.101260 4.6779e-05
1:30172734 G A 0.090887 2.1623e-06
1:30174552 G A 0.611376 -1.5670e-05
1:30175870 A G 0.056767 7.4343e-06
1:30176519 C T 0.168213 -6.3545e-05
1:30183459 A G 0.763627 -1.2171e-05
1:30185088 C T 0.675864 5.9898e-06
1:30185662 G A 0.788517 -1.6721e-05
1:30191323 G C 0.026444 -7.1881e-06
1:30192312 T C 0.091571 1.2744e-05
1:30205887 A C 0.039741 7.0090e-06
1:30211411 T C 0.041692 -3.4323e-06
1:30211596 T C 0.052153 4.9031e-06
1:30230736 A G 0.042392 -3.9632e-06
1:30235082 T G 0.084887 1.8414e-05
1:30235555 G T 0.349930 -1.8752e-05
1:30235729 T G 0.041855 -8.6376e-06
1:30239961 A G 0.039220 1.5575e-05
1:30244847 T C 0.041590 -2.4542e-06
1:30245413 T C 0.874567 1.4934e-05
1:30254854 A G 0.085523 -1.4852e-06
1:30260419 T C 0.425563 -4.9593e-06
1:30263751 G A 1.751065 9.7380e-06
1:30276685 A C 0.065205 -2.4870e-05
1:30277668 A G 1.118198 1.3526e-05
1:30280555 G C 0.076469 7.6294e-06
1:30285848 A G 0.853474 5.5378e-06
1:30292578 T C 0.822308 9.3319e-06
1:30295869 C T 1.965244 9.3485e-06
1:30297711 C T 0.030469 -1.5420e-05
1:30300072 A G 0.096701 -7.1053e-06
1:30310877 T C 0.234170 -2.3558e-05
1:30314662 A G 0.020464 3.2169e-06
1:30317505 G A 0.064495 -6.2063e-06
1:30317978 T A 0.065028 1.7583e-05
1:30318660 T C 0.032693 1.0820e-05
1:30319498 A G 0.115890 -2.8520e-07
1:30320043 A G 1.423465 -5.0584e-06
1:30324462 T C 0.389756 -2.9314e-06
1:30328390 G A 0.761281 9.2223e-06
1:30333312 A G 0.032258 -1.5100e-05
1:30333898 T C 0.062924 5.0877e-06
1:30345398 A G 0.148450 9.4993e-06
1:30347456 G A 0.730452 -2.2216e-05
1:30351688 A G 0.020175 -8.6994e-06
1:30363243 A G 0.625095 6.2693e-06
1:30365304 T G 0.044276 -3.5816e-06
1:30369610 A G 1.743371 1.0525e-05
1:30370647 A G 0.119701 4.0034e-06
1:30370836 A G 0.468591 1.9838e-06
1:30376346 T C 0.988213 -2.5886e-06
1:30380003 C A 0.731455 9.1903e-07
1:30380834 T C 0.124396 1.2719e-05
1:30394090 C T 0.568083 2.4972e-05
1:30396398 A G 0.068020 7.1253e-06
1:30396938 A G 1.701003 -3.2103e-06
1:30397369 T C 0.063505 3.0256e-05
1:30398349 T C 0.486389 -1.5402e-05
1:30399154 T C 0.594619 -1.2212e-05
1:30403470 T C 1.425964 1.7330e-05
1:30405460 G A 1.259702 9.6604e-05
1:30406812 T C 0.050695 -7.9859e-06
1:30410526 T C 0.066293 1.7125e-05
1:30417560 T C 1.549728 6.7565e-06
1:30420310 C A 0.032900 1.6854e-05
1:30423655 A G 0.038187 -1.4812e-05
1:30424009 A G 0.170318 -1.0360e-05
1:30424145 T G 0.291868 -7.6111e-06
1:30432219 C T 1.393291 -9.7526e-06
1:30434860 G A 0.059058 4.8528e-06
1:30441450 C T 0.056512 7.3680e-06
1:30445050 C T 1.394165 2.6953e-06
1:30462681 A G 0.036405 9.0695e-06
1:30463384 T C 1.238906 6.8547e-06
1:30465817 T C 0.059575 5.7404e-07
1:30476727 C T 0.871847 3.3795e-05
1:30483246 G A 0.020110 -1.8908e-05
1:30485510 T C 1.446910 1.8632e-06
1:30486128 C T 1.819646 2.5712e-05
1:30487208 A G 0.099224 2.2056e-05
1:30502897 C A 0.053248 6.1667e-06
1:30503454 G A 0.054666 7.6736e-06
1:30507825 C T 0.078233 -2.4472e-05
1:30509712 C T 1.357179 1.0554e-05
1:30521812 T C 0.317822 1.7183e-05
1:30522774 T C 1.049308 -2.0278e-05
1:30523979 T C 0.096004 1.4439e-05
1:30525355 A G 1.046975 2.1537e-05
1:30529226 G A 0.484835 -6.0473e-07
1:30531982 T C 1.438370 1.6057e-05
1:30532342 T C 0.078634 -8.4735e-06
1:30533248 A G 0.029565 -1.5151e-05
1:30534361 C T 0.037027 1.9124e-05
1:30535269 A G 0.472722 1.3738e-06
1:30538303 C G 0.111259 1.3838e-05
1:30542925 G T 0.092584 -5.6080e-06
1:30543026 A G 0.832715 -5.0429e-07
1:30549770 G T 0.113020 -9.3821e-06
1:30552869 A G 0.412436 -4.5842e-06
1:30554342 C T 1.557098 5.6717e-06
1:30567596 A G 0.604414 2.8344e-06
1:30568723 A C 0.031513 2.7637e-06
1:30569871 A G 0.980492 -4.4877e-06
1:30573184 G A 1.814424 -1.3978e-05
1:30573429 T C 1.202694 1.3978e-06
1:30574015 A G 0.385737 -5.9092e-06
1:30576573 C T 0.599022 7.6004e-07
1:30576763 T C 0.024088 1.7944e-05
1:30577012 G A 0.058817 -2.4003e-06
1:30578212 A G 0.622576 -2.1099e-05
1:30578618 G A 1.327828 -2.8085e-05
1:30582806 A G 0.090065 3.4421e-06
1:30590082 T C 0.669928 -6.6011e-06
1:30595566 T C 0.137839 1.9696e-05
1:30596560 A G 0.039941 -1.1181e-06
1:30599096 T C 0.058487 -5.9169e-06
1:30601155 G C 1.118361 -2.9115e-05
1:30604836 A G 0.064467 1.2202e-05
1:30606563 A G 0.188751 2.0832e-05
1:30608333 T C 0.241020 -6.8908e-06
1:30609989 T C 0.090289 -5.1450e-06
1:30610536 G T 0.813860 -5.4382e-06
1:30612157 A G 0.054397 9.8275e-07
1:30627712 T C 1.377370 -6.6266e-06
1:30632801 C T 0.472004 -9.1909e-06
1:30634242 C T 1.850296 1.9629e-05
1:30635449 C T 0.026590 7.1291e-06
1:30637247 T C 0.069356 -1.5077e-05
1:30640243 C T 0.056060 -1.6591e-05
1:30642302 T C 0.120170 -2.0932e-05
1:30655212 T G 0.145601 -8.6472e-06
1:30656664 C A 1.706823 5.0532e-06
1:30658727 C T 0.029048 -4.5671e-06
1:30659586 A G 1.192641 1.4276e-05
1:30668405 A G 0.127357 -2.4888e-05
1:30670401 T C 0.101665 1.2615e-05
1:30680744 T C 0.068408 -1.2535e-06
1:30687427 C T 0.047319 3.1355e-06
1:30687698 A G 0.257350 1.3554e-05
1:30692648 C T 0.352069 1.3235e-05
1:30693904 C G 1.918557 -5.6792e-06
1:30716454 A G 0.226928 4.0262e-06
1:30716942 T C 0.078203 7.0787e-06
1:30720058 C T 0.137846 -1.1298e-05
1:30722611 A G 0.226829 2.6657e-06
1:30726851 T C 0.026576 5.1140e-06
1:30727316 T C 0.065042 7.9418e-06
1:30733444 T G 0.040298 1.0840e-05
1:30734163 T C 0.143133 7.5820e-08
1:30734602 C A 0.188609 1.0386e-05
1:30735051 A C 0.230991 -3.2205e-05
1:30738298 G A 0.201943 -4.2615e-06
1:30742381 G T 0.132644 7.5174e-06
1:30745210 G C 1.027280 -2.0474e-05
1:30745268 T C 0.061374 -1.1119e-05
1:30753639 C T 0.457252 -2.1005e-05
1:30755532 A G 0.632143 -9.5037e-06
1:30758377 A G 0.076244 1.5980e-05
1:30760789 T C 0.034678 1.9093e-05
1:30762238 A G 0.550696 -2.0097e-05
1:30762830 T C 0.642165 2.7879e-05
1:30770858 C G 0.040230 3.9948e-08
1:30771983 T G 0.056383 -8.8367e-06
1:30774769 G A 0.024839 1.7416e-05
1:30777089 C T 1.298134 -1.6400e-06
1:30783875 A G 0.091635 -1.8865e-06
1:30787467 G T 0.627917 3.1475e-05
1:30793060 A G 0.062159 3.4615e-06
1:30793746 G A 0.210136 1.1636e-06
1:30795525 A G 0.032999 -1.0143e-05
1:30795695 C T 1.231212 4.4292e-06
1:30802598 T C 0.834323 1.4463e-05
1:30803540 A C 0.054013 1.8921e-06
1:30803864 A G 1.972818 3.1324e-06
1:30810980 T C 0.097317 7.7466e-06
1:30813508 T C 0.050436 4.3782e-06
1:30814675 T C 0.032336 5.1547e-08
1:30830957 C T 1.781844 -5.4778e-06
1:30831123 A G 0.075874 9.7453e-06
1:30833484 A C 1.573037 -3.1121e-06
1:30851428 A G 0.031853 -6.5631e-06
1:30853336 A G 0.060544 9.8938e-06
1:30854069 C T 1.605757 1.0940e-05
1:30863705 G A 1.359167 1.1597e-05
1:30865502 A G 0.049641 -2.3901e-05
1:30868345 T C 0.245532 -2.3129e-06
1:30872734 T C 0.044398 2.3315e-06
1:30875309 G A 0.556228 -5.6442e-07
1:30880742 G A 0.812745 7.1282e-06
1:30885082 T C 1.692404 -2.1455e-07
1:30886520 A G 0.376602 -1.9935e-06
1:30890587 C T 1.072671 1.2369e-05
1:30891217 T C 0.350015 8.6517e-06
1:30892426 C T 0.431492 -6.1852e-07
1:30893321 A C 0.592157 -1.9827e-05
1:30893720 T C 0.391415 2.6082e-06
1:30893792 T C 0.411630 2.1190e-05
1:30917152 C T 0.520166 2.9460e-05
1:30918166 C T 0.293643 4.2719e-05
1:30925014 C T 1.721330 -9.5942e-06
1:30933386 A G 0.850054 -1.0911e-05
1:30942106 C T 0.253402 -6.7815e-06
1:30948709 C A 1.021171 8.3971e-07
1:30949081 A G 0.033478 5.0816e-06
1:30951214 C T 0.715564 1.0049e-05
1:30958623 A G 0.261140 -1.0696e-05
1:30977721 T C 0.086400 1.8212e-05
1:30984574 T C 0.140943 9.7858e-06
1:30984757 T C 0.329861 -3.2193e-06
1:30987097 C T 1.010941 -1.3653e-05
1:30988530 T G 0.927033 -1.4125e-06
1:30988841 C T 0.092791 -1.9715e-05
1:30991203 G T 0.480014 -1.9428e-05
1:30996940 C T 0.252301 2.7117e-05
1:30998096 C A 0.383265 6.8067e-06
1:30998149 G C 0.056434 1.2090e-06
1:30998579 G A 1.244723 1.2700e-05
1:30999299 C T 0.027947 1.0811e-05
1:31000635 C T 1.899647 -1.1490e-05
1:31003561 T C 0.032271 3.7755e-06
1:31006621 G A 1.516280 4.8832e-06
1:31008616 G A 0.400061 4.8801e-06
1:31013182 C T 0.083938 -3.8229e-06
1:31017376 T C 1.493974 -4.3451e-06
1:31017448 C T 0.022160 -2.1357e-05
1:31027853 A G 0.047581 4.5168e-06
1:31028520 T G 0.086814 -7.6305e-06
1:31042877 T C 0.026298 1.7218e-05
1:31059864 C A 0.404664 2.4296e-06
1:31060824 T C 0.029680 9.9802e-06
1:31063285 T C 1.482166 -7.8393e-06
1:31063818 A G 0.356998 -1.7151e-06
1:31073453 G A 0.123359 -6.3100e-06
1:31073926 G T 0.648411 -1.0200e-05
1:31077465 A G 1.232252 1.2435e-05
1:31078347 C T 0.045136 2.9306e-05
1:31081173 C T 0.058246 4.4330e-06
1:31086005 T C 0.025699 1.0130e-05
1:31088967 C T 0.528159 -2.0708e-05
1:31100185 C T 0.363733 -2.6625e-05
1:31103303 A C 0.047740 5.6265e-06
1:31108321 C G 0.047101 1.8867e-06
1:31112243 T C 0.077625 -2.0557e-05
1:31113723 A G 0.815478 2.6880e-07
1:31115380 G A 1.607276 -1.5487e-05
1:31116964 C A 0.047268 2.7082e-06
1:31118741 G A 0.593905 -1.8515e-05
1:31119073 G A 0.109658 2.0575e-05
1:31119486 A G 0.028531 -9.7243e-06
1:31125281 T G 0.563735 -2.6959e-05
1:31125802 G A 0.027331 1.8019e-05
1:31138789 T C 0.107349 3.8950e-05
1:31151219 A G 0.065980 -3.8401e-06
1:31151319 A C 0.983198 -5.4127e-06
1:31156610 A G 0.567923 -1.8084e-05
1:31158102 T C 0.414330 1.4454e-05
1:31163876 A G 0.285758 9.1244e-06
1:31167561 A G 0.548374 -5.8821e-06
1:31174053 T C 0.456681 1.0091e-05
1:31179008 G A 0.225660 2.0114e-06
1:31179720 T C 0.092693 2.8407e-06
1:31183057 T G 0.033417 5.4022e-06
1:31188901 G A 0.955048 6.5189e-06
1:31192330 T G 0.230046 1.0415e-05
1:31198094 A C 0.040896 2.0696e-06
1:31205279 T C 0.025352 2.3457e-06
1:31207781 T C 0.962996 -1.0643e-05
1:31208042 T C 0.535751 1.5777e-06
1:31208162 A G 0.027688 -5.6813e-06
1:31212241 A C 0.453723 3.6185e-05
1:31212376 G A 1.308004 -5.8542e-06
1:31213854 A G 0.033869 -6.2708e-06
1:31214971 C T 0.852291 -3.3069e-05
1:31219289 C T 0.106190 -4.5228e-06
1:31220219 A C 0.075966 -2.2666e-05
1:31222316 G A 0.652538 2.8848e-05
1:31222529 A C 0.026855 -2.3812e-05
1:31223269 G A 0.078998 -2.4456e-05
1:31231680 T C 0.364169 -4.0059e-05
1:31232276 G A 0.085115 9.0496e-06
1:31241777 C T 0.596404 -3.4696e-06
1:31243913 C T 1.033379 -3.0996e-05
1:31245764 T G 0.068636 5.2426e-06
1:31251723 G A 0.035661 5.2501e-06
1:31254970 A G 0.067469 2.2519e-06
1:31258724 T C 0.617024 -4.0174e-05
1:31258827 C T 0.862470 3.5609e-05
1:31260625 A G 0.029823 -1.1805e-05
1:31262823 G A 0.035011 -6.7598e-06
1:31266717 A G 0.053880 -2.1366e-06
1:31268508 A C 0.175536 -1.6242e-05
1:31268728 A C 0.296716 1.7811e-06
1:31278481 G T 1.560179 -1.0190e-05
1:31287831 T C 0.485345 -9.2083e-06
1:31288343 T C 0.102430 -4.4270e-05
1:31288786 A G 0.287761 1.9676e-06
1:31290147 A G 0.230634 -3.1063e-05
1:31290280 C A 0.481768 -1.0738e-05
1:31291539 A G 0.300806 5.8633e-05
1:31292684 G A 1.908949 4.6159e-06
1:31309717 G A 1.367426 6.6646e-06
1:31311418 G A 1.515515 -1.4648e-05
1:31312571 A C 1.744643 -1.4250e-05
1:31314613 G A 0.618618 1.5162e-05
1:31315318 C T 0.190210 -1.3117e-05
1:31316596 A C 0.027256 3.0449e-06
1:31317692 C T 0.168159 2.8742e-05
1:31318133 T C 0.251747 1.5882e-05
1:31319403 A G 0.043123 5.8856e-06
1:31319683 C A 0.792121 -2.1607e-05
1:31320174 T C 0.144724 1.4292e-06
1:31323072 A G 0.032101 -3.3279e-06
1:31326169 A G 0.066847 -2.3115e-05
1:31326527 G A 0.517171 -3.4008e-05
1:31327941 C T 0.617693 -7.5244e-06
1:31331137 G A 0.415360 -3.3187e-05
1:31333599 T C 1.719294 -1.4295e-05
1:31337739 A G 0.335148 1.0958e-06
1:31340436 T G 0.196442 1.6705e-05
1:31341480 C A 1.122275 -4.5562e-06
1:31344250 G A 0.400129 -1.8669e-05
1:31347399 T C 0.385111 -1.5723e-05
1:31349642 T C 0.082656 5.8311e-06
1:31349647 T C 0.450986 -2.2950e-05
1:31349983 T C 0.029068 -3.2185e-06
1:31350122 G T 0.064423 2.8991e-05
1:31350566 C T 1.369211 -1.1799e-06
1:31354077 T C 0.170865 7.6803e-06
1:31356450 A G 0.105435 5.1908e-06
1:31357700 C T 0.377231 8.6202e-06
1:31366222 T C 0.508165 2.1523e-05
1:31366771 A G 1.127772 -4.9751e-06
1:31367980 G C 0.240673 1.4476e-06
1:31369290 T G 0.041070 -1.5337e-05
1:31369979 A T 0.032519 -1.8121e-05
1:31375569 A G 0.117100 -2.5037e-06
1:31377743 A G 1.356485 9.0228e-06
1:31382708 C T 0.026961 2.2176e-05
1:31383854 G A 1.381276 -9.9964e-07
1:31416003 T C 0.049175 6.3434e-06
1:31423361 G A 0.048709 -3.3600e-06
1:31438545 T C 0.842452 1.7628e-05
1:31438872 A G 0.033447 -1.3650e-05
1:31439860 A G 0.095368 -1.2258e-05
1:31447078 A C 0.034977 -1.1064e-05
1:31448091 A G 0.120072 -1.5381e-05
1:31452788 C T 0.029439 5.7933e-06
1:31462683 G A 0.055149 1.6732e-05
1:31464327 T C 1.199383 4.3778e-05
1:31464385 A C 0.067779 -6.3636e-06
1:31469062 T C 0.434042 1.7005e-05
1:31480994 A G 0.059205 -4.0802e-06
1:31490096 A G 0.367055 2.5270e-05
1:31496302 T C 0.116033 1.0887e-05
1:31497986 C G 0.052405 -8.9266e-06
1:31500738 C T 0.704474 2.1065e-05
1:31503151 T C 1.445350 8.1687e-06
1:31519638 C T 0.022772 1.6888e-05
1:31522618 G A 0.053955 2.3579e-05
1:31556264 C T 0.374813 2.4152e-05
1:31584480 T C 0.042960 3.1751e-05
1:31585427 A G 0.029510 -4.5441e-06
1:31593640 T C 0.259658 5.4159e-06
1:31597657 C T 0.243240 8.6890e-07
1:31603125 T C 0.384143 -1.3336e-05
1:31622707 G A 0.263136 2.3116e-06
1:31628551 G A 0.102647 -2.1019e-05
1:31652004 T G 0.047982 6.8873e-06
1:31658678 G A 1.410093 -1.6435e-05
1:31673046 A C 1.598811 -3.1831e-05
1:31675090 C A 0.062006 7.6842e-06
1:31681014 C T 1.479157 -1.7699e-05
1:31683500 G A 1.513343 -1.6859e-05
1:31683878 G A 0.067381 3.3030e-05
1:31687774 C T 1.133732 3.2559e-06
1:31689088 T C 0.827381 -8.3301e-06
1:31691577 T G 0.337633 1.7045e-05
1:31692242 A G 0.425097 -1.0615e-05
1:31695201 A G 0.075133 -1.4846e-05
1:31703318 C G 0.061816 -1.7239e-05
1:31706636 A G 0.484614 -1.7248e-05
1:31707857 T C 0.401274 9.7550e-06
1:31710888 C T 1.257914 -1.9157e-05
1:31734353 T C 0.069846 3.2463e-05
1:31741816 G A 1.601473 7.8723e-06
1:31747895 T C 0.044881 3.5190e-06
1:31749064 C T 0.042817 -9.0534e-06
1:31755974 C T 0.057100 1.8242e-05
1:31770588 A G 0.067918 3.3807e-07
1:31770944 C T 1.239762 -1.7499e-05
1:31775789 T C 0.027593 -1.4676e-05
1:31775796 A G 0.031802 -7.4104e-06
1:31779131 T C 0.048832 8.6031e-06
1:31792220 G A 0.026920 3.6596e-05
1:31820225 A C 0.032648 7.0875e-07
1:31835598 A G 0.059293 -9.3327e-06
1:31842320 C T 0.069945 -1.4852e-05
1:31844441 T C 0.105840 -1.6447e-05
1:31845154 T C 0.071675 -6.5191e-07
1:31857998 G A 0.413646 -4.9859e-06
1:31895931 G A 0.858397 8.7587e-06
1:31898687 T C 0.073474 -1.3729e-05
1:31902279 A G 0.236104 1.5402e-05
1:31903634 C T 0.342930 9.0675e-06
1:31907102 G A 1.958175 -1.3361e-06
1:31910050 A G 0.021599 6.7033e-06
1:31918023 G T 1.428024 3.9743e-06
1:31920189 T C 0.025934 -4.8115e-06
1:31921872 T C 0.032812 1.0655e-05
1:31933446 C T 0.043096 -9.3844e-06
1:31934701 G A 0.084475 4.6370e-06
1:31953000 A G 0.051096 -1.3410e-05
1:31954249 C T 0.702567 2.5375e-05
1:31959410 A C 0.024156 5.7357e-06
1:31961711 G T 0.041923 3.9612e-06
1:31973975 T G 0.184505 4.5426e-06
1:31982383 T G 1.042777 -3.1810e-05
1:31988568 A G 0.024588 -1.6660e-05
1:31991138 C T 0.154889 1.1226e-05
1:31991501 A G 0.029718 2.1966e-05
1:31994930 G A 1.185134 -8.0535e-06
1:31995042 G A 0.071740 2.5397e-05
1:32002727 T G 0.037976 -6.1270e-06
1:32009993 A G 0.073759 2.2121e-05
1:32012664 A G 0.036062 -4.1445e-06
1:32018105 T G 0.088967 -1.8422e-05
1:32018261 G A 0.057760 -6.1849e-06
1:32019153 A C 1.021368 1.2800e-05
1:32019454 T C 1.226738 -1.0279e-05
1:32028531 T C 0.127473 7.4480e-06
1:32035828 C T 1.813476 3.1763e-05
1:32036927 C T 0.909629 2.3518e-06
1:32039991 C T 0.145030 -9.7547e-06
1:32041829 T C 0.038785 -6.8648e-06
1:32042421 T C 0.145533 2.4212e-07
1:32042486 T C 0.041658 1.6728e-06
1:32045197 A G 0.020600 5.5494e-06
1:32047632 T G 1.286323 -1.5831e-05
1:32048451 G A 0.022350 -6.2119e-06
1:32052529 A C 0.029568 -1.4953e-05
1:32056510 G A 1.405395 -1.1459e-05
1:32061639 G A 0.207532 -4.1162e-06
1:32061693 A G 0.147056 -5.5915e-06
1:32084904 T C 1.100006 -5.6491e-06
1:32085777 A G 0.020273 -1.8861e-05
1:32091410 C T 0.022463 -7.1292e-06
1:32092525 G A 1.232480 -6.2243e-06
1:32096746 C T 1.242829 -3.4050e-06
1:32104206 C A 0.126490 3.3656e-06
1:32110087 A C 0.032203 1.2914e-05
1:32118912 A G 0.029126 1.3393e-05
1:32123324 T C 0.100706 4.2724e-05
1:32125668 T C 0.065980 -1.4880e-05
1:32127911 T C 0.827139 1.9302e-06
1:32136501 A G 0.030432 1.1102e-05
1:32138045 A G 0.043212 4.3215e-06
1:32140733 T C 1.150095 1.0427e-05
1:32143077 C T 0.118021 4.0428e-06
1:32143138 A G 1.130910 -1.0031e-05
1:32146065 G A 0.031867 9.6507e-06
1:32146764 T C 1.196251 1.0018e-06
1:32147610 G A 1.876260 2.9961e-05
1:32149721 C G 0.048719 -1.2052e-05
1:32149982 T A 0.698436 -1.2923e-05
1:32152518 T C 1.152615 1.3626e-05
1:32155717 A G 0.064284 -1.9208e-05
1:32156940 A C 0.245947 2.1974e-05
1:32157531 C T 1.039346 -3.6439e-06
1:32158374 C T 1.287948 1.2383e-05
1:32165495 T G 1.286105 3.0646e-05
1:32173360 A G 1.292174 2.9418e-05
1:32178489 C T 0.260212 2.0364e-05
1:32191798 C G 1.232555 3.0577e-05
1:32197257 A G 0.343331 2.6452e-05
1:32199004 T C 0.074052 -5.4320e-06
1:32209469 G A 0.082711 -1.1828e-06
1:32221913 A G 0.256177 1.9814e-05
1:32241333 C T 0.943203 5.1900e-06
1:32245883 T C 0.022531 1.4006e-06
1:32253110 A G 0.027154 1.9679e-07
1:32258636 A G 0.099343 -2.4453e-05
1:32259791 T C 0.042212 -6.4968e-06
1:32260034 G A 0.327148 5.8524e-06
1:32266026 G A 1.496041 3.8081e-05
1:32268337 A C 0.086593 1.3299e-05
1:32279629 A G 0.896764 -3.5459e-05
1:32280063 A G 0.065283 -7.2112e-08
1:32280369 A G 0.036266 -5.4889e-07
1:32280610 C T 1.385377 -8.0159e-05
1:32290304 T C 0.088851 1.5229e-05
1:32290373 C G 1.383820 -6.5888e-05
1:32292022 A G 0.052796 5.3476e-06
1:32297561 G A 0.806870 -3.4410e-05
1:32300966 G A 0.058882 -6.3250e-06
1:32302990 T C 0.057787 3.9488e-06
1:32311328 T C 0.232871 2.1488e-06
1:32311335 A C 0.388668 -2.3272e-05
1:32313808 A G 0.049413 5.1357e-06
1:32315147 T C 0.604597 -3.4446e-05
1:32327437 C A 0.477219 -4.0349e-05
1:32328622 G A 0.062553 1.7096e-05
1:32337534 G A 0.043698 -1.5713e-05
1:32342268 A G 0.437550 -1.3425e-07
1:32345980 C T 0.208266 -7.3651e-06
1:32371408 C A 0.078373 1.4444e-05
1:32372881 T C 0.265519 -8.3798e-06
1:32386834 T C 0.089276 -2.1008e-06
1:32390324 T C 1.420680 -1.9383e-05
1:32396003 T C 0.087909 -1.3286e-05
1:32396615 T C 0.087841 1.7203e-05
1:32398472 C A 0.149242 1.4344e-05
1:32411341 A C 0.034260 7.0722e-06
1:32422077 T C 0.029548 9.5220e-07
1:32426454 G A 0.042025 -1.8257e-05
1:32428260 A C 0.207508 -2.2941e-05
1:32430368 G A 0.061986 -3.1330e-05
1:32437268 C T 0.292813 3.2805e-05
1:32438231 G A 0.285976 8.5866e-06
1:32438515 C T 0.101587 1.5656e-05
1:32443326 C G 0.100822 -3.7937e-06
1:32443329 A G 0.111133 -5.7242e-06
1:32445498 A C 0.053204 1.1117e-05
1:32446282 G A 0.033209 -1.6132e-06
1:32453108 A G 0.055764 6.2387e-06
1:32466048 C T 0.058270 -3.3793e-05
1:32475236 T C 0.031697 1.2798e-06
1:32480657 A G 1.879221 -1.4965e-06
1:32502361 A G 0.242346 3.5272e-05
1:32509859 G A 0.027658 1.4451e-08
1:32522327 A G 0.042668 9.2644e-06
1:32524691 A G 0.053408 5.5470e-06
1:32538782 A G 0.243876 5.1766e-06
1:32543318 C T 0.127000 1.2385e-06
1:32550853 C G 0.024180 8.2430e-06
1:32571986 T C 0.030836 1.0026e-05
1:32572611 T C 0.168628 1.8037e-05
1:32575593 A C 0.021946 -6.5962e-06
1:32581335 G A 0.127388 1.4837e-06
1:32593237 C G 0.063094 -5.3369e-05
1:32604173 T G 0.075269 -1.3775e-06
1:32616032 T C 0.059167 -1.3146e-05
1:32627383 G C 0.597893 7.0045e-06
1:32639057 C G 0.450466 -2.8588e-05
1:32639637 T C 0.046503 -1.3494e-05
1:32650895 G C 0.041213 -2.2171e-05
1:32652400 T C 0.029303 2.3747e-05
1:32653818 A G 0.039227 3.5397e-05
1:32656741 T C 0.030884 9.6431e-06
1:32657287 G T 0.049668 -1.6645e-05
1:32660473 T C 0.099707 -8.8045e-06
1:32663442 T C 0.056862 -2.0769e-05
1:32667609 T C 0.033073 3.4137e-06
1:32669645 T C 0.024985 1.9702e-06
1:32671234 T C 0.033393 2.1517e-06
1:32672932 A G 0.106578 6.5331e-06
1:32682947 C T 0.030177 -2.5622e-07
1:32682962 A C 0.127323 1.7190e-06
1:32686594 G A 0.144044 9.2367e-07
1:32697934 A G 0.108335 6.4059e-06
1:32699227 C T 1.919615 5.4880e-05
1:32705115 T C 0.076452 1.0072e-05
1:32712395 T G 0.029956 -5.6569e-07
1:32715641 T G 0.372165 1.8458e-06
1:32718415 G C 0.050759 3.0111e-05
1:32729702 T G 0.284473 1.0750e-06
1:32743866 A G 1.016741 -3.2338e-07
1:32751510 G A 0.168808 2.1924e-05
1:32756439 C T 0.593034 -3.4093e-07
1:32762321 G A 0.068935 -6.7939e-06
1:32762733 C A 0.032387 3.7077e-06
1:32789439 A G 0.028487 9.8796e-06
1:32795632 C T 0.060014 7.6217e-06
1:32799203 C T 0.061091 6.2098e-06
1:32803782 G A 0.142456 -3.4883e-06
1:32810683 T C 0.057008 -1.6678e-05
1:32814196 A G 0.047315 -1.7030e-05
1:32816930 A G 0.026869 1.9779e-06
1:32831543 T C 1.727589 4.3636e-05
1:32833764 T C 0.048845 -2.3794e-05
1:32841193 C T 0.059215 -2.7488e-06
1:32842319 C T 0.069224 -1.5594e-05
1:32857145 G T 0.030660 -2.7279e-06
1:32862797 T C 0.076914 1.7967e-06
1:32875280 C A 0.154879 -1.3726e-05
1:32879586 C T 0.256999 -2.9018e-06
1:32879970 G C 0.057423 -6.1458e-06
1:32887031 T C 0.139505 2.3641e-05
1:32889544 G A 0.091768 -1.7217e-06
1:32903765 C T 0.286714 -1.0658e-05
1:32923077 T C 0.022942 -1.0538e-05
1:32932434 G A 0.189503 8.7302e-06
1:32947097 T C 0.039710 3.4503e-06
1:32952494 C A 0.096997 -1.2459e-05
1:32958483 A G 0.159724 1.7752e-05
1:32963106 A G 0.117440 3.1541e-06
1:32973271 A G 0.144479 -1.6129e-05
1:32973788 T C 0.079787 1.8873e-05
1:32975573 C G 0.278483 -2.3710e-05
1:33001090 G A 1.835758 6.6343e-05
1:33006437 A G 0.029864 6.9193e-06
1:33029653 T C 0.034654 1.0834e-05
1:33030461 G A 0.359181 2.6352e-05
1:33034616 G A 0.337538 -3.0223e-05
1:33043475 T C 0.136901 1.3006e-05
1:33045559 A G 0.213635 -1.3446e-05
1:33068754 C T 0.853716 4.7739e-05
1:33070778 A G 0.106778 4.3732e-06
1:33082821 T C 0.068360 5.6804e-06
1:33098518 C T 0.034624 1.7127e-05
1:33099798 G A 0.423122 -7.9884e-06
1:33116359 G A 0.036871 1.4200e-05
1:33123776 T C 0.080902 2.4492e-05
1:33137199 T C 0.102039 2.9475e-05
1:33139360 G A 0.109155 7.4745e-06
1:33146501 G A 1.933408 -3.9960e-06
1:33150598 C T 1.929715 -5.3194e-06
1:33152172 A G 0.175825 -3.3567e-05
1:33152342 A G 1.149035 -3.6692e-05
1:33155093 A G 0.044422 1.2975e-05
1:33160644 G T 0.071175 3.6380e-06
1:33161806 T C 1.930841 -2.8251e-06
1:33176208 G A 0.090456 -5.5445e-06
1:33178252 T C 0.044582 7.2345e-06
1:33179156 G A 1.751606 -1.2603e-05
1:33182479 A G 0.053071 -2.0869e-05
1:33187046 T C 1.936066 -3.1350e-06
1:33190621 A C 0.054421 -7.5369e-06
1:33190697 T C 0.035977 5.4067e-06
1:33199754 A G 0.025097 1.5027e-05
1:33203461 C T 0.060126 -7.6677e-06
1:33212012 T C 0.169488 -7.8027e-05
1:33215947 T C 0.077740 -6.3446e-07
1:33223737 A G 0.182887 1.7574e-05
1:33225791 A G 0.029687 5.4470e-06
1:33229127 G A 0.378434 -7.2620e-05
1:33229962 A G 0.317972 5.3569e-06
1:33231403 T G 0.335889 -3.1129e-05
1:33257919 G A 1.185613 1.8801e-06
1:33261029 G A 0.103443 3.4466e-06
1:33282392 A G 0.252376 2.0655e-05
1:33283287 A G 0.065124 -8.9614e-06
1:33285568 T C 0.047237 -3.6978e-06
1:33289388 G A 1.229498 -2.2183e-07
1:33298822 G T 0.777798 -7.4164e-06
1:33320601 G A 0.229138 5.3319e-06
1:33321877 C A 0.098653 1.8370e-05
1:33328165 A G 1.209283 -4.3809e-06
1:33328982 A G 0.058457 -1.3502e-05
1:33331919 C T 0.183879 -1.2195e-05
1:33332898 T C 0.196013 1.2477e-05
1:33342304 T C 0.353595 -2.5444e-05
1:33348442 A G 0.945035 1.0851e-05
1:33355923 T C 0.396317 -1.4910e-05
1:33356620 C T 0.045075 -9.4962e-06
1:33361287 A G 0.062642 1.0685e-05
1:33376682 A T 0.400846 -1.4976e-05
1:33385720 C T 0.030942 5.7935e-06
1:33388435 T C 0.400506 -1.6583e-05
1:33394724 C T 0.183536 5.1743e-06
1:33400355 C T 0.031720 1.6963e-06
1:33401773 C T 0.419154 -1.5931e-05
1:33408138 G T 0.148113 2.0314e-05
1:33409551 T C 0.581693 6.7245e-08
1:33410040 G A 0.063325 -1.4530e-05
1:33428241 C T 0.060153 9.6840e-06
1:33443379 C G 0.162396 1.8824e-05
1:33444135 T C 0.468186 6.3415e-06
1:33444571 G T 0.034804 -4.0219e-06
1:33445837 T C 0.185025 1.5740e-05
1:33448220 G A 0.564088 -3.1258e-06
1:33448347 G T 1.876722 1.7982e-05
1:33448509 A G 0.333757 -3.1081e-06
1:33450632 T C 0.139597 1.3490e-05
1:33454264 A G 0.022330 -2.7503e-06
1:33457879 T C 0.066154 -1.0467e-05
1:33463006 A G 0.526531 -5.0112e-06
1:33476811 C T 0.105255 1.5199e-05
1:33478877 T C 0.031547 6.8291e-06
1:33483740 A G 0.069282 -1.2764e-05
1:33484455 A G 0.058521 1.9714e-05
1:33497070 A G 1.882118 -9.4870e-06
1:33497377 C T 0.020753 -6.9296e-06
1:33511655 C T 0.564510 -1.4450e-05
1:33513291 A C 0.024030 8.1504e-06
1:33531257 T C 0.021211 -2.1961e-06
1:33546596 G A 0.553977 -1.4335e-05
1:33550494 T C 0.039710 -2.3704e-05
1:33563281 T C 0.074154 -2.7646e-05
1:33568052 A G 0.176549 2.1282e-05
1:33568619 C T 0.042049 1.3915e-06
1:33596018 T C 0.032394 -2.0112e-05
1:33597788 G A 0.477179 -1.1156e-05
1:33600115 G A 0.313997 -8.9102e-07
1:33610468 A G 0.372219 -4.2235e-06
1:33616957 T C 0.089647 1.4814e-05
1:33626833 A G 0.085482 -3.1812e-08
1:33638425 T C 0.476132 -6.3138e-06
1:33648363 T C 0.031214 -5.7389e-06
1:33655859 T G 1.583559 1.0689e-05
1:33658887 C G 0.139019 1.0618e-05
1:33659069 T A 0.250513 4.0115e-06
1:33659770 C T 0.118463 -8.0938e-06
1:33666925 T C 0.192909 2.8475e-05
1:33678566 T C 1.537709 1.4052e-05
1:33687320 C T 0.058446 6.3785e-06
1:33687608 T G 0.043531 -1.2572e-05
1:33690886 A G 0.099081 -1.1624e-05
1:33694424 A G 1.464015 1.7305e-05
1:33714603 A G 0.499135 -1.7728e-05
1:33720846 C T 0.128765 -4.3042e-05
1:33732192 T G 1.391887 1.0016e-05
1:33732772 T G 1.006738 1.1157e-05
1:33733980 A T 0.515685 -1.8220e-05
1:33737713 C G 0.112293 1.4272e-05
1:33739855 G T 1.051633 4.0797e-06
1:33743256 C A 0.470620 -1.6313e-05
1:33745349 G C 0.053615 5.3567e-06
1:33751047 T C 0.041485 -5.9817e-06
1:33766791 T C 0.048808 7.4388e-06
1:33770515 G A 0.051749 -7.7846e-06
1:33776184 G A 0.095756 4.7746e-06
1:33781206 C T 0.054261 -4.8126e-06
1:33781593 G C 0.238491 9.1426e-06
1:33781657 T C 0.070200 -5.5909e-06
1:33788884 A G 0.347696 -2.3459e-05
1:33790496 A G 0.494562 -2.2779e-05
1:33796879 A G 0.026491 2.6807e-05
1:33798204 T G 0.042168 4.5541e-06
1:33798565 T C 0.081752 1.3895e-05
1:33798726 C G 0.613403 4.0064e-05
1:33800684 C T 0.062054 -6.8407e-06
1:33801138 T C 0.565085 4.1486e-05
1:33808043 G A 0.035807 -2.5815e-06
1:33809437 G A 0.411515 -2.1194e-05
1:33827771 C T 0.029857 1.9915e-06
1:33832933 A G 0.117284 5.1684e-06
1:33833211 A G 0.214498 -4.1287e-05
1:33837334 A C 0.656377 -1.4460e-05
1:33844786 T C 0.112725 -5.1782e-05
1:33857107 T C 0.251437 4.9204e-06
1:33860966 G T 0.046561 9.5151e-06
1:33871246 C T 0.119956 9.4504e-06
1:33887888 T C 0.021915 1.3777e-05
1:33889930 G A 0.040261 1.1293e-06
1:33890480 T C 0.479820 -2.6903e-05
1:33894387 G A 0.140464 1.8548e-05
1:33895130 A G 0.044670 -1.9612e-05
1:33895718 C A 0.069598 -2.5567e-05
1:33897445 C T 0.167666 3.5409e-06
1:33899702 C T 1.286955 1.1875e-05
1:33908833 A G 0.388773 3.8612e-05
1:33911068 C T 0.041719 6.5981e-06
1:33911934 G A 0.082735 3.5489e-05
1:33920586 A G 0.324877 -7.4381e-06
1:33921878 T C 1.134606 7.6058e-06
1:33922453 T C 0.162634 -1.9373e-05
1:33925967 T C 0.983936 -2.2034e-06
1:33927233 A G 0.074058 9.3149e-06
1:33935287 C T 0.354166 -5.0684e-06
1:33935841 G A 0.064036 1.4018e-06
1:33944993 G A 0.103824 -7.8224e-06
1:33949843 A G 0.059541 -4.5493e-06
1:33952287 C T 0.073072 6.5779e-06
1:33952656 C T 0.227995 1.9820e-05
1:33964984 A G 0.365964 -4.5401e-06
1:33966111 C A 1.582311 3.1741e-06
1:33971943 G T 0.094603 -2.5876e-08
1:33984723 G T 0.063271 3.3103e-05
1:33984970 T G 0.729904 1.1806e-05
1:33986179 A G 0.117528 7.7374e-06
1:33988036 T C 0.026338 9.2667e-06
1:33988251 C T 0.197451 6.6893e-06
1:33993323 T C 0.034617 5.4994e-06
1:33994201 A G 1.175744 3.6817e-06
1:34001335 T C 1.370485 -1.2871e-05
1:34004912 A G 0.441681 -2.2935e-06
1:34005106 C T 0.123349 -5.1625e-06
1:34012652 A G 0.031935 1.1292e-05
1:34022746 C A 0.031622 -7.6417e-06
1:34026613 T C 0.024244 1.3017e-06
1:34026673 C T 0.164075 2.7176e-05
1:34033512 C G 0.426933 2.0789e-05
1:34034691 G T 0.093264 3.3822e-07
1:34035114 C T 0.058293 -7.5249e-06
1:34035481 A G 0.106520 5.4726e-06
1:34036264 C T 0.156487 -4.9843e-06
1:34037669 C T 1.292640 -2.8122e-05
1:34038413 C A 0.923851 -2.4887e-05
1:34038620 A G 0.916055 -2.6706e-05
1:34040023 C T 0.534476 1.6051e-05
1:34040483 G A 0.335063 3.2651e-05
1:34044525 T C 0.058086 -1.1428e-05
1:34044616 G A 0.412062 1.2217e-05
1:34046034 A G 0.055954 -8.2885e-06
1:34047213 C A 0.021874 -6.9648e-06
1:34047990 T C 1.278218 -8.9438e-06
1:34048281 A G 0.158823 2.6728e-05
1:34050753 C T 0.110477 7.6129e-06
1:34054229 G A 0.372668 1.8078e-05
1:34054792 T C 0.615891 -1.4736e-05
1:34058911 C T 0.091374 1.1068e-06
1:34060822 T C 0.024312 -2.5139e-06
1:34061741 C G 0.292582 2.4436e-05
1:34070372 G A 1.464477 2.1531e-05
1:34071525 T C 1.154386 -1.3517e-06
1:34081194 G C 0.050780 -1.1131e-05
1:34081408 A G 0.064056 -1.0916e-05
1:34091591 C T 0.218109 7.4431e-06
1:34094584 T G 1.905380 -5.2779e-06
1:34096755 A G 0.166975 1.9492e-05
1:34100394 A G 0.370407 -9.9679e-06
1:34104247 G A 0.023948 1.0291e-05
1:34109053 A G 0.198743 1.2934e-05
1:34111097 C T 0.172572 2.1170e-05
1:34119049 T C 0.052626 6.3716e-06
1:34127109 G A 0.021480 1.3755e-05
1:34128051 C T 0.054118 1.0978e-05
1:34134505 A G 0.064427 6.3814e-07
1:34136452 T G 0.336922 -3.0570e-06
1:34149074 A G 0.381579 -2.6364e-06
1:34151260 C T 0.260035 2.6593e-06
1:34153088 T G 0.044606 9.8922e-06
1:34155501 A G 1.125858 5.6641e-06
1:34167109 C G 0.143065 -2.0067e-05
1:34173820 T C 1.667409 -6.4762e-06
1:34179436 G A 0.770617 -1.5905e-06
1:34180842 T G 0.248088 -8.1553e-06
1:34184776 A C 0.096518 -5.7323e-06
1:34184790 T C 0.102154 5.0201e-06
1:34186193 T C 0.065035 -3.6382e-05
1:34189429 T C 0.514563 -4.3416e-05
1:34189917 T C 1.301037 -9.0961e-06
1:34194958 A G 0.069730 -1.4229e-05
1:34195422 T C 0.109722 -5.1797e-06
1:34196267 A G 0.034495 1.3169e-05
1:34198988 C T 0.042202 -1.2976e-05
1:34201152 C T 0.089698 2.2384e-05
1:34205845 T C 0.071495 -2.7481e-06
1:34206861 G A 1.950403 -1.3457e-05
1:34208142 G C 0.869413 -6.1415e-06
1:34208399 T G 0.976987 -1.0577e-05
1:34211677 G A 0.141426 -3.7173e-05
1:34220298 C A 0.409277 -8.9287e-06
1:34221216 A C 0.167506 3.0455e-05
1:34222115 C T 0.057953 -7.0729e-06
1:34226001 G T 0.452183 2.7077e-06
1:34229130 C G 0.202942 -6.7177e-06
1:34231789 C T 0.102192 -2.9491e-05
1:34232006 G C 0.257482 -7.2752e-06
1:34236593 C T 0.044453 -1.6154e-05
1:34237912 A G 0.041447 1.2660e-05
1:34238283 C T 0.501453 -4.9711e-07
1:34240338 A G 0.101053 7.7520e-07
1:34244450 G C 0.175941 1.4998e-05
1:34246222 T C 0.595992 -1.6823e-05
1:34248064 A G 0.242370 -6.9668e-06
1:34249160 G C 0.372362 8.4381e-05
1:34249330 C T 0.122159 -2.4490e-05
1:34254967 G A 0.635515 7.2177e-05
1:34255072 C T 0.186956 -2.5474e-05
1:34256734 C T 1.889516 -1.4592e-05
1:34257471 T C 1.261691 1.0289e-05
1:34264138 G A 0.132100 -1.4905e-05
1:34270498 A G 1.363900 -5.3618e-05
1:34273967 A G 0.033736 -3.9999e-05
1:34274228 C T 0.044160 1.6053e-05
1:34278771 T G 0.065294 3.7734e-06
1:34279849 C T 0.242887 -2.4532e-05
1:34283222 C T 1.144979 -3.2557e-05
1:34283720 T C 0.051732 3.6505e-06
1:34285342 A G 1.036140 -1.8661e-05
1:34288842 C T 1.151180 -2.3627e-05
1:34288935 C A 0.116461 -9.8665e-06
1:34289132 G A 1.936546 -1.4372e-05
1:34303521 A G 0.037245 2.0810e-05
1:34314519 T C 0.301445 -6.4259e-05
1:34318524 C T 1.043378 2.2520e-05
1:34320638 A G 0.039054 -1.2653e-05
1:34327943 C T 0.044021 2.3766e-05
1:34329897 C T 1.891025 -9.7854e-06
1:34330067 C A 1.511177 -2.0920e-05
1:34330137 A C 0.020236 -9.8278e-06
1:34332530 C T 0.020827 -8.2012e-06
1:34336265 A C 0.056162 5.2442e-06
1:34337704 A G 1.086991 5.3287e-06
1:34340467 G A 0.275794 -4.7016e-06
1:34342399 G T 0.137261 -1.0702e-05
1:34345005 G A 0.043967 -6.4326e-06
1:34346184 C T 0.058457 -3.3042e-06
1:34349737 T C 0.107336 9.5107e-06
1:34352741 C T 0.092366 -4.1273e-05
1:34359858 C G 1.462515 -2.7314e-05
1:34360686 T C 0.031248 6.4839e-06
1:34361301 T C 0.102627 -5.5875e-05
1:34363864 T C 0.054254 1.9605e-05
1:34370967 C T 0.875940 -1.8713e-05
1:34372123 C T 0.462702 1.6899e-05
1:34372643 T C 0.036161 -2.2571e-05
1:34373977 G A 0.087229 1.1104e-05
1:34375199 C A 0.415112 -5.0875e-06
1:34379845 A C 0.042209 -8.4336e-06
1:34381408 C T 0.285187 -2.1367e-05
1:34381854 G A 1.239738 -3.9440e-05
1:34382005 G A 0.133797 3.5737e-05
1:34382520 A G 0.189928 3.0254e-06
1:34383108 G C 0.288234 -1.0409e-05
1:34385826 A G 0.028671 -2.1347e-05
1:34394229 C T 0.158605 2.9948e-06
1:34395835 G A 0.264809 3.9290e-06
1:34400715 G A 0.972985 -1.4466e-05
1:34402352 T C 0.059932 2.9066e-06
1:34405264 C A 0.138026 -8.9845e-06
1:34406684 G A 0.069197 -5.7925e-07
1:34408609 C T 0.032003 -3.6533e-06
1:34410093 A C 0.038217 -1.9994e-06
1:34415050 T C 0.049654 -2.1917e-05
1:34415927 A G 0.031295 -1.2074e-05
1:34418942 G A 0.688192 1.4711e-05
1:34419276 A G 0.032115 9.0915e-06
1:34420683 G A 0.062009 5.0270e-06
1:34421567 G A 0.031251 -4.7295e-06
1:34422163 C T 0.181731 -1.5361e-05
1:34424393 C T 1.067796 -1.0238e-05
1:34424462 T C 0.635927 2.1850e-05
1:34428082 G A 0.094960 -1.2893e-05
1:34428130 G T 0.028793 -9.5513e-06
1:34436438 A G 0.065810 -1.9974e-05
1:34440316 C T 0.847474 1.1802e-05
1:34441384 C T 0.081283 3.7269e-05
1:34441463 A G 0.021133 -7.5913e-06
1:34446766 G T 0.030598 -1.0135e-06
1:34451360 T C 0.243441 -1.5075e-06
1:34451877 G A 0.036045 -1.0060e-06
1:34452372 G C 0.148348 -9.5191e-06
1:34460711 T C 0.091010 4.3019e-05
1:34461027 T C 0.084754 1.1762e-05
1:34465384 C T 0.083636 1.6686e-06
1:34470308 G A 0.951049 4.3538e-07
1:34473786 A G 0.204459 1.6551e-05
1:34475200 A G 0.598325 4.3899e-07
1:34476726 T C 0.047873 -7.0136e-06
1:34492628 A C 0.221101 7.0090e-05
1:34495464 C T 0.108053 7.0765e-06
1:34502161 A G 0.440699 4.5409e-06
1:34503535 C T 0.106894 -1.5610e-05
1:34516663 G T 0.253814 -1.1793e-05
1:34521308 G A 0.469903 1.6845e-05
1:34521566 C G 0.120146 2.0262e-05
1:34523335 T C 0.729806 1.3047e-05
1:34526609 G T 0.096851 8.1109e-06
1:34526763 A G 0.039938 3.4369e-05
1:34528359 C T 0.056556 1.3090e-06
1:34536489 A G 0.038306 -2.3640e-05
1:34538145 C T 0.032669 -2.3713e-05
1:34539107 C T 0.151666 1.6323e-06
1:34539358 A C 0.062547 2.1894e-06
1:34540942 G C 0.040274 -1.1632e-05
1:34548951 C G 1.374354 -2.1391e-07
1:34549238 T C 0.024751 1.1026e-05
1:34556489 C G 0.238368 2.9121e-06
1:34564086 T G 0.917629 -1.8059e-05
1:34566862 G C 0.034365 -3.8022e-06
1:34568402 A G 0.060993 -7.0668e-06
1:34574824 T C 0.053010 7.9665e-06
1:34577949 A C 0.097609 5.3311e-07
1:34579507 A G 0.053629 1.4580e-05
1:34596068 G A 0.785366 -1.1422e-05
1:34600411 A G 1.629549 -3.1281e-05
1:34603218 G C 0.027739 -8.8467e-06
1:34606617 T C 1.696280 -2.6142e-05
1:34609144 C T 0.029439 -3.7542e-06
1:34609786 T G 1.951587 -1.3118e-05
1:34612026 A C 0.816141 -5.6903e-06
1:34614290 T C 0.064790 -2.7123e-05
1:34614520 A C 1.740012 -1.1176e-05
1:34617472 T C 0.613450 -1.0639e-05
1:34620023 G A 0.121605 4.4887e-06
1:34620770 C T 1.495891 -1.8855e-05
1:34621822 T C 0.067588 2.6710e-05
1:34622725 T C 0.107849 1.2464e-05
1:34623220 T C 0.038078 9.7448e-06
1:34626053 G C 0.123006 5.7976e-06
1:34627949 C T 1.714983 -1.0835e-05
1:34629297 A G 0.127374 -6.5600e-06
1:34631709 C T 1.440522 -2.1070e-05
1:34633204 C A 0.192080 -2.0569e-05
1:34636192 G T 0.041916 -2.2324e-06
1:34637199 C T 0.386822 1.6972e-05
1:34640262 A G 0.295105 1.2111e-05
1:34643450 A G 0.065209 -1.1200e-05
1:34643837 G A 0.262776 -1.3640e-05
1:34649634 T G 0.030660 2.5546e-06
1:34651502 G A 0.726321 3.8685e-05
1:34652626 A G 0.037473 -1.8262e-05
1:34653278 A C 0.352660 -1.1813e-05
1:34653468 G A 0.711926 3.9231e-05
1:34657007 C T 0.144870 1.5858e-05
1:34657611 T C 0.023156 -1.5141e-05
1:34662919 C A 0.037867 1.3763e-05
1:34663180 A G 0.384938 9.3476e-06
1:34663208 G C 0.534615 1.9825e-05
1:34663411 G C 0.476390 1.7750e-05
1:34664839 T C 0.032676 1.2863e-05
1:34665219 A G 0.119993 -1.8032e-06
1:34669080 G A 0.041250 5.6614e-06
1:34669698 T G 0.069091 -2.4611e-06
1:34672172 C A 0.381076 1.0532e-05
1:34674814 C T 0.502052 1.7281e-05
1:34674928 T C 0.549707 1.7278e-05
1:34676964 C A 0.050868 4.0204e-07
1:34678040 G T 0.025723 5.2839e-06
1:34679066 A G 1.041362 1.2288e-05
1:34680487 T C 0.035450 -1.5849e-05
1:34684463 A G 1.470767 1.3914e-05
1:34684797 G A 0.043610 -4.2029e-06
1:34691983 T C 0.339635 6.0189e-06
1:34700889 A C 0.046380 1.0848e-05
1:34710182 C T 0.050926 1.7740e-05
1:34712112 C A 0.186980 -3.5139e-05
1:34715170 T C 1.603159 -4.2487e-06
1:34726167 A G 1.077985 -1.4594e-05
1:34726806 A C 0.042481 1.3933e-05
1:34727439 T C 0.105201 -7.9557e-06
1:34729713 A G 0.034852 1.4483e-05
1:34743076 G T 1.424553 -8.2458e-06
1:34749535 C G 0.029738 -1.2608e-05
1:34750936 C T 1.557802 -1.1110e-06
1:34754344 C T 0.448539 4.0332e-06
1:34763961 T C 0.133786 2.3068e-07
1:34782459 G A 0.114316 -7.7953e-06
1:34784542 T C 0.102447 -2.3733e-05
1:34790866 G T 1.223583 -3.0964e-06
1:34792758 T C 0.052711 2.2395e-05
1:34793830 G T 1.085812 -4.7726e-06
1:34794588 C G 0.489659 -1.5082e-05
1:34795754 G T 1.037119 -2.3545e-06
1:34800556 C T 0.828493 -7.7886e-07
1:34800719 C T 0.026087 1.5274e-05
1:34800936 A G 0.031676 -9.6346e-07
1:34805625 A C 0.438132 -4.1565e-06
1:34809903 A G 1.178705 3.0100e-06
1:34812189 T C 0.320539 -4.1846e-06
1:34813617 T G 0.306368 2.1496e-06
1:34825385 G A 0.418613 -1.8990e-05
1:34829829 G A 0.077995 -1.7536e-05
1:34832080 A G 0.027967 3.5212e-05
1:34832241 C T 0.722863 2.4131e-05
1:34833473 A G 0.022541 -7.3973e-06
1:34835285 A G 0.065545 5.3406e-06
1:34838655 G A 0.367470 -3.7638e-05
1:34848132 A G 0.221981 -3.8326e-06
1:34853136 T G 0.040587 -1.6749e-05
1:34858718 A G 0.217109 4.2023e-05
1:34871092 T C 0.031425 -1.7640e-05
1:34874401 C T 1.297586 -1.1477e-05
1:34874905 A G 0.900147 -1.6726e-05
1:34878397 A G 0.071910 1.6564e-05
1:34879232 T C 0.095382 -1.7414e-05
1:34880261 T C 0.242625 3.1283e-05
1:34882644 T C 0.103011 -7.0040e-06
1:34883889 T C 0.259216 9.8168e-07
1:34884015 T C 0.053462 -7.2539e-06
1:34884836 G A 0.067786 1.4374e-05
1:34886997 A C 0.886113 -5.8138e-05
1:34888093 A G 0.076833 -3.3055e-06
1:34890164 T C 0.427371 -6.4356e-06
1:34890702 A G 1.243560 -2.6198e-05
1:34893995 C T 0.060894 -4.8242e-06
1:34896656 C T 1.159853 5.4953e-06
1:34898332 T C 0.255911 1.3246e-05
1:34902736 T G 0.201256 1.8939e-05
1:34904106 G A 0.030330 1.9215e-05
1:34914724 A G 0.187296 -4.1623e-06
1:34916427 T C 0.037330 1.5434e-06
1:34918669 G C 0.052384 1.1948e-05
1:34918705 C A 0.067045 -1.1226e-05
1:34921613 C T 0.452391 5.1753e-06
1:34922823 T C 0.395845 6.8577e-06
1:34924352 T C 0.245858 -3.9215e-06
1:34925930 A G 0.043827 -1.7446e-05
1:34928321 A G 1.273295 4.1252e-06
1:34929148 T C 0.043936 -5.6785e-06
1:34938380 A G 0.062557 -5.6139e-06
1:34938475 A G 0.035209 -1.5248e-05
1:34939339 G A 0.451184 2.4001e-06
1:34939967 C T 1.502803 -1.0531e-05
1:34942073 T G 0.102474 9.2057e-06
1:34943209 T C 1.135714 -3.3088e-05
1:34944310 A G 0.058327 3.1095e-05
1:34946501 T C 0.030632 1.1995e-05
1:34958515 A G 0.240884 1.1364e-05
1:34967830 G T 0.183975 1.1148e-05
1:34970041 A C 0.063767 -1.1507e-05
1:34981177 T C 0.141694 -9.0540e-06
1:34983309 T C 0.916113 3.0962e-05
1:34989237 A G 0.508413 2.9383e-05
1:34993991 T C 0.046530 5.9281e-06
1:34995028 A G 1.340203 2.8632e-05
1:34996348 C T 0.861226 -8.3398e-06
1:35003356 A G 0.144404 -1.2127e-05
1:35010633 T C 0.040998 -3.8225e-05
1:35011315 T G 0.105102 1.4661e-05
1:35013690 T C 0.064053 -1.3751e-05
1:35028057 G A 1.188694 2.5543e-06
1:35028213 G A 0.023483 1.0453e-05
1:35040991 C T 0.136782 4.2801e-05
1:35044934 G A 0.082395 7.7362e-06
1:35045526 A G 0.087093 1.8335e-05
1:35049307 T C 0.105541 3.3002e-05
1:35053357 C A 0.058630 1.4636e-05
1:35055281 T C 1.137751 1.8638e-05
1:35057900 A G 0.465266 1.8351e-05
1:35060339 C G 0.269705 -1.8763e-05
1:35061399 C T 0.023965 7.4766e-06
1:35064164 T C 0.114316 -1.8913e-05
1:35065885 G A 0.228475 3.0098e-05
1:35069943 T C 0.049610 2.9819e-05
1:35080381 T C 0.029439 -1.9057e-06
1:35081074 C T 0.095685 4.8579e-06
1:35083234 C T 0.999405 -6.8858e-07
1:35083266 G A 1.763308 8.2774e-06
1:35084308 A G 0.031639 -9.5304e-06
1:35090340 A G 0.136183 4.0877e-05
1:35096870 A C 0.456470 3.2614e-05
1:35097197 G A 0.332883 -3.1026e-05
1:35114777 G A 0.481422 -1.8042e-05
1:35116437 A G 0.061115 -2.2915e-05
1:35116619 A T 0.393019 -1.6468e-05
1:35117118 C G 0.036290 -1.3006e-05
1:35118282 A G 0.676310 -1.6902e-05
1:35130648 G A 0.026012 2.8713e-06
1:35142875 G A 0.652569 2.2680e-05
1:35152181 C T 0.146543 1.1841e-05
1:35158958 T C 0.336344 7.8013e-06
1:35159859 T C 0.172725 8.6194e-06
1:35162163 C A 1.602003 3.6757e-05
1:35171620 A C 0.061010 2.4505e-06
1:35175364 A G 0.062669 1.0542e-05
1:35177448 T G 0.153781 2.2547e-05
1:35183509 G A 1.460642 -6.6266e-06
1:35185337 T C 0.503708 -1.3199e-05
1:35185414 T C 0.061020 -9.1344e-06
1:35186615 T G 0.890298 -4.6494e-05
1:35190138 G A 0.531107 2.7020e-05
1:35191361 G A 0.433294 -1.0602e-05
1:35198042 T C 0.462678 -7.1363e-06
1:35200077 A C 0.191855 3.7946e-05
1:35206192 C T 0.845033 -5.7205e-06
1:35211551 C G 1.201188 -7.3561e-06
1:35215224 T C 0.022425 -6.8198e-06
1:35215946 T C 0.071736 -3.3111e-05
1:35219595 T C 0.495633 6.7303e-06
1:35220117 C T 0.123771 1.2921e-05
1:35224844 C T 0.781714 2.1630e-05
1:35225395 A G 0.079297 1.9134e-05
1:35226074 C G 0.167526 2.1028e-05
1:35226281 T G 0.080205 -2.6621e-06
1:35226417 T C 0.035066 -4.1279e-06
1:35227162 T C 0.057542 -1.2904e-05
1:35227362 G C 0.080440 -3.8106e-06
1:35227673 G A 0.076969 3.1760e-05
1:35231378 G A 0.683630 -2.0931e-06
1:35235502 T C 0.021412 -9.3067e-06
1:35240573 A G 0.615147 -8.8931e-06
1:35240770 G A 1.769788 6.7193e-06
1:35242584 T C 0.355183 -2.4039e-06
1:35250720 T C 0.102290 5.8337e-06
1:35252002 T C 0.042576 -1.9568e-06
1:35256386 C T 0.699728 -4.2403e-06
1:35259946 A G 0.409356 -7.5129e-06
1:35259961 G A 1.274536 -1.3247e-05
1:35260202 A G 0.274192 1.5075e-05
1:35261971 G C 0.579609 -8.2418e-06
1:35262776 G A 0.419045 -1.9862e-05
1:35264151 T C 0.170199 -1.5744e-06
1:35265300 G A 0.404592 -6.1966e-06
1:35269529 A G 0.086179 3.6342e-06
1:35273580 T C 0.043644 8.1315e-06
1:35274218 A G 0.510239 4.4759e-05
1:35274354 C T 0.084248 -1.1366e-05
1:35281308 A C 0.465888 1.3797e-05
1:35289873 T G 1.834248 1.7457e-05
1:35293235 A G 0.067106 8.2674e-06
1:35294156 G T 1.056831 6.4126e-07
1:35295446 T C 0.046061 -6.6301e-06
1:35303483 T C 1.085240 3.7348e-05
1:35308474 G C 0.057766 3.1475e-05
1:35308591 G A 0.177804 6.6679e-06
1:35315919 G A 0.752520 -1.5668e-05
1:35317388 C T 0.297794 -9.2631e-06
1:35318027 C T 0.299157 2.2250e-06
1:35320690 G T 0.091843 2.4539e-05
1:35323674 A G 0.028667 -9.3213e-06
1:35324786 T C 0.146893 8.6923e-06
1:35328245 G A 0.676813 -7.7278e-06
1:35328275 G T 1.777758 -2.4333e-05
1:35330496 G C 0.265213 -3.7366e-05
1:35340545 G A 0.887680 -3.6280e-05
1:35346060 C A 0.084384 -1.3267e-07
1:35360078 G A 0.726797 -1.2108e-04
1:35360212 A G 0.060588 -1.7826e-05
1:35362713 A G 0.049019 -3.2474e-06
1:35366056 T C 0.358253 8.4312e-06
1:35367221 A G 0.074983 -5.2609e-07
1:35367290 T G 0.478226 6.1849e-05
1:35368771 G A 0.750371 7.9177e-06
1:35369246 A G 0.049287 2.5937e-05
1:35371083 T C 0.020807 9.2201e-06
1:35374818 C T 1.139553 1.1623e-06
1:35378934 G T 0.865554 1.8365e-06
1:35379430 A G 0.034954 1.2445e-05
1:35379494 T C 0.304519 -1.0997e-05
1:35381295 T C 1.754196 -1.5277e-05
1:35387315 C T 0.083408 1.9139e-05
1:35416760 A C 0.104514 -1.4955e-05
1:35450360 C T 0.086097 -2.3269e-05
1:35463373 T C 0.057573 -1.1342e-05
1:35476239 C T 0.049124 2.0081e-05
1:35549021 T C 0.164415 1.9317e-05
1:35562965 A G 1.865836 -1.1873e-05
1:35567194 T C 1.765150 5.1945e-06
1:35628590 T A 1.839059 5.9656e-07
1:35628705 T C 0.046333 -5.0132e-06
1:35629761 C T 1.814995 8.6685e-07
1:35633937 G T 0.114023 1.6171e-05
1:35636143 A G 0.022626 1.0148e-05
1:35645343 C A 0.024758 1.5286e-05
1:35656664 A G 0.031666 2.5215e-05
1:35677039 T C 0.145822 4.4896e-06
1:35687815 C T 0.161750 9.5565e-06
1:35688541 T G 0.166238 -9.0738e-06
1:35696312 A G 0.131580 -1.2702e-06
1:35722025 G C 0.162223 -1.7624e-05
1:35745141 T C 0.049478 2.4529e-05
1:35748867 T C 0.122445 1.1548e-05
1:35755403 C T 0.024309 1.2534e-05
1:35771901 T C 0.079634 4.4206e-06
1:35790622 A G 0.027913 5.5910e-06
1:35804395 T C 0.024033 9.8438e-06
1:35815123 T C 0.032703 1.0303e-05
1:35844449 T C 0.133249 -4.1411e-06
1:35859658 G A 0.075728 -2.2789e-05
1:35872476 C T 0.055206 1.1109e-05
1:35875915 T G 0.087233 1.7802e-06
1:35888147 C T 0.183339 1.4791e-05
1:35890306 C T 0.076469 1.1659e-06
1:35892939 C T 0.078883 -1.4052e-05
1:35897101 T G 0.050817 5.1139e-06
1:35926150 C T 0.222192 1.6919e-05
1:35939272 T G 0.120894 -7.5843e-06
1:35944609 C T 0.021521 -1.0562e-05
1:35948618 C T 0.041804 2.1959e-05
1:35950705 G A 1.776985 2.2500e-05
1:35968899 G A 0.423434 -2.9927e-06
1:35974520 C T 0.032750 8.1211e-07
1:36001984 T C 0.068081 -7.9289e-06
1:36002505 A G 0.107737 -1.0515e-07
1:36002894 T C 0.110957 -6.4313e-06
1:36007914 G A 0.024455 9.5876e-06
1:36008113 C T 0.047764 2.8455e-05
1:36009665 G A 1.936777 -2.0101e-06
1:36011034 G A 0.536210 1.5901e-05
1:36035271 G A 0.027440 6.9190e-06
1:36037222 G A 0.212010 1.0037e-05
1:36049163 T G 0.023537 6.7929e-06
1:36051972 C T 0.044779 -2.6897e-06
1:36053642 T C 0.538627 7.9329e-06
1:36086990 A C 0.086580 -2.2877e-05
1:36087865 G T 0.050542 6.6834e-06
1:36106253 A G 1.953157 -1.9540e-05
1:36109683 C A 0.077876 -2.8792e-05
1:36123539 T G 0.038132 6.4797e-06
1:36132546 T C 1.818807 -9.1650e-06
1:36155418 T C 1.829162 -8.0239e-06
1:36164677 G T 0.238776 4.5343e-06
1:36166782 G A 0.052252 -6.0661e-06
1:36167456 C A 0.184032 9.8206e-06
1:36181813 C G 0.027525 -1.4558e-06
1:36195372 T C 0.142915 4.9609e-06
1:36196957 C G 0.125671 -1.2119e-06
1:36202585 A G 0.120779 4.5569e-06
1:36219636 A G 0.052735 -2.0323e-06
1:36227588 A G 0.035447 1.7721e-05
1:36235455 T C 0.097942 -1.8839e-05
1:36238054 A G 0.037721 1.0198e-05
1:36238168 G T 0.244304 -7.6657e-06
1:36261577 G A 0.042705 8.9221e-06
1:36268618 T C 0.155528 1.4010e-05
1:36288635 A G 0.091986 -4.1573e-06
1:36307120 A G 0.156807 1.8108e-06
1:36314861 G A 1.753914 5.8438e-06
1:36316571 C A 1.744939 7.3643e-06
1:36317380 T C 0.123142 7.7005e-06
1:36317835 T C 0.099129 -1.3535e-05
1:36347574 G A 0.079386 -1.6354e-06
1:36362321 A G 0.078920 1.3276e-05
1:36375226 C G 0.076057 8.9700e-06
1:36376992 G A 0.029415 1.0551e-05
1:36380290 G T 0.081970 1.1308e-05
1:36385824 G C 0.044555 -4.0745e-06
1:36393158 G A 1.931494 1.2375e-05
1:36397398 A G 0.072379 1.2346e-05
1:36424985 G A 0.144316 1.5403e-06
1:36432506 G A 0.124726 -2.0727e-06
1:36439346 T C 0.051422 -2.9966e-06
1:36451061 A G 0.088769 -9.6185e-06
1:36470971 T C 0.145023 -8.1066e-07
1:36474130 A G 0.058361 9.9368e-06
1:36489600 A G 0.099883 -4.8686e-06
1:36496696 G A 0.049080 -6.8811e-06
1:36532316 C T 1.669275 -1.3296e-05
1:36534644 T G 1.830583 -2.7382e-06
1:36555758 T C 0.156664 1.5135e-05
1:36562084 T C 0.069543 -4.1913e-06
1:36565999 G A 1.619414 -1.5238e-05
1:36568264 A G 0.088922 -9.7084e-06
1:36574023 T C 1.777628 -6.8331e-06
1:36579024 A G 0.042301 -2.5118e-06
1:36579458 G A 0.127541 1.8067e-05
1:36582871 A G 0.095637 5.7905e-06
1:36600307 T C 1.526269 -7.2832e-06
1:36600773 C A 0.059028 8.7829e-06
1:36602202 C T 0.039866 -5.2309e-06
1:36605602 C A 0.023166 7.0366e-06
1:36625556 G A 0.022157 -1.0422e-05
1:36627445 T G 0.092948 1.2242e-06
1:36627542 T C 1.386859 7.4537e-06
1:36633308 T C 0.034199 -7.8676e-06
1:36634414 A G 1.392849 5.1842e-06
1:36636854 A G 0.088327 2.3205e-05
1:36640267 C A 0.093964 -1.9027e-05
1:36653540 A G 1.141460 7.5584e-06
1:36655346 T C 0.072885 7.6373e-06
1:36661705 C T 0.136622 9.6006e-06
1:36672422 T C 0.049631 -7.1517e-06
1:36672850 A G 0.031006 1.0840e-05
1:36673358 G C 1.415887 -2.1908e-06
1:36677585 C T 1.968898 6.6720e-06
1:36678610 A G 0.066310 1.1289e-06
1:36690748 T C 0.070947 5.2215e-06
1:36722309 A G 0.094444 9.6101e-06
1:36726496 G A 0.047604 -6.9053e-06
1:36732774 T C 0.070142 1.5119e-05
1:36752433 T C 1.775914 -5.3608e-05
1:36758605 A G 0.222372 5.3308e-05
1:36766086 A G 0.065630 2.7062e-05
1:36773405 G T 0.996529 -4.3199e-06
1:36785270 T C 0.505758 5.6183e-06
1:36789546 G A 0.775299 -2.4166e-05
1:36802459 A G 0.052442 1.7545e-05
1:36807481 T C 0.532140 -5.2839e-06
1:36818066 A G 1.382728 3.2073e-06
1:36818791 C T 0.226401 4.3875e-05
1:36822604 T C 0.225289 4.5910e-05
1:36824332 G A 0.043351 1.9293e-05
1:36834478 A G 0.480912 -2.1767e-05
1:36840464 A G 0.243091 5.3855e-05
1:36849583 T C 0.044398 -1.0834e-05
1:36850279 C T 0.046809 -2.3365e-06
1:36853005 C A 0.180697 -2.4984e-05
1:36858145 C A 1.512193 -1.4037e-05
1:36858534 A G 0.044045 1.1599e-05
1:36858680 G A 1.249425 1.3628e-05
1:36859163 C T 0.062037 -1.8089e-05
1:36860764 A C 0.036341 -2.4616e-05
1:36860826 A G 0.646568 3.0947e-06
1:36872665 C T 0.449164 5.3303e-06
1:36874735 C T 1.904489 -9.1130e-06
1:36878126 G A 0.099112 -2.0957e-05
1:36878682 G A 0.635590 4.8045e-06
1:36881345 A C 0.186140 2.0154e-07
1:36883909 A G 0.034617 3.3904e-05
1:36886117 T C 0.439233 4.4506e-06
1:36887813 A C 0.046255 -9.2766e-06
1:36888462 G A 0.197489 -6.8438e-06
1:36893968 G A 0.202201 -3.9530e-06
1:36898067 C T 0.437357 5.6628e-06
1:36904720 C A 0.131730 -8.2759e-06
1:36916454 T C 0.115635 1.8823e-06
1:36921371 T G 0.597607 -7.5245e-06
1:36921408 A G 0.021279 -4.8758e-06
1:36924234 A C 0.360493 4.2351e-07
1:36924676 G A 0.660099 3.9670e-06
1:36925932 T C 0.193667 1.9290e-06
1:36934805 G C 0.021813 -1.0398e-05
1:36941751 G A 0.406126 9.5706e-07
1:36945653 A G 0.788830 1.3580e-05
1:36945795 A G 0.047084 -1.9307e-05
1:36947936 T C 0.020671 -8.1540e-06
1:36954057 G T 0.442823 -8.8966e-06
1:36960398 C T 0.030809 3.4104e-06
1:36960776 T C 0.029354 6.6457e-06
1:36968141 G T 0.040308 -2.2225e-06
1:36972428 C T 0.040189 -2.9579e-07
1:36974104 T C 0.035477 5.7720e-06
1:36975893 C T 0.407795 2.6979e-05
1:36976253 G A 0.532103 -3.0950e-05
1:36980368 T C 0.048080 -3.4055e-05
1:36980804 C T 0.274794 1.4679e-05
1:36981687 A G 0.057664 3.7906e-05
1:36984312 G T 0.210976 3.7697e-06
1:36985006 T C 0.045204 4.4144e-06
1:36986354 C T 0.020317 4.5532e-05
1:36989167 T G 0.042719 -1.7108e-05
1:36991285 T C 1.021667 -7.2791e-06
1:36992058 A G 0.032829 2.1327e-05
1:36993383 A G 0.036252 1.2602e-05
1:36994379 T C 0.353337 -1.3391e-05
1:36998494 T C 0.057501 -6.3679e-06
1:37005348 C T 0.040176 5.4031e-06
1:37006177 C T 1.264023 1.6938e-05
1:37007129 C A 0.025883 -1.0935e-05
1:37008945 T C 0.762577 -8.8194e-06
1:37011096 A G 0.164776 -1.6631e-05
1:37011936 G A 0.444663 2.1614e-05
1:37017877 C T 1.325258 6.6598e-06
1:37019501 C G 0.174397 -5.8457e-06
1:37020422 G A 0.062516 -7.8103e-06
1:37020563 G A 0.106387 6.3866e-06
1:37020631 G A 0.034291 1.3858e-05
1:37021214 G C 1.145757 -2.1827e-05
1:37021978 T C 0.034852 -7.3693e-06
1:37022019 T C 0.038200 -1.0738e-06
1:37023791 C T 0.359837 1.5201e-06
1:37029283 T G 0.343154 -1.7271e-05
1:37033128 T C 0.345901 -2.1971e-05
1:37040637 G A 1.901398 2.5454e-05
1:37041357 C A 0.192168 4.1318e-06
1:37044096 A G 0.436595 -2.7812e-05
1:37044846 A G 0.178630 -8.4591e-06
1:37046455 A G 0.110515 7.2378e-06
1:37051420 C T 0.231749 1.1243e-05
1:37051961 G A 0.918989 -8.5479e-06
1:37055687 G C 0.206458 1.3953e-05
1:37063921 G A 1.034583 8.7711e-06
1:37069185 T C 0.101743 6.9916e-06
1:37070552 A G 0.056321 -4.8809e-06
1:37071501 C T 0.237019 8.2818e-06
1:37078924 G A 0.064767 -1.6172e-05
1:37079884 C T 0.296424 2.5753e-06
1:37085688 G A 0.065773 2.6353e-06
1:37085905 A G 0.248051 1.5890e-05
1:37087187 C T 0.066861 -5.2441e-06
1:37088984 A G 0.706986 2.2379e-05
1:37089923 T G 0.634264 -1.6228e-05
1:37092134 C A 0.102437 -5.5121e-06
1:37106619 G T 0.087817 8.8581e-05
1:37111178 G A 0.245267 -4.5190e-05
1:37112426 G A 0.148341 2.0326e-05
1:37116673 T C 0.068211 3.4469e-05
1:37117328 T C 0.105140 -3.1638e-05
1:37117448 C T 0.581264 -4.2275e-06
1:37130444 A G 0.202701 -1.5838e-05
1:37135485 T G 0.041457 -2.4885e-05
1:37140923 T C 0.373039 1.7695e-05
1:37148156 T G 0.095161 6.4943e-07
1:37155058 G A 0.217429 -6.6382e-06
1:37155843 C T 0.306538 3.7713e-05
1:37159579 T C 0.096259 -2.6599e-06
1:37166715 T G 0.610748 2.4819e-06
1:37170745 G A 0.391422 1.4462e-05
1:37172272 A G 0.234005 -6.4839e-05
1:37185225 A G 0.055036 5.0832e-05
1:37185260 C T 0.163276 -5.2022e-06
1:37186410 T C 0.036031 -1.9087e-06
1:37196280 C T 0.229746 -2.8787e-05
1:37199222 C T 0.044871 -4.7975e-06
1:37200680 G A 1.183169 1.9414e-05
1:37203962 A G 1.404123 5.2253e-06
1:37221254 T C 0.057005 1.6107e-05
1:37222762 A G 0.224038 -2.0967e-05
1:37227219 A G 0.040352 -2.9436e-06
1:37237170 G A 0.154828 8.0258e-06
1:37242743 A G 0.455301 1.3064e-05
1:37252801 C T 0.040465 3.7117e-06
1:37254339 C T 0.678945 6.4237e-06
1:37263445 C G 0.021749 -5.3454e-06
1:37270560 C T 0.020311 -5.7765e-06
1:37272788 C T 0.115271 8.6750e-06
1:37276409 T C 0.021164 -8.7161e-06
1:37281112 T C 0.197455 -1.2378e-06
1:37282398 C T 0.058358 1.2182e-05
1:37283083 T C 0.310968 -1.8356e-05
1:37288793 A G 0.073219 -1.4237e-05
1:37291910 C T 0.323836 -1.6461e-05
1:37294592 A G 0.322728 -1.0306e-05
1:37305208 A G 1.931555 1.8851e-05
1:37306947 C T 0.036395 1.7837e-05
1:37309953 T C 0.335957 -6.1326e-06
1:37310745 A G 0.118542 -3.0227e-05
1:37312022 A G 0.036432 -1.1099e-05
1:37317590 G C 0.094722 2.4014e-05
1:37320313 T C 0.295057 -7.2963e-06
1:37321046 T C 0.398966 -3.2844e-06
1:37324935 C T 0.526184 1.3142e-05
1:37325477 C A 0.532881 1.7438e-05
1:37327331 C T 0.081902 8.7405e-06
1:37328140 T C 1.885222 9.6587e-06
1:37329530 T C 0.268161 1.4028e-05
1:37330701 G A 0.101451 -2.6059e-06
1:37333495 A G 1.921219 -1.1129e-05
1:37344532 G T 0.050882 -4.5008e-06
1:37350805 C T 1.839579 1.7915e-06
1:37368011 G A 0.042685 1.2169e-05
1:37375275 T C 0.056036 -9.4419e-07
1:37375640 T C 0.180391 -4.3422e-07
1:37378971 A G 0.061836 -4.4221e-06
1:37391420 A G 1.817681 -1.4464e-06
1:37394174 T G 0.039717 1.4928e-05
1:37394566 T G 0.053510 -1.4372e-05
1:37394948 A G 0.123597 8.5831e-06
1:37396219 T C 1.756049 5.2583e-06
1:37396729 G A 0.049110 1.6493e-05
1:37402184 A G 1.668208 3.3084e-07
1:37402540 A T 0.282148 -1.7815e-05
1:37403412 G A 1.328549 2.4367e-05
1:37403900 A G 0.068894 -2.8196e-05
1:37408114 C T 0.382674 1.6286e-06
1:37410906 C A 0.725379 2.3111e-05
1:37412587 A G 0.057460 -8.1708e-06
1:37412798 C T 0.043797 -4.7718e-06
1:37415673 C T 0.101923 -2.0163e-07
1:37419029 C T 0.030792 3.0956e-06
1:37419857 T C 0.703304 1.0004e-05
1:37420035 A G 0.035878 1.4837e-05
1:37420132 C T 0.937419 3.6846e-06
1:37421333 T C 0.073657 -4.0865e-05
1:37422200 C A 0.844706 4.0574e-07
1:37426393 C T 1.376765 4.5147e-06
1:37426574 G C 0.038833 2.6146e-05
1:37427336 A C 0.091071 2.0395e-05
1:37427453 A G 0.036059 -5.2288e-06
1:37432463 C T 0.378087 -1.9923e-05
1:37450505 T G 1.183526 8.0403e-07
1:37450698 G A 0.052004 5.2448e-05
1:37457302 A G 0.035379 -9.3612e-06
1:37458865 C A 0.528111 4.4959e-05
1:37469193 G A 0.022803 2.2904e-06
1:37471609 A C 0.749467 3.0422e-05
1:37472959 C G 0.209079 -4.8510e-06
1:37473463 A G 0.526996 3.7116e-05
1:37479786 A G 0.038476 -9.6651e-06
1:37485205 T C 0.130608 4.4018e-06
1:37496894 T C 0.221563 -2.8342e-06
1:37505129 C T 0.951709 2.6591e-05
1:37507909 T C 0.086451 9.7808e-06
1:37512085 G A 0.071366 -4.1009e-05
1:37515862 C G 0.052143 4.3551e-05
1:37522957 A G 1.148402 -1.5424e-05
1:37523510 G A 0.050423 2.4972e-05
1:37525546 T C 0.021171 6.6628e-06
1:37533178 G T 0.870433 -2.3695e-05
1:37534052 C T 0.260032 -1.9340e-05
1:37534326 A G 0.256918 -1.9820e-05
1:37537293 T C 1.305729 4.8044e-06
1:37537641 A G 0.492706 -4.9343e-05
1:37539482 A G 0.076734 1.8350e-05
1:37541617 A G 0.154610 -1.3103e-06
1:37544223 G A 1.568053 3.4078e-05
1:37549803 T C 0.053081 1.0649e-07
1:37555362 T C 0.161937 2.9820e-05
1:37557676 A C 0.086304 -1.8302e-06
1:37561742 A G 0.287356 -1.3715e-05
1:37572630 C T 1.049318 -2.0713e-05
1:37578124 T C 0.151737 5.9373e-06
1:37592303 A G 0.026828 -4.9931e-06
1:37596240 T G 0.771590 -8.1064e-06
1:37596458 T G 0.065753 -1.2436e-05
1:37596760 A G 0.195517 -1.3835e-05
1:37599303 T C 0.173068 -7.4266e-06
1:37599553 A G 1.461713 -4.4529e-05
1:37605127 A G 0.177739 -3.3733e-05
1:37609180 G C 0.021613 -1.2133e-05
1:37617059 A G 0.073647 -1.5171e-05
1:37628966 T C 0.414153 -2.9254e-06
1:37636117 A G 0.816491 -1.7448e-05
1:37642693 A C 1.348353 -1.4239e-05
1:37657118 A G 0.102185 3.0652e-06
1:37663208 A G 0.456464 8.3728e-06
1:37670102 T C 0.608939 -8.3143e-08
1:37698820 C T 0.033192 7.8801e-06
1:37699184 A C 0.029803 -1.4897e-05
1:37702904 T C 1.832280 7.6251e-06
1:37708801 C T 1.823505 8.7436e-06
1:37712422 G A 0.275882 -3.7694e-06
1:37723690 A G 0.042777 2.1522e-05
1:37724432 A G 1.060568 -2.1336e-06
1:37727819 G T 0.061958 4.4012e-06
1:37732045 A C 1.110062 1.0024e-06
1:37736250 C A 1.157854 1.9433e-06
1:37744361 T C 0.129904 -1.9104e-05
1:37747400 C T 0.395770 1.1181e-05
1:37752385 T C 0.020491 -2.7540e-06
1:37752707 A G 0.099071 6.5427e-06
1:37752812 T C 0.054469 -1.5428e-05
1:37753819 A G 0.082738 9.8783e-06
1:37760147 T C 0.101600 1.2487e-05
1:37768483 T C 0.058280 3.3704e-06
1:37772682 T C 0.042049 -8.8613e-06
1:37774697 G T 1.643382 1.5815e-05
1:37779280 T C 0.254103 2.2129e-05
1:37780922 C G 1.313623 1.0279e-05
1:37791745 A G 0.386771 4.9988e-06
1:37792912 T C 0.059626 6.3558e-06
1:37799276 A G 0.044687 -4.8731e-06
1:37800285 A G 0.355989 1.1897e-05
1:37808473 G A 0.233561 1.3836e-05
1:37809549 T G 0.719678 -1.2199e-05
1:37814215 T C 0.036568 6.8816e-06
1:37814390 A G 0.235006 1.2456e-05
1:37818383 A G 1.068156 2.6199e-05
1:37821732 C A 1.364138 3.0724e-05
1:37839088 C T 0.093492 -8.7695e-06
1:37860200 G A 0.138601 6.0157e-06
1:37860940 T C 0.038925 -2.0232e-05
1:37863828 T C 0.051269 1.9685e-05
1:37870995 T G 0.025703 2.7041e-05
1:37872298 C T 1.543132 3.9564e-05
1:37874019 G A 0.114292 9.3285e-06
1:37876195 T C 0.053901 -2.3443e-05
1:37878099 A T 0.139362 2.2078e-05
1:37880752 C T 0.508420 -2.1451e-05
1:37884236 T C 0.122271 1.0252e-05
1:37886113 C T 0.086566 1.3338e-05
1:37892238 A G 0.032020 -7.6484e-06
1:37896055 T C 0.134912 2.5246e-05
1:37896496 A G 0.224069 -1.7384e-05
1:37902620 T C 0.372750 -5.5026e-05
1:37904582 G A 0.326624 5.5868e-05
1:37913653 A G 0.245916 -6.8266e-06
1:37914557 A G 0.465820 6.9866e-05
1:37917854 A G 0.233190 -1.2072e-05
1:37923006 A G 0.037140 -4.7858e-05
1:37931489 G A 0.033243 3.5883e-06
1:37931878 G T 1.049216 2.6269e-07
1:37932566 G A 0.632401 9.1342e-05
1:37939376 A G 0.038455 -4.5116e-06
1:37941920 T C 0.026077 4.2103e-07
1:37953221 C T 0.040750 -2.1667e-05
1:37954413 A G 0.709784 4.0296e-05
1:37955866 T C 0.197071 1.2696e-05
1:37958813 G C 0.355485 -9.8155e-05
1:37977771 A G 0.345480 2.9775e-05
1:37978773 C T 0.918088 1.7664e-06
1:38015372 T C 1.728330 4.2333e-06
1:38019747 T C 0.365212 -1.5404e-05
1:38023316 T C 0.508746 2.8186e-05
1:38023822 A G 0.171796 4.7034e-06
1:38027796 C A 0.020222 -4.4665e-06
1:38028374 T G 0.904094 -5.3907e-06
1:38034069 C T 0.031459 -1.9651e-05
1:38040981 C T 0.064712 2.4219e-05
1:38042866 T C 0.033774 1.8163e-05
1:38054140 A G 0.077910 3.0794e-05
1:38054729 C T 0.137220 1.4481e-05
1:38068943 A G 0.531015 5.1279e-05
1:38073356 C T 0.085363 -2.2542e-06
1:38075627 G A 0.065130 -2.2171e-05
1:38097430 C T 0.061904 3.1117e-05
1:38098036 A G 0.423587 -1.5907e-05
1:38104456 G A 0.454668 -2.3981e-05
1:38115035 A C 1.763672 -3.8786e-05
1:38115672 C A 0.113214 -1.1423e-06
1:38117142 C T 1.346452 -1.9722e-05
1:38117597 G A 0.193967 -7.7576e-06
1:38127154 G A 1.345378 -1.3283e-05
1:38129324 T C 0.074545 -6.6359e-06
1:38130948 C T 0.277735 2.4180e-05
1:38131035 C A 0.140314 4.7459e-05
1:38133626 A G 0.037225 -1.2747e-06
1:38134606 C A 0.339088 -2.2896e-05
1:38139445 T C 0.080317 1.2729e-05
1:38139870 T C 0.595635 4.0965e-06
1:38143688 T C 0.701975 -6.7421e-06
1:38151705 C T 0.540198 1.2898e-05
1:38154873 G A 0.888652 2.4857e-06
1:38157947 T C 1.481680 5.4304e-06
1:38163747 T C 0.348115 -1.1272e-05
1:38164826 A G 0.176400 6.2872e-06
1:38166022 C T 0.876801 1.5481e-06
1:38168800 A G 0.064505 3.2780e-05
1:38169046 G T 0.054744 2.1479e-05
1:38175950 T C 0.099061 -1.0146e-05
1:38177303 C T 0.033855 -5.7197e-06
1:38184382 T C 0.044847 1.4152e-05
1:38186189 T C 0.339193 -2.2466e-06
1:38188574 A G 0.041056 2.9190e-06
1:38188787 G A 0.189717 2.5853e-05
1:38189446 G A 0.063002 -2.1708e-06
1:38196841 C T 0.628665 6.0824e-06
1:38197864 G A 0.087675 1.7275e-05
1:38198105 C T 0.505628 -2.2235e-05
1:38201412 C T 0.029623 -1.2630e-06
1:38209234 G A 0.629627 1.9353e-05
1:38213507 T C 0.075388 1.8631e-05
1:38213615 G T 0.047873 1.7765e-05
1:38221380 A C 0.419834 2.0179e-05
1:38227086 T A 0.609095 -2.2294e-05
1:38228016 C T 1.645834 2.3155e-05
1:38228124 G T 0.051297 2.7514e-06
1:38235091 A G 0.071294 -1.0752e-05
1:38235343 C A 0.519697 3.6383e-05
1:38244761 A C 0.263262 -1.4682e-05
1:38247153 A T 0.020508 -4.0017e-06
1:38247673 G T 0.676442 -2.0247e-05
1:38254611 C T 0.438394 -2.4095e-05
1:38265653 C T 0.062383 -7.6971e-06
1:38271495 A G 1.103535 -3.5049e-05
1:38289383 C T 0.589475 -2.2358e-06
1:38290796 C T 0.040655 9.5298e-06
1:38291962 C T 0.116043 8.4178e-08
1:38296719 A G 0.520305 4.3326e-05
1:38304192 G A 0.199060 -2.9939e-06
1:38329999 G C 0.271506 -1.5356e-05
1:38334318 A C 0.610255 -1.3176e-05
1:38335678 A G 0.045044 3.2842e-06
1:38338795 G A 1.468468 -3.5227e-05
1:38340640 C T 0.079165 1.1421e-05
1:38348192 C T 0.045269 1.9319e-05
1:38353941 T G 0.069380 7.1064e-06
1:38358090 C T 0.070414 -1.0044e-05
1:38366907 C T 0.550010 7.3422e-06
1:38380285 A G 1.465667 -1.9967e-05
1:38387044 T C 0.051970 -1.1637e-05
1:38397369 T C 1.176070 -6.3594e-06
1:38406175 T C 0.049600 -2.8281e-07
1:38406946 T C 0.032414 1.8051e-05
1:38408164 A G 1.189669 -8.2966e-06
1:38411651 A G 0.103280 -2.7123e-05
1:38412196 T G 0.074579 2.8532e-05
1:38412270 C T 0.268436 -9.9719e-06
1:38418496 T C 0.908745 1.1124e-05
1:38423521 G T 0.087991 -2.3848e-06
1:38434306 A G 0.829251 1.8940e-06
1:38442547 A G 1.739601 1.7939e-05
1:38444209 A G 0.042916 -5.4888e-06
1:38453576 C A 0.549092 1.1461e-05
1:38461319 A C 1.110885 8.9329e-06
1:38465315 A G 0.445258 -4.4244e-05
1:38465418 T C 0.116753 4.0657e-06
1:38465783 G C 0.074245 1.1981e-05
1:38466015 G A 0.062217 7.8278e-06
1:38467422 T C 0.699598 1.0143e-05
1:38472516 G C 0.970139 1.1474e-05
1:38476231 G A 0.062115 2.1484e-06
1:38486480 C T 0.250414 1.3944e-05
1:38488626 C T 0.262823 2.7389e-06
1:38502163 T G 0.069027 -5.0783e-07
1:38505696 A C 0.076418 3.3338e-06
1:38515685 A G 0.032825 1.6111e-05
1:38518043 G A 0.397279 6.1769e-06
1:38520177 A G 0.124274 1.3812e-05
1:38522092 C T 0.912081 1.4574e-05
1:38525033 G A 0.252039 3.1115e-06
1:38525311 T C 0.062278 -1.6970e-05
1:38528568 A T 0.072120 7.9425e-06
1:38529827 A G 0.124213 1.1731e-05
1:38537770 A G 0.041604 -3.7492e-06
1:38542378 A C 0.301775 -1.4294e-05
1:38550105 G A 0.340910 1.5498e-05
1:38555026 T C 0.094403 -1.0271e-06
1:38559352 G A 0.710172 9.5913e-06
1:38559394 G C 1.171456 -7.7212e-06
1:38559509 G A 0.023578 1.1474e-05
1:38559533 A G 1.466422 -3.1827e-05
1:38559794 C G 0.070278 3.8912e-05
1:38560968 A G 1.631214 -1.6505e-05
1:38563923 A G 1.352738 -1.9586e-05
1:38568161 G C 0.123536 1.4725e-05
1:38569023 A G 0.124039 -4.8883e-05
1:38569714 T C 0.111912 6.3720e-07
1:38578692 A G 1.517388 1.6691e-05
1:38579223 A G 0.054503 2.7764e-06
1:38580825 T C 1.147243 -6.2088e-06
1:38584551 G A 0.153726 3.4553e-05
1:38589863 G A 0.022874 -1.4743e-05
1:38590810 A G 0.064654 -1.6567e-05
1:38593200 T C 0.077737 -1.9177e-05
1:38593411 C T 0.057301 -9.0295e-06
1:38593771 T C 0.803184 -5.7199e-06
1:38596468 G T 0.835180 -1.4361e-05
1:38597671 T C 0.068357 2.6559e-06
1:38601003 A G 0.040539 -1.6536e-05
1:38602073 A C 0.202082 3.0614e-05
1:38606455 C T 1.247395 1.9742e-06
1:38609183 G A 0.288880 -2.3546e-05
1:38609325 G A 0.832086 2.8764e-07
1:38618758 T C 0.162763 1.2661e-05
1:38624129 A G 0.520377 1.5787e-05
1:38630589 G T 0.950801 9.5702e-06
1:38630862 G A 0.122098 -9.2298e-06
1:38632609 C A 0.273907 1.2615e-05
1:38649311 T C 1.232793 1.6151e-06
1:38658717 A G 1.397334 4.2200e-06
1:38661814 C A 0.067038 -1.3456e-05
1:38664433 G A 1.573808 1.5496e-05
1:38667704 G T 0.950312 2.1789e-05
1:38669509 A C 0.135996 -1.8622e-05
1:38676352 T C 0.108057 -1.2568e-05
1:38677205 T C 0.053047 -4.7421e-06
1:38683956 C T 0.124671 -8.0277e-06
1:38687741 T C 0.088106 7.1254e-06
1:38691199 C T 0.180381 2.2232e-05
1:38694395 G A 0.225398 -5.3986e-06
1:38694737 A G 0.027216 5.0468e-06
1:38702381 T C 0.023870 3.6826e-06
1:38704189 G A 0.088576 -7.8517e-06
1:38705409 G A 0.076795 1.0463e-06
1:38706286 G A 0.030408 -1.8208e-05
1:38710834 A G 0.818018 -1.0253e-05
1:38711641 A G 0.038449 -1.0059e-05
1:38715353 G A 0.796963 2.5665e-06
1:38723785 A G 0.248432 4.1933e-07
1:38726615 G T 0.040121 -1.3392e-08
1:38731242 T G 0.203428 -1.6091e-05
1:38731439 G A 0.859343 -3.6324e-05
1:38731931 A C 0.793481 -8.6839e-06
1:38732708 C T 0.298787 4.8876e-06
1:38733788 G T 1.119426 2.7227e-06
1:38737021 T C 0.065124 2.4933e-06
1:38738214 G A 0.862763 1.4144e-05
1:38738930 G A 0.029028 7.5269e-07
1:38745265 A C 0.311669 -1.6460e-06
1:38749134 C T 0.279884 -7.8318e-06
1:38750949 T C 0.145047 -1.4735e-05
1:38753925 G A 1.195738 6.4321e-06
1:38764389 G A 0.070856 4.9763e-07
1:38790703 T C 0.168689 2.6760e-05
1:38792712 T C 0.551366 3.9725e-06
1:38797237 C T 0.100645 -1.6473e-05
1:38798200 T C 0.027477 -4.3641e-06
1:38799441 A G 0.768669 -1.4760e-05
1:38804339 T G 1.816569 1.7247e-05
1:38805436 T C 0.057494 1.7747e-05
1:38809580 C T 0.891753 1.5038e-05
1:38814466 T C 0.070737 -2.0186e-05
1:38826020 G A 0.038364 -1.7039e-07
1:38829582 T C 0.063934 1.4991e-05
1:38831738 T C 0.049087 9.3009e-06
1:38836186 G A 0.446322 4.2117e-06
1:38843689 T C 1.324731 1.9611e-05
1:38847469 T C 0.246933 -1.1945e-05
1:38848637 C G 0.140025 1.9327e-05
1:38851959 C A 0.093978 2.4672e-05
1:38858526 C T 0.026981 1.5320e-05
1:38868362 A G 0.036500 -1.0984e-05
1:38868991 C T 0.242700 2.0354e-06
1:38875630 G T 0.375548 2.9549e-05
1:38878626 G C 1.232113 -3.9170e-06
1:38890389 C T 0.476308 3.4541e-05
1:38890598 C T 0.863528 -7.3043e-06
1:38900273 A G 0.859955 -5.7108e-07
1:38902650 T C 0.102814 -3.5406e-06
1:38908727 A G 0.025910 -6.9082e-06
1:38909453 A C 1.573156 -2.4052e-05
1:38909596 T G 0.711862 -1.9234e-05
1:38914304 A G 0.312352 -1.2934e-05
1:38917810 G T 1.044534 3.9505e-05
1:38922053 G A 0.782564 3.0141e-05
1:38924857 C T 0.182989 -6.8294e-06
1:38925397 T G 0.919638 1.4990e-05
1:38931261 C T 0.741172 2.2568e-05
1:38932385 G T 0.062091 -8.0452e-06
1:38940464 C T 0.511598 -1.4816e-05
1:38948269 C G 0.379719 -2.0117e-05
1:38952168 C T 0.024040 -6.9773e-06
1:38954566 T C 0.459523 -1.1060e-05
1:38958094 T C 0.053112 1.9450e-05
1:38961037 T C 1.342746 7.5489e-06
1:38962920 T C 0.051599 -1.3538e-06
1:38965611 T C 0.021585 5.8752e-06
1:38966163 A G 0.065192 1.6025e-05
1:38971133 C T 0.066477 -2.3911e-06
1:38986061 C T 0.020219 7.9209e-07
1:38987713 T C 0.028001 -5.1143e-06
1:38989193 A G 0.260885 1.3011e-05
1:38993810 C T 0.066014 -1.9501e-05
1:38999394 G A 0.387403 -2.1704e-05
1:39009790 G A 0.082147 1.6010e-05
1:39010464 T C 0.175421 9.0217e-06
1:39014239 C T 0.147008 2.8023e-05
1:39014741 A G 1.874999 2.2056e-06
1:39026383 T C 0.028851 -1.0822e-05
1:39028537 T C 0.151955 -1.8913e-06
1:39030526 T C 0.040250 -5.9026e-06
1:39034708 T C 1.803211 -2.3084e-05
1:39037257 A G 0.119647 6.2446e-06
1:39040776 T C 1.800226 -6.5729e-06
1:39041234 C T 1.188296 -2.9665e-05
1:39041667 C T 1.055720 1.1697e-05
1:39043186 C T 1.903860 5.9518e-06
1:39044366 C T 0.039152 2.2463e-05
1:39045588 C A 0.200199 3.1110e-06
1:39047419 C T 0.038789 -5.9434e-06
1:39048109 A C 0.065168 -1.5554e-05
1:39048388 C T 0.146665 -1.6074e-07
1:39049625 A C 0.859268 -3.9816e-05
1:39051320 G A 0.459204 1.2414e-05
1:39051904 T C 0.060129 -1.4539e-05
1:39051978 G T 0.021558 5.4753e-06
1:39053684 C T 0.534972 -1.7051e-05
1:39054515 T C 0.395658 9.2447e-07
1:39055106 A G 0.042035 -1.7026e-05
1:39057848 C G 0.138672 -2.9855e-05
1:39060900 G A 1.809239 1.1919e-05
1:39061771 C T 1.203343 -1.3842e-05
1:39064289 C G 0.052405 6.2141e-06
1:39067475 G A 0.953229 -1.9316e-06
1:39070358 A C 1.142024 6.6215e-06
1:39071141 T C 0.268243 6.3177e-06
1:39071436 T C 0.366722 -6.5131e-06
1:39074338 C G 0.087722 -6.7656e-07
1:39077644 A C 0.116352 -2.2585e-05
1:39092056 C A 0.378696 -1.8471e-05
1:39092134 A G 0.192263 -5.6964e-06
1:39092449 G A 0.642920 -1.1439e-05
1:39121231 C A 0.496636 1.1600e-05
1:39122886 G T 1.557918 -2.8955e-05
1:39125052 A T 0.069625 -6.1150e-06
1:39134880 C T 0.823811 2.0818e-06
1:39145901 T C 0.524661 2.9031e-05
1:39146672 C T 0.062179 -2.6662e-06
1:39147553 C T 0.116794 2.5774e-05
1:39150925 A G 0.046836 1.7620e-05
1:39159890 T C 0.082034 1.0818e-05
1:39161755 A C 0.049631 -6.5484e-06
1:39163002 C T 0.040526 -1.5457e-05
1:39166086 T C 0.077302 1.0842e-07
1:39167809 T C 0.199233 -1.9151e-05
1:39169274 A C 0.101186 1.2554e-05
1:39178647 C G 0.038629 2.0910e-05
1:39180158 A G 0.037935 1.1275e-06
1:39194716 T C 0.249098 4.0142e-05
1:39197064 C T 0.901840 2.1226e-06
1:39197149 T G 0.059490 9.1305e-06
1:39199381 A C 1.687169 9.3256e-06
1:39200413 T C 0.050654 -1.5791e-05
1:39202252 T C 0.070169 -2.8805e-07
1:39205993 C T 1.361190 -6.5067e-07
1:39211748 G T 0.144931 1.1955e-05
1:39212021 G A 0.396039 -1.2391e-05
1:39214067 T C 0.073518 1.3490e-05
1:39216213 C T 0.918486 -1.3148e-05
1:39220376 C T 0.021657 -1.1517e-05
1:39222532 A G 0.112038 -6.7025e-06
1:39222775 C T 1.580843 -1.4929e-06
1:39228906 T C 0.595870 6.9759e-06
1:39229471 C T 0.135986 -1.8866e-07
1:39230383 A C 0.246671 6.0240e-06
1:39231628 T C 0.271126 2.1082e-05
1:39243530 T G 0.498553 -1.4552e-08
1:39246309 A G 0.044731 2.0541e-05
1:39248701 T C 1.508012 -1.1197e-05
1:39254992 C G 0.065872 6.2681e-06
1:39255728 G A 0.174496 1.2767e-05
1:39257678 G A 0.028827 -9.0303e-06
1:39258674 T C 0.381229 1.1779e-05
1:39264821 A G 0.123767 -5.8289e-06
1:39270873 G A 1.941635 -1.0409e-05
1:39279037 G A 0.152237 -1.3176e-05
1:39280617 G C 1.948795 -9.5567e-06
1:39283048 T C 0.150109 7.2003e-07
1:39283085 A G 0.047030 5.2683e-07
1:39284434 C T 0.142976 -2.6285e-06
1:39284478 A G 0.048811 1.8010e-05
1:39284747 G A 1.010947 -1.1153e-05
1:39286089 T C 0.062734 2.5290e-06
1:39289120 C T 1.456780 -1.9555e-05
1:39289914 C T 0.104721 -1.4167e-05
1:39290059 T C 0.169808 -3.1725e-06
1:39290372 G A 0.035878 -3.3545e-06
1:39295490 A G 1.089793 -5.3713e-06
1:39297954 C A 1.544883 -2.1238e-05
1:39302931 C T 1.464885 -1.2884e-05
1:39305403 T C 0.421010 7.9733e-06
1:39318993 C A 0.133474 -1.7970e-05
1:39324859 G C 1.330555 -8.8025e-07
1:39329700 T G 0.308745 2.1741e-06
1:39339164 A G 0.067265 1.1289e-06
1:39340504 G T 0.117097 -1.3414e-05
1:39340558 A G 0.076595 1.9374e-05
1:39340607 G A 0.196670 -5.7789e-06
1:39340862 G A 0.438091 4.8788e-06
1:39353939 C T 0.358423 2.1190e-07
1:39355351 T G 1.361952 -6.5305e-06
1:39355371 G A 0.923127 -1.1506e-05
1:39364788 C G 0.440869 3.2052e-06
1:39365283 C A 0.116852 -1.4720e-05
1:39367695 G A 0.083013 1.7945e-05
1:39381452 A G 0.051297 1.5401e-05
1:39385086 C A 1.927189 -1.6421e-05
1:39386734 A G 0.169182 -2.0067e-05
1:39396424 T C 0.550598 2.9511e-05
1:39404551 T C 1.900324 3.3061e-05
1:39406644 C T 1.807186 4.6219e-06
1:39407589 A C 0.432882 1.2869e-05
1:39425127 C T 0.042460 -4.7777e-06
1:39425489 G A 1.845835 2.0629e-06
1:39428028 A C 1.244661 7.0970e-06
1:39431813 C T 0.632724 7.7498e-06
1:39433371 T C 0.128710 3.4895e-05
1:39439538 A G 0.462753 3.2364e-05
1:39448388 G A 1.901619 3.1113e-05
1:39451488 G A 0.845515 -2.8739e-05
1:39457910 G A 0.062795 -1.5310e-06
1:39462571 G A 0.320678 -2.9685e-05
1:39477807 T G 0.796347 -2.6237e-05
1:39480917 T C 0.131951 4.8055e-06
1:39482180 G A 0.096766 8.1011e-07
1:39482815 A G 0.026937 1.1979e-05
1:39492462 T C 0.612342 2.9008e-05
1:39505618 G A 1.726576 -3.2361e-05
1:39528071 A G 1.728970 -3.1739e-05
1:39542062 G T 0.039975 -6.2030e-06
1:39542129 A G 0.673549 -2.3506e-05
1:39543257 A G 0.159836 -9.9669e-06
1:39549146 G T 0.080450 1.2579e-05
1:39549449 C T 0.071287 2.9874e-07
1:39549983 A G 0.374405 4.8618e-06
1:39550621 C T 0.551611 8.2966e-06
1:39551242 A G 1.597859 2.4629e-05
1:39551423 C A 0.304991 -7.6102e-06
1:39553037 C T 0.301092 -2.7202e-06
1:39556749 C A 0.114754 -2.4879e-05
1:39556983 C T 0.196234 -1.6450e-05
1:39558052 A G 0.058535 -1.3834e-05
1:39568765 C T 1.313232 8.6045e-06
1:39576621 G T 0.415543 4.2612e-05
1:39578808 T C 0.413701 -1.0567e-05
1:39623786 G A 0.024897 -1.4034e-05
1:39624761 G A 1.937447 -1.5651e-06
1:39626251 A G 0.037136 -1.7915e-05
1:39630310 G A 0.047220 1.1275e-05
1:39647038 A G 1.394271 -2.6130e-05
1:39658518 A G 0.054081 -1.2042e-05
1:39662602 T C 0.135354 7.3514e-06
1:39665359 T C 0.167128 -8.3130e-06
1:39681410 C A 0.060700 1.9069e-05
1:39748921 A G 1.395342 -1.4927e-05
1:39755755 G A 0.087889 3.1281e-05
1:39759743 G A 0.102933 -2.6583e-07
1:39763365 T G 0.020963 -2.8158e-06
1:39783457 T C 0.145319 -5.0501e-06
1:39797055 G A 0.427436 5.2097e-05
1:39798946 C T 0.025876 -1.0951e-05
1:39799679 C T 0.031792 -1.8600e-05
1:39800558 A C 0.032703 1.6169e-05
1:39802168 C A 0.037544 1.3162e-05
1:39802381 C A 0.057777 -2.1514e-05
1:39806566 G A 0.081545 -5.8861e-06
1:39816546 A G 0.156939 1.5373e-05
1:39816612 A G 0.041202 -1.6942e-05
1:39841513 A G 0.053000 -1.1180e-05
1:39844028 T C 0.063981 -5.5189e-06
1:39857192 A G 0.422054 4.9545e-05
1:39857950 T C 0.084380 8.2922e-06
1:39858498 T A 1.683177 2.3899e-05
1:39880892 A C 0.092883 1.3766e-05
1:39882001 G C 0.059269 -1.7094e-05
1:39908506 A G 0.604750 1.2672e-05
1:39910704 A C 0.028195 -3.1744e-06
1:39914363 C G 1.153111 2.0048e-06
1:39915035 A G 0.729119 -3.0471e-05
1:39917888 A C 0.092057 -7.6714e-06
1:39934499 C G 0.154243 -9.7626e-06
1:39938849 T C 0.025747 3.0150e-06
1:39938948 T C 0.161913 1.3629e-05
1:39942297 G C 0.469148 7.2243e-05
1:39945297 T C 1.320977 -1.7491e-05
1:39949254 G A 0.092706 -3.0290e-06
1:39955678 G A 0.054571 -1.2225e-05
1:39962593 A G 0.028732 -1.6908e-05
1:39966718 C A 1.789854 3.9809e-05
1:39970575 T C 1.882030 1.4606e-05
1:39991474 C A 0.364179 -1.0177e-06
1:39993432 C T 0.902551 3.7616e-06
1:40005134 G C 0.232963 -5.7469e-05
1:40006052 C T 1.103433 5.6385e-06
1:40007013 C T 0.126725 4.0313e-06
1:40028180 G A 0.470729 9.2888e-05
1:40032442 G A 0.192943 -2.7929e-05
1:40032832 T C 0.176818 -3.7487e-05
1:40043909 C A 0.044415 -1.6139e-05
1:40049511 T C 1.341845 -3.4228e-05
1:40055469 G T 1.707748 1.4164e-06
1:40055568 C G 0.089164 2.6908e-05
1:40064961 A G 0.450191 1.0869e-04
1:40066622 A G 0.860315 3.7278e-06
1:40083476 G A 0.075374 8.7622e-06
1:40089425 T G 0.096320 1.4904e-05
1:40093331 T C 0.142123 2.7811e-06
1:40093903 A G 0.165643 -1.7867e-05
1:40104584 A G 0.589815 2.4336e-05
1:40106514 G C 0.205383 -4.2941e-05
1:40112371 C T 0.333536 4.0388e-05
1:40117210 C T 0.197190 -1.6451e-07
1:40118037 C T 1.002254 -1.6316e-05
1:40119207 T C 0.083156 -1.2159e-05
1:40120023 C T 0.272135 2.4643e-05
1:40121354 A G 1.873907 -4.0572e-06
1:40125325 T G 0.166132 7.0447e-06
1:40130993 C T 0.104239 -4.4389e-05
1:40138278 C T 0.122611 -2.6240e-05
1:40141049 C T 0.143381 -4.0225e-06
1:40145297 T C 0.911849 -1.7861e-05
1:40146930 A G 0.034467 3.1680e-06
1:40152429 A G 0.179313 -4.3026e-05
1:40154634 T C 0.259927 2.9979e-05
1:40155866 G C 0.305212 -1.4503e-05
1:40156767 C T 0.637198 1.0293e-05
1:40160585 A G 0.327015 1.5482e-05
1:40166020 T C 0.196683 -1.6293e-05
1:40168865 A G 0.276644 8.6081e-06
1:40170389 C T 0.627152 1.2487e-05
1:40171226 T C 0.385407 6.0846e-06
1:40173354 A G 0.217884 -1.5636e-05
1:40179614 C T 0.034127 -5.2274e-06
1:40183242 A G 0.058144 5.0167e-06
1:40183578 A G 0.234890 -1.1173e-05
1:40190102 A G 0.201572 -4.9295e-05
1:40195031 A G 0.101199 1.4484e-05
1:40195574 T G 1.568495 -6.9071e-06
1:40199854 A G 0.192471 3.3074e-05
1:40202174 T C 0.537369 -7.3876e-06
1:40210055 A G 1.253277 2.2374e-05
1:40211926 G A 0.284004 9.3621e-06
1:40216234 G A 0.749878 -8.9640e-06
1:40221155 T C 0.076268 -8.8183e-06
1:40221464 C T 1.344606 1.3385e-05
1:40226134 T C 0.039571 1.7857e-05
1:40227501 G A 0.142109 -3.4600e-06
1:40229368 G A 0.990073 -6.6465e-06
1:40243042 C T 0.524749 -6.1134e-06
1:40245369 C T 0.364614 4.1318e-06
1:40245485 C T 0.067208 -1.7063e-06
1:40247229 C G 0.141864 -4.4599e-06
1:40247555 A G 0.073987 -1.1132e-05
1:40248119 A G 0.368412 -1.7731e-06
1:40255872 G T 1.309353 1.5606e-05
1:40261243 A G 0.031391 -1.9913e-06
1:40263266 T C 0.035345 8.5523e-06
1:40267352 C T 0.049097 2.4022e-05
1:40271565 G A 1.011080 3.7422e-06
1:40279909 G T 0.178793 7.9914e-06
1:40282445 A G 0.086447 9.3480e-06
1:40282637 G A 0.705460 1.9752e-05
1:40284933 C T 0.041250 -2.3959e-05
1:40288051 A G 0.674906 7.8765e-06
1:40288417 A G 1.746128 2.4367e-05
1:40289812 C A 1.088671 -3.3183e-06
1:40290436 A C 0.045082 -6.7980e-06
1:40292464 T C 0.130604 1.6554e-05
1:40295880 A C 0.294455 -1.0689e-05
1:40299195 C T 0.473313 4.1662e-06
1:40303627 T C 0.205393 -1.9783e-05
1:40307719 G A 1.521761 5.7017e-06
1:40308052 C T 0.259505 -5.6014e-06
1:40310221 A G 0.036616 2.8016e-05
1:40315888 T A 0.090269 9.9185e-06
1:40318038 T C 0.071923 -1.3400e-05
1:40319587 C A 0.908093 2.0797e-05
1:40349131 A G 0.807148 6.3716e-06
1:40358726 A G 0.100169 2.6847e-05
1:40363054 C G 1.748355 2.3053e-05
1:40364988 T C 0.133021 6.4369e-06
1:40374386 C T 0.781215 -1.4903e-05
1:40376944 T C 0.048145 1.4348e-05
1:40387110 G T 0.173762 -9.2016e-06
1:40387371 C T 0.027488 6.8567e-06
1:40389420 C T 1.371968 9.5298e-06
1:40392289 C T 0.054486 -3.1122e-05
1:40393160 G A 0.531668 -4.1264e-06
1:40400258 A G 0.025992 1.0790e-05
1:40402326 A G 0.083285 3.8995e-06
1:40408951 A C 0.175669 4.8889e-05
1:40416437 T C 0.563657 -4.2862e-05
1:40418564 C T 0.627634 1.1219e-05
1:40428291 C T 0.078274 3.4330e-06
1:40429727 A G 0.031051 8.8683e-06
1:40433771 G A 1.082113 4.8237e-06
1:40438329 T C 0.900603 -1.4947e-05
1:40443056 C A 0.064189 -6.8508e-06
1:40443206 C T 0.063770 -1.0627e-05
1:40445954 G A 0.052582 2.8402e-06
1:40449604 G A 0.074320 -2.1125e-06
1:40459468 C T 0.121765 2.3428e-06
1:40462662 C T 1.705368 6.2394e-06
1:40470194 A G 0.143693 5.3591e-06
1:40471464 G C 0.043151 9.8801e-06
1:40479434 G A 0.206247 -1.2096e-06
1:40480784 T C 0.120044 1.5745e-05
1:40496200 C T 0.116485 -1.4935e-05
1:40507168 G A 0.204234 -1.5511e-06
1:40513710 C T 1.331092 1.1456e-06
1:40515448 C T 0.086590 1.8441e-05
1:40521517 G A 1.457450 4.0842e-06
1:40523099 T C 0.072756 -1.0282e-06
1:40527996 A G 0.069849 -2.6114e-05
1:40531664 C G 0.114006 9.8977e-06
1:40533358 A G 0.039200 -1.6868e-05
1:40543425 T C 1.659695 5.2928e-06
1:40552095 T C 0.044905 1.2949e-06
1:40555274 G C 0.132413 -2.5200e-05
1:40557033 G A 0.084326 1.7461e-05
1:40560320 G A 1.420708 1.6288e-06
1:40560458 G A 0.820476 2.0404e-05
1:40561471 T C 1.789507 -1.2470e-05
1:40568757 T C 0.179140 -2.8199e-05
1:40569476 C T 0.092217 9.4688e-07
1:40601974 G A 0.124284 1.0006e-05
1:40602827 T C 0.108363 -5.2665e-06
1:40606538 G A 0.035474 4.1491e-06
1:40621052 G T 0.112344 8.9296e-06
1:40663398 G T 0.131461 -2.0159e-05
1:40683536 T C 0.051518 -3.2321e-06
1:40690754 A G 0.028603 1.6153e-05
1:40696754 G A 0.424835 -7.3936e-06
1:40697008 A G 0.054836 1.3279e-05
1:40702231 G A 0.084727 1.0941e-05
1:40703244 A G 0.053860 -8.3080e-06
1:40705427 G C 0.086675 4.9006e-06
1:40711556 G A 1.047798 1.2818e-06
1:40717144 G C 0.048022 -1.3500e-06
1:40719889 A G 0.200192 1.3822e-05
1:40721159 C G 1.768642 1.7245e-06
1:40732368 C T 0.521533 -1.0919e-05
1:40734290 C A 0.073593 -6.3485e-06
1:40737589 C T 0.143343 -1.5619e-05
1:40739498 T C 0.037490 -9.6356e-06
1:40747919 C A 0.866278 -1.1615e-05
1:40761998 A G 0.067592 -2.0805e-05
1:40765549 T C 0.217589 1.1657e-05
1:40768191 A G 0.026658 -8.4971e-06
1:40768238 A G 0.031044 1.5727e-05
1:40768344 T C 0.031714 1.8421e-05
1:40773123 C G 0.274298 1.8366e-05
1:40773149 C T 0.444102 4.8119e-06
1:40773289 T C 0.055815 -1.7623e-05
1:40774484 G T 0.036069 1.6355e-05
1:40781613 C T 0.358749 9.3965e-06
1:40783608 A G 0.174221 2.3243e-05
1:40784599 G A 0.057212 -6.9653e-06
1:40784935 A C 0.573414 7.5293e-06
1:40787666 G A 0.025818 1.3612e-05
1:40803855 A G 0.587034 1.1544e-05
1:40804861 G A 0.153393 -3.7362e-05
1:40806911 C A 1.665130 -7.8221e-06
1:40806933 A T 1.956938 -6.6163e-07
1:40810011 T C 0.122581 -2.4383e-05
1:40813389 C T 0.029211 4.4667e-06
1:40815975 T G 1.312597 -1.8590e-05
1:40816144 A G 0.066351 -7.3923e-06
1:40818664 T C 0.163681 1.1422e-05
1:40828843 G A 0.873557 -2.5850e-05
1:40841006 A C 0.050800 1.5530e-06
1:40842564 G A 0.217442 1.7989e-05
1:40845121 C T 0.037609 -2.3196e-05
1:40845981 C T 0.781194 2.0270e-06
1:40845992 T C 0.877997 -3.0668e-06
1:40846705 C T 0.142541 -6.8912e-06
1:40851369 T C 0.054727 5.7481e-06
1:40855691 G A 1.835904 -8.0816e-06
1:40869272 G A 0.227877 -2.9191e-05
1:40879254 A G 0.136850 1.3631e-05
1:40883523 T C 0.100111 -6.9775e-06
1:40884288 G A 0.023520 -2.3614e-05
1:40885832 G A 0.334614 -1.9068e-06
1:40891936 T C 0.056447 6.9364e-06
1:40899138 C T 0.192141 1.8000e-05
1:40904757 T C 0.860464 2.0500e-06
1:40911374 T C 0.441657 -7.5500e-06
1:40911861 A G 0.052255 -3.3784e-05
1:40912301 G A 0.177546 -3.5592e-06
1:40913438 C T 0.052962 -1.3225e-05
1:40915006 A C 0.103242 -4.2307e-05
1:40915365 C T 0.281499 1.7216e-05
1:40916312 G A 0.052986 9.2222e-06
1:40918545 G C 0.084275 2.7904e-06
1:40919123 G A 0.038177 5.2375e-05
1:40920859 T G 0.158405 6.5917e-06
1:40921145 T G 0.576712 -9.6331e-06
1:40922147 G C 0.194109 -1.0745e-05
1:40922240 C T 0.436894 -6.6466e-06
1:40923019 A G 0.432852 -8.6871e-06
1:40924019 T C 0.295380 -1.6397e-05
1:40932539 G C 0.123176 -3.5851e-05
1:40933654 G A 0.049314 1.2839e-05
1:40938668 G A 0.045510 1.1379e-05
1:40954548 G A 0.107900 -2.8248e-05
1:40956142 T C 0.090850 -3.5010e-06
1:40966167 T C 0.060007 1.3246e-05
1:40966183 T C 1.769659 3.1298e-05
1:40969063 T C 0.067143 -1.1170e-05
1:40980559 A G 0.353724 -1.3026e-05
1:40980668 C T 0.135126 2.3748e-05
1:40980731 T G 0.691888 -1.0069e-05
1:40980826 G A 0.021514 -2.1215e-06
1:40991881 G T 0.021667 -1.8675e-06
1:40997033 A G 0.317989 8.7640e-06
1:41008442 G T 0.125062 -3.6437e-06
1:41011395 G A 0.337511 1.7071e-06
1:41012726 C A 0.040410 1.7072e-06
1:41012847 G A 0.059993 1.3186e-05
1:41015640 T C 0.056311 2.4817e-05
1:41034772 A G 0.032822 -3.4963e-06
1:41041946 G A 0.027630 5.9432e-06
1:41053950 C G 0.115261 -7.9865e-06
1:41073472 C T 0.989161 -1.8591e-05
1:41088676 G A 0.128540 -2.2775e-05
1:41102542 C T 0.205070 -8.5340e-06
1:41105238 G A 0.488840 -1.9587e-05
1:41106043 T C 0.255116 -2.5215e-06
1:41106774 G T 0.679502 2.0211e-06
1:41109466 G A 0.045088 7.4840e-06
1:41115608 T C 0.607219 -3.2558e-05
1:41117249 A G 0.054639 4.8678e-06
1:41117861 A G 0.181741 -2.2691e-05
1:41123043 A G 0.027012 1.6721e-05
1:41124171 A G 0.110215 -2.2329e-05
1:41128179 A G 0.069931 -3.0809e-06
1:41148984 G A 1.552322 -1.5517e-05
1:41160024 T C 0.025138 7.3339e-06
1:41160204 G A 1.312994 -4.2197e-05
1:41167669 G T 0.776829 -1.9030e-05
1:41172312 G A 0.113109 1.7039e-05
1:41176395 T C 0.053697 -1.6998e-05
1:41185174 G A 0.435150 -2.2395e-05
1:41204569 T C 1.181704 -6.3756e-05
1:41215572 A G 0.075377 7.7818e-06
1:41221296 A G 1.760047 -2.8792e-05
1:41222215 T C 0.103110 -1.1079e-05
1:41234712 G T 1.950951 3.0475e-05
1:41238700 C A 0.092145 -3.4335e-06
1:41239511 G A 0.453621 1.5405e-05
1:41240519 T C 1.610996 9.4294e-06
1:41241787 C T 0.048675 1.2202e-05
1:41245496 A G 1.469026 1.0830e-05
1:41250961 T C 0.045972 2.8307e-06
1:41253340 A G 1.873618 4.5200e-06
1:41255387 T C 0.186171 9.1215e-06
1:41255476 G A 0.081524 7.3439e-06
1:41261886 A G 1.171949 4.8395e-06
1:41265626 T C 0.738938 4.3912e-06
1:41266399 C T 0.066803 4.2529e-07
1:41269239 G A 0.783139 5.3138e-06
1:41270937 G A 0.762359 9.5909e-06
1:41275319 C G 0.887381 -1.1395e-05
1:41276073 T C 0.362819 3.4953e-06
1:41278224 A G 0.191526 1.1633e-05
1:41280967 G A 0.268341 -4.5093e-05
1:41281300 T C 0.031955 1.3110e-05
1:41289375 A C 0.039428 -7.8364e-06
1:41293189 T C 0.268940 7.9153e-06
1:41295542 G A 0.170647 3.9991e-05
1:41295680 T C 0.140022 -1.4095e-05
1:41296181 T C 0.074409 1.3311e-05
1:41304886 T C 0.256347 5.3413e-06
1:41306920 T C 0.144091 2.5898e-06
1:41307308 C T 0.099904 1.5500e-05
1:41308718 G A 0.197768 -3.8471e-05
1:41317020 G A 0.556979 -3.0401e-05
1:41320568 T C 0.295373 -1.5484e-06
1:41321659 T C 0.064100 -1.4322e-05
1:41321966 A T 0.038789 -1.4027e-05
1:41322370 A G 0.225323 3.2637e-06
1:41326433 C T 0.100523 1.3761e-05
1:41327281 A C 0.112364 -1.6059e-05
1:41328588 G T 0.138706 5.2537e-06
1:41329623 G A 0.112381 -1.6849e-05
1:41332421 A G 0.555381 1.1784e-05
1:41341420 T G 0.353150 -3.0633e-05
1:41346080 G A 1.330589 1.9182e-05
1:41346862 A G 0.057528 1.2955e-06
1:41347277 A G 0.122696 -2.1074e-06
1:41353270 G A 1.518803 2.4612e-06
1:41356780 G A 0.201671 -2.4822e-05
1:41362286 G A 0.299235 -5.6690e-06
1:41364721 A G 0.144601 1.4366e-05
1:41364822 A G 0.090357 2.0759e-06
1:41365445 T G 0.739767 4.2202e-05
1:41366059 A G 0.348614 -3.5733e-05
1:41385350 T C 0.060517 -1.5727e-05
1:41388246 T C 0.033390 1.9581e-05
1:41389812 A G 0.637276 3.1396e-05
1:41394535 C T 0.020661 6.9300e-06
1:41395136 C T 0.303975 1.5965e-05
1:41398123 A G 0.116390 5.8445e-06
1:41404596 C T 0.604458 2.0860e-05
1:41405664 T G 0.826164 2.9422e-06
1:41411693 G A 0.051450 1.4781e-05
1:41421308 C T 0.040359 8.5124e-07
1:41421336 A G 0.389198 -1.1663e-05
1:41421540 T C 0.257877 -1.0780e-05
1:41422099 T C 0.027511 -7.8123e-06
1:41422196 G A 0.407904 -1.6463e-05
1:41432467 T C 0.760248 1.9367e-06
1:41432612 T C 0.030289 6.2893e-06
1:41447165 T C 0.614413 -1.5511e-05
1:41450389 T C 0.023996 -4.0871e-06
1:41456137 G A 0.033981 -3.6922e-06
1:41477688 C T 0.057624 1.4297e-06
1:41480067 C T 0.085366 -5.8228e-06
1:41483780 T G 0.037231 2.9479e-05
1:41485902 G C 0.642556 -1.8498e-05
1:41486245 T C 0.385530 6.0278e-06
1:41488997 G A 0.041784 -8.5209e-06
1:41501878 C T 0.032706 -8.8683e-06
1:41502680 A C 1.559798 1.4688e-05
1:41505882 G T 0.041209 -2.9657e-06
1:41507478 G A 0.133596 -5.7919e-06
1:41508284 T C 0.025471 -1.3202e-05
1:41509834 A G 0.230185 6.6989e-07
1:41512980 G A 0.203609 -7.2567e-06
1:41514772 A G 0.073929 -1.4443e-05
1:41535338 C T 0.039020 2.9748e-05
1:41542504 C A 0.359450 7.0950e-06
1:41554913 A C 0.472021 3.1781e-06
1:41567202 A G 1.125763 1.7988e-05
1:41615806 G C 0.203571 -5.7328e-06
1:41624403 T C 0.053710 -1.0906e-06
1:41625146 G T 0.079525 -5.2292e-06
1:41638697 A G 0.119793 7.9372e-06
1:41651697 A G 0.171626 5.4220e-08
1:41658099 G T 0.026624 -2.5009e-07
1:41663734 A G 0.029745 -1.2149e-05
1:41684151 T C 0.215467 3.5186e-07
1:41686253 T C 0.078991 1.5807e-05
1:41689226 T C 0.041053 -4.8410e-06
1:41711605 C T 0.076989 2.3773e-06
1:41727334 G A 0.033050 -9.0975e-06
1:41727918 C T 0.050644 1.1380e-05
1:41730151 T G 0.638633 -1.8131e-05
1:41737172 G A 0.090156 -1.9011e-05
1:41748642 A G 0.087039 1.1137e-05
1:41765210 G A 0.293772 1.7863e-05
1:41767030 C T 1.963190 -2.8886e-05
1:41772845 A G 0.049478 1.3895e-05
1:41773004 C T 0.644848 2.7132e-06
1:41778757 A G 0.090469 9.2483e-06
1:41788265 A G 0.461084 7.1640e-06
1:41794225 A G 0.087709 -1.9659e-05
1:41797098 G A 0.274522 6.6862e-06
1:41804234 C A 0.122989 -1.7323e-05
1:41817142 T G 0.055380 -6.4465e-06
1:41822123 T C 0.033400 9.8290e-06
1:41824179 A G 0.073106 -1.0959e-05
1:41826102 A C 0.054445 1.3051e-05
1:41828859 T G 0.358746 1.5017e-05
1:41831047 C T 1.072603 -9.2340e-06
1:41831361 C G 0.903108 -3.9722e-06
1:41835633 G A 0.791924 -3.9018e-06
1:41836209 C A 0.036772 1.4858e-05
1:41838844 A G 0.049127 1.6265e-05
1:41839083 T C 0.225905 3.4844e-06
1:41840197 A G 0.674409 1.6074e-05
1:41850671 T C 0.054540 1.0908e-05
1:41850733 A G 0.051783 -2.3706e-06
1:41853841 G A 0.622773 9.6037e-06
1:41864113 A G 0.431675 1.7825e-05
1:41869172 A G 0.118848 -8.5835e-06
1:41869335 C T 0.296393 1.0400e-05
1:41869462 C T 0.658015 2.9375e-06
1:41878680 G C 1.390776 1.2268e-05
1:41881488 C G 0.137173 1.6060e-05
1:41883722 A G 0.856595 1.9902e-05
1:41893256 C T 1.312855 -1.4478e-06
1:41900121 C T 0.061734 -2.9709e-05
1:41900284 T C 0.047067 -1.1120e-05
1:41900961 G A 0.056406 -1.0365e-05
1:41909401 T G 0.764623 -4.5617e-05
1:41909562 T C 0.029181 -8.8658e-06
1:41909730 C T 0.762101 1.6441e-05
1:41912375 A G 0.106210 3.8080e-05
1:41913146 C T 0.261776 1.4244e-05
1:41915882 T C 0.080793 -5.7521e-06
1:41918025 C T 0.679383 -8.3446e-06
1:41922577 C T 0.221665 2.5130e-05
1:41930310 T C 0.112289 -1.7021e-07
1:41936414 G A 0.065025 -2.7335e-06
1:41938428 G A 1.398833 2.1865e-06
1:41938619 A G 0.028436 -3.1604e-06
1:41941599 C T 0.178970 -5.2799e-06
1:41943795 G C 0.032492 -9.9284e-06
1:41945040 T C 0.032166 -1.3562e-05
1:41948991 T C 0.111603 2.7700e-06
1:41954444 T C 0.535016 3.7314e-06
1:41957439 C T 0.630919 -2.2249e-05
1:41960003 A C 0.353949 -2.4832e-05
1:41960889 A G 0.953997 1.1782e-05
1:41963714 T G 0.111110 1.2805e-05
1:41969428 C A 0.099581 3.0654e-05
1:41972198 T A 1.241887 2.9472e-05
1:41974164 G C 0.275124 1.5366e-05
1:41974484 A G 0.113054 -2.3909e-05
1:41976017 T C 1.182628 1.0465e-05
1:41976529 T C 0.074721 -3.0184e-05
1:41984584 T C 0.842925 -1.1194e-05
1:41985941 A G 0.117705 2.7199e-05
1:41986297 T C 0.026396 -4.7694e-06
1:41990686 T C 0.032761 1.2843e-05
1:41996058 T G 0.038523 -5.9787e-06
1:41998246 G A 0.948139 -2.0850e-05
1:42002841 G C 0.051195 -7.2016e-06
1:42003752 A G 0.133865 1.6445e-07
1:42005183 A G 0.131889 -1.5341e-05
1:42006005 C T 1.229128 5.4528e-06
1:42009272 A G 0.114503 1.5866e-05
1:42024537 A G 0.083714 6.9349e-06
1:42027561 T C 0.549711 -4.7800e-06
1:42028527 T C 0.026335 4.0214e-05
1:42037558 C T 0.090139 2.5760e-07
1:42039507 C T 0.120157 -2.4421e-05
1:42045747 C T 0.107666 -1.2712e-05
1:42046491 G A 0.026757 2.6753e-06
1:42047208 G C 0.114679 -1.9557e-05
1:42047300 T A 0.061068 -4.1258e-06
1:42050055 T G 0.053931 -1.3099e-05
1:42050366 T C 0.456365 3.7346e-05
1:42055007 A C 0.022520 -1.8103e-05
1:42063107 T C 0.065538 -2.9092e-05
1:42063592 T C 1.860512 -1.2113e-05
1:42072070 T C 0.138791 1.5913e-05
1:42077009 C T 0.161067 -1.6550e-05
1:42086664 T C 1.203714 2.0503e-06
1:42088393 C T 0.027131 -6.8743e-07
1:42092152 G A 1.138645 -7.2164e-06
1:42095499 C G 0.083064 5.6883e-07
1:42101962 T C 1.122866 1.6451e-05
1:42104732 A G 0.119092 -2.1889e-05
1:42108268 C T 0.040757 -2.1815e-05
1:42112191 A G 0.100910 -1.6832e-06
1:42114198 G A 1.312029 -4.8360e-06
1:42121370 C A 1.765014 -4.2299e-05
1:42124619 G T 0.031166 -6.1626e-06
1:42131838 G A 0.127881 8.8245e-06
1:42133853 A G 0.208824 -2.7130e-05
1:42141252 T C 0.205410 1.0799e-06
1:42146295 C T 0.612121 9.6962e-06
1:42153335 A G 0.035426 -1.4952e-05
1:42160961 T G 0.103113 1.8240e-05
1:42164818 T C 0.113785 -2.3974e-05
1:42175772 A G 0.037544 -2.2389e-05
1:42182303 T G 1.534231 -5.3000e-05
1:42211920 T C 0.054431 -1.6866e-05
1:42215708 T C 0.125181 3.6882e-06
1:42216715 A G 0.707231 5.4133e-06
1:42231984 T C 0.240378 -1.5726e-06
1:42236004 C T 1.103606 -2.6266e-06
1:42252358 T C 1.056369 1.4880e-05
1:42256229 C T 0.141864 4.8707e-06
1:42266525 G T 0.756916 9.9234e-06
1:42276002 C T 0.020498 2.1677e-05
1:42286930 A G 0.046224 -3.5552e-07
1:42289650 A G 1.585449 -4.4365e-06
1:42297236 C T 0.733512 -6.2872e-07
1:42298673 A G 0.879915 5.4314e-08
1:42299640 T C 0.098700 4.0857e-05
1:42299995 A G 0.045255 1.2560e-05
1:42314038 T C 0.327811 1.6533e-05
1:42318062 A G 0.023959 1.3753e-05
1:42318868 C T 0.766004 3.9829e-06
1:42322619 A G 0.054132 1.5980e-05
1:42331212 C T 0.634444 3.1187e-06
1:42332552 T C 0.109627 -3.8294e-06
1:42352513 G A 0.038119 -3.1083e-06
1:42354111 C T 0.539766 -3.5468e-06
1:42357303 C T 0.315514 -1.3699e-05
1:42361102 A G 1.284830 -1.9974e-05
1:42365548 T C 1.121873 -8.6866e-06
1:42366658 A G 0.262946 8.7373e-06
1:42369174 G T 0.034753 1.2260e-05
1:42373900 C T 1.479698 -8.1778e-06
1:42391734 T C 0.026270 3.0461e-06
1:42419205 T C 0.026549 -8.6771e-06
1:42420922 A G 1.083649 -4.7577e-06
1:42424713 G A 0.217215 -5.6880e-06
1:42429672 G A 0.060901 -6.3377e-06
1:42441121 C T 0.071318 -1.5326e-05
1:42445192 G T 0.023870 7.4451e-06
1:42451518 C A 1.474149 -1.7240e-05
1:42482032 T C 0.092234 1.4352e-05
1:42494633 T G 1.430054 -7.6324e-06
1:42503219 C A 0.022928 -1.2416e-06
1:42507237 C T 0.055189 1.1950e-06
1:42507429 T A 1.160689 -7.3672e-07
1:42509108 T A 0.139029 7.7963e-07
1:42534523 A G 0.051103 -2.2480e-05
1:42551194 A G 0.023850 1.0622e-06
1:42558552 T C 0.875906 3.0762e-06
1:42567280 A G 0.132726 2.5437e-05
1:42576309 C T 0.024248 1.1709e-05
1:42578787 T C 0.378720 1.8530e-05
1:42583258 T C 0.219244 -1.0489e-05
1:42586776 G A 0.428153 -1.8934e-05
1:42599054 A C 0.083744 -5.7211e-06
1:42612459 C T 1.107703 5.0796e-06
1:42619377 A G 0.372695 2.2752e-05
1:42619692 G A 0.087338 -1.1268e-05
1:42622942 A G 0.144611 7.2639e-06
1:42630364 A G 1.259777 5.2703e-06
1:42631437 T C 0.028086 -3.5030e-06
1:42638971 T C 0.089908 -1.5713e-06
1:42643535 G A 0.060738 4.7591e-06
1:42649443 C T 0.093077 1.1515e-05
1:42653947 G A 0.310961 1.4752e-05
1:42657196 G T 0.276232 -1.5766e-05
1:42693597 G A 1.573761 -6.1798e-06
1:42700540 T C 0.025322 -1.7273e-05
1:42716190 C A 0.066371 -2.7469e-05
1:42724250 G C 0.497289 -2.3180e-06
1:42740963 C T 0.041264 3.4517e-06
1:42748731 A C 1.096276 -1.4082e-05
1:42749333 A C 1.499193 -4.9208e-06
1:42750460 A C 0.059354 3.0019e-05
1:42761522 C T 0.586296 -1.4882e-05
1:42768853 C T 0.026287 2.2277e-06
1:42781132 G C 0.077326 6.6757e-06
1:42785703 T C 0.086148 -3.9775e-06
1:42791933 T C 0.031863 -3.4662e-06
1:42793661 A G 0.056940 7.0232e-06
1:42798204 T C 0.309911 1.2285e-05
1:42804633 A G 0.064998 -2.4215e-05
1:42817944 T C 0.038867 -7.8226e-06
1:42818583 T C 0.905461 -2.5884e-05
1:42820147 C T 0.026328 -2.4866e-06
1:42824317 C A 0.229991 -1.6211e-06
1:42826632 G A 0.040064 4.5068e-07
1:42829905 G T 1.143687 -3.2390e-05
1:42835786 G C 0.135690 -1.0865e-05
1:42841183 T C 0.029201 1.1954e-05
1:42852175 G A 0.082048 -7.2076e-06
1:42853144 A G 0.089779 8.7079e-06
1:42855090 C T 0.327957 5.4366e-06
1:42863091 T C 0.362414 1.6363e-06
1:42867960 G A 0.117212 1.2400e-05
1:42880442 A G 0.028236 -7.1828e-06
1:42880516 C T 1.235115 -1.8454e-05
1:42882116 T G 0.584096 3.9160e-06
1:42882296 A C 0.243743 -1.9036e-05
1:42883151 T C 0.597237 -5.4484e-06
1:42895444 G T 0.068010 3.3985e-05
1:42896441 A C 0.070713 -2.3250e-05
1:42898843 G A 1.341893 -4.1135e-06
1:42899893 C T 0.240177 -1.4250e-05
1:42901082 C A 0.276967 -2.4752e-05
1:42914988 T C 0.079872 1.9667e-06
1:42915973 C T 0.263843 6.7351e-06
1:42924306 T C 0.114737 -4.0188e-08
1:42934514 T C 0.730180 3.3050e-06
1:42978592 A G 0.032557 7.6892e-06
1:43003105 T C 0.120962 4.8686e-06
1:43009319 C T 0.318278 -1.0715e-05
1:43017969 C G 0.086101 2.0357e-05
1:43021219 T C 0.046578 -3.4769e-05
1:43021698 T G 0.414829 1.3584e-05
1:43042292 G A 0.044701 -5.7693e-06
1:43047946 T C 0.414758 1.4556e-05
1:43053265 A G 0.040604 -1.2611e-05
1:43054193 C A 0.888958 -2.9447e-06
1:43055036 A G 0.020107 -3.7329e-06
1:43057470 A C 0.310982 -1.2967e-05
1:43060736 C G 0.071175 -2.4454e-05
1:43084885 C T 0.022850 -5.3370e-06
1:43097634 T C 0.034430 -1.1126e-05
1:43101815 G A 0.295009 6.4037e-06
1:43105085 G A 0.054781 -3.5084e-05
1:43119661 A C 0.070138 3.5765e-05
1:43124859 T C 1.174006 8.5208e-06
1:43131653 A G 0.240806 -1.9010e-05
1:43150098 T C 0.068591 2.5721e-05
1:43158188 T G 0.029772 6.1440e-06
1:43163527 G A 0.045391 -1.6975e-05
1:43167225 A G 0.038306 6.7033e-06
1:43182797 C A 0.232725 -2.5427e-05
1:43197566 A C 0.036545 -5.1782e-06
1:43199115 G A 0.299694 -1.9501e-05
1:43200855 A G 0.266274 -3.1464e-05
1:43201216 C A 1.175577 -2.7618e-06
1:43201534 A G 0.299545 -1.8873e-05
1:43201576 T C 0.030816 2.8833e-05
1:43201614 T C 0.080770 9.2909e-06
1:43212869 T A 0.218700 -2.9297e-05
1:43215052 A G 0.026117 -9.6000e-06
1:43215930 T C 0.172429 1.6034e-05
1:43223412 A G 0.027617 1.3551e-05
1:43223489 T C 0.081905 7.3856e-06
1:43230212 T A 0.624252 1.0995e-05
1:43232504 A C 0.062353 1.4063e-05
1:43240998 T C 0.049814 -8.3268e-06
1:43243380 C A 0.111195 1.3528e-05
1:43245560 G A 0.497156 9.4233e-06
1:43263435 T G 0.078288 1.9954e-06
1:43266686 G A 0.041444 1.2309e-05
1:43269549 A G 0.025879 -9.4918e-06
1:43275593 A G 0.051450 5.3495e-06
1:43277312 C T 1.236461 8.4662e-06
1:43297082 G T 0.558526 2.7208e-06
1:43300663 C T 1.448379 1.1204e-05
1:43301454 A G 0.049937 -4.3696e-05
1:43306128 A G 0.280703 1.5006e-06
1:43311563 G A 0.369962 4.0305e-06
1:43315531 C T 0.440988 1.1259e-05
1:43317793 A G 0.358280 -8.6031e-07
1:43319272 T C 0.252930 3.1707e-05
1:43327229 C T 0.045204 1.4932e-06
1:43329460 T G 0.912679 -2.1321e-05
1:43337044 A G 0.024635 1.3004e-06
1:43342043 C T 0.049318 -1.2354e-06
1:43350262 G A 0.049597 -5.4867e-06
1:43353775 C G 0.245168 7.5514e-06
1:43354018 A G 0.573893 -9.9683e-06
1:43366503 G T 0.124376 -2.9401e-06
1:43367875 C T 0.301544 5.3373e-06
1:43368150 T C 0.479616 1.5566e-05
1:43369305 T C 0.480018 1.7041e-05
1:43369810 G A 0.046765 3.2658e-06
1:43373531 G T 0.849826 1.1070e-05
1:43379890 A G 0.029816 -1.6393e-05
1:43381026 G A 0.979689 -2.5098e-07
1:43387452 A G 0.074137 1.0777e-05
1:43395635 T C 0.417767 1.3359e-05
1:43396414 A G 0.406714 1.6174e-05
1:43398396 G A 1.389310 -1.1887e-05
1:43398775 T G 0.071682 -2.0694e-05
1:43401438 C A 1.403532 3.0191e-05
1:43401499 T C 0.424563 3.1150e-05
1:43406700 T C 0.172459 3.5550e-05
1:43408966 A G 0.437822 9.2568e-06
1:43409420 T C 0.345181 1.0098e-05
1:43412051 A G 0.057301 2.0165e-05
1:43412727 C T 1.572802 -2.0335e-05
1:43417781 T C 0.192195 3.7838e-06
1:43422981 C A 0.030000 6.0631e-06
1:43434418 C G 0.047570 -3.6321e-06
1:43440201 A C 0.399615 -2.3451e-06
1:43448582 A G 1.129445 -1.4944e-05
1:43458423 A G 0.048325 -4.7792e-06
1:43459636 G A 0.155549 1.1743e-05
1:43462020 C T 1.699711 -3.1414e-05
1:43466933 C T 0.152941 1.1600e-06
1:43467085 C T 0.049393 -1.1274e-05
1:43467276 G A 0.066456 1.4935e-05
1:43468739 T C 1.963649 -9.8375e-07
1:43477798 G T 0.207920 -4.9588e-06
1:43480798 C T 1.427711 -2.6864e-05
1:43492998 C T 1.931602 2.4294e-05
1:43496533 G A 0.138594 -4.8093e-05
1:43499676 T C 0.764175 8.0435e-06
1:43501454 C T 0.829411 1.9725e-05
1:43504813 T C 0.924752 1.0009e-05
1:43506623 A G 0.717040 1.5410e-05
1:43508932 G A 0.582672 -1.3013e-05
1:43514196 G A 0.561314 1.6822e-05
1:43518830 T C 0.161461 -2.7559e-05
1:43524599 C T 1.350491 -2.2843e-05
1:43526025 G A 1.839671 7.2858e-06
1:43529308 G T 0.074793 -6.7727e-06
1:43536484 T G 0.202762 3.1277e-06
1:43540053 T A 0.051232 -3.9768e-06
1:43540338 A G 0.143374 2.4970e-05
1:43540539 G C 0.039509 3.6775e-06
1:43546820 G T 0.237233 -1.3957e-06
1:43557168 G A 0.189465 1.0777e-05
1:43557676 C A 1.497884 -3.1800e-05
1:43598749 A G 0.038670 -2.6573e-05
1:43603715 C G 0.212081 1.8644e-05
1:43607770 T G 0.080039 1.1859e-05
1:43609704 T C 0.041597 -3.2132e-07
1:43615607 T C 0.056379 -1.3338e-07
1:43618596 A G 0.512873 1.2431e-05
1:43618969 T G 0.187976 -1.9130e-05
1:43622560 C T 0.584569 6.5899e-06
1:43630315 A T 0.027868 -1.7998e-06
1:43638436 T G 0.087158 3.3504e-05
1:43638457 A T 0.519663 1.5694e-05
1:43638874 T C 0.045806 -7.8488e-06
1:43641912 T G 0.819871 2.2750e-05
1:43645411 A G 0.140450 -4.7942e-06
1:43647424 T C 0.034304 -1.2538e-05
1:43649508 G A 0.775863 2.0873e-05
1:43652442 C G 0.092574 -1.4094e-05
1:43655774 A G 0.058729 -1.8165e-05
1:43662598 G A 0.092054 -3.8837e-06
1:43664693 G A 0.480079 1.4188e-05
1:43673645 T C 1.757882 -2.6178e-05
1:43675499 T C 0.072273 -1.0679e-05
1:43677637 T C 0.022558 1.3752e-06
1:43682461 A G 0.098880 -3.2836e-05
1:43683312 T C 0.042114 7.9864e-06
1:43690439 A C 0.058130 1.7898e-05
1:43693016 G A 0.044385 5.4953e-06
1:43693624 A G 1.876569 -2.5752e-05
1:43694054 A G 0.039577 -1.1251e-06
1:43699343 G A 0.169233 6.7711e-06
1:43707220 A G 0.806081 1.2082e-05
1:43719046 C T 0.062281 -7.3787e-06
1:43722959 T C 0.130744 2.2005e-05
1:43723277 T C 0.211047 1.2309e-05
1:43731341 G A 0.844788 -2.8376e-05
1:43731915 A G 0.021820 -6.9361e-06
1:43732681 T C 0.099764 -2.3412e-06
1:43735196 A G 0.192556 8.6278e-06
1:43737348 A G 0.030398 -1.3917e-05
1:43741224 A G 0.873244 -3.7742e-05
1:43748763 A G 0.036072 -1.3144e-06
1:43751396 C A 0.281359 4.4546e-06
1:43751701 T C 0.238154 6.0077e-06
1:43754459 T C 0.041247 6.8797e-06
1:43756512 G A 0.327131 -2.4660e-07
1:43757955 A G 0.761506 1.6601e-05
1:43762782 A T 0.058559 1.5582e-06
1:43765089 G A 1.218476 -2.1891e-06
1:43767747 G A 0.266040 -8.7057e-07
1:43769482 T G 0.305263 2.0153e-05
1:43771090 A G 1.220900 -6.3077e-06
1:43774878 T C 0.775313 6.4390e-06
1:43780863 T C 0.083642 1.6352e-05
1:43787437 G A 0.477814 2.5400e-05
1:43796302 T C 0.099061 -2.9988e-05
1:43798234 T G 0.127065 -1.6105e-06
1:43800934 G A 0.069343 -2.9034e-05
1:43804340 A G 0.066545 3.3992e-05
1:43805240 G A 0.064841 2.3265e-06
1:43820193 A G 0.100553 -5.3900e-06
1:43826312 A C 1.320661 3.0039e-05
1:43827190 A C 0.293313 5.4144e-07
1:43851797 A G 0.147481 2.2097e-05
1:43856410 C A 0.781677 4.0664e-06
1:43862158 G A 0.930300 1.1670e-05
1:43871572 A G 0.031775 -1.8461e-05
1:43886494 T C 0.841436 7.1576e-06
1:43895568 A G 0.043263 -7.9196e-06
1:43897496 A G 0.033903 -1.7722e-05
1:43898053 G T 0.055264 -7.3887e-06
1:43900185 T C 0.058661 1.2997e-05
1:43903433 T C 0.038710 1.5085e-05
1:43905286 T C 0.051749 -1.0873e-06
1:43906896 G A 0.843438 5.8839e-06
1:43907092 A G 0.388970 1.7958e-05
1:43916642 C T 1.219680 1.8611e-05
1:43919081 C T 0.047312 -1.4473e-05
1:43919413 G A 1.303002 2.7289e-05
1:43964954 T C 0.602846 -3.1352e-06
1:43976467 G A 0.672359 3.0709e-05
1:43976985 T C 0.066300 -7.7876e-06
1:43986445 T C 0.043973 -1.4808e-06
1:43989419 G A 0.182829 -8.4498e-07
1:43994214 G A 0.070737 -4.5105e-06
1:44001813 G A 0.338299 -7.8245e-06
1:44005280 A G 0.466466 -2.2298e-05
1:44005928 G A 0.150650 4.8936e-06
1:44010571 G A 0.191675 -3.5851e-05
1:44013474 G A 0.044548 8.2235e-07
1:44013877 G A 1.058630 2.2077e-05
1:44016549 C G 0.029708 -2.2860e-05
1:44019731 T C 1.259644 2.9700e-05
1:44035352 T C 0.633006 7.2374e-06
1:44037685 A G 0.599759 1.4387e-05
1:44058265 A C 0.813615 -1.0782e-06
1:44071796 T G 1.417774 -2.3624e-05
1:44072018 T C 0.699850 2.9132e-06
1:44072066 T C 0.728014 -2.4764e-06
1:44073145 G C 0.098034 1.2464e-05
1:44076630 T C 0.157810 -7.6010e-06
1:44086831 T C 1.350586 -1.1279e-05
1:44106516 A C 1.503891 -1.7373e-05
1:44110656 T C 1.343355 -6.7244e-06
1:44117006 T G 0.695172 -1.5247e-05
1:44124703 C A 0.909082 7.5231e-06
1:44129604 T C 0.055397 4.7857e-06
1:44129779 G A 1.368129 -2.0555e-05
1:44137257 A C 1.480062 -1.5205e-05
1:44151015 G T 1.441821 -2.1182e-05
1:44178070 G T 1.459109 -1.8368e-05
1:44208306 G T 0.069003 1.0188e-05
1:44222570 T C 0.619988 -1.2760e-05
1:44236590 A G 0.844254 -3.4087e-06
1:44245018 G A 0.132121 -2.9521e-05
1:44248311 A C 0.054282 -3.1589e-06
1:44249344 G A 0.649645 -3.7598e-06
1:44252259 T C 0.067133 2.0499e-05
1:44261515 T G 0.113438 -1.3557e-05
1:44265655 C T 1.803466 -8.4133e-06
1:44266195 A G 0.849622 1.6076e-06
1:44277600 A G 0.864697 9.4520e-06
1:44277688 T C 0.042188 5.6863e-06
1:44288944 A G 0.027454 7.0251e-06
1:44289397 G A 0.705888 -1.0560e-05
1:44290530 G A 0.706215 -1.2138e-05
1:44297673 C T 0.111504 -1.8255e-05
1:44301820 T C 0.245056 6.7458e-06
1:44303095 G A 0.079977 1.4352e-05
1:44319373 A G 1.567308 -7.9287e-06
1:44320412 G A 0.075969 -2.0026e-05
1:44337083 A G 0.060027 8.3656e-06
1:44343173 G C 0.297556 -1.1261e-05
1:44351251 A G 0.050725 -1.6283e-06
1:44351300 T G 0.032547 2.5724e-06
1:44362910 A G 0.057467 -1.3588e-05
1:44363554 C A 0.025975 4.5174e-06
1:44380585 A G 0.074327 7.0220e-06
1:44395786 T C 1.585235 2.1007e-05
1:44398245 T C 0.097143 -1.7953e-05
1:44401384 G A 1.848120 1.4405e-05
1:44402785 A G 0.132967 1.6534e-05
1:44418435 A G 0.068408 2.1921e-05
1:44426948 A G 1.862198 2.0210e-05
1:44439717 C A 0.037432 -9.8166e-06
1:44439785 C T 1.862079 2.1845e-05
1:44443459 A G 0.193888 5.2986e-06
1:44446584 A G 0.026838 -2.5935e-05
1:44447413 C G 0.106295 -2.3520e-05
1:44448110 T C 0.100502 -1.7999e-05
1:44460632 C G 0.104477 -2.1840e-05
1:44465037 T C 0.037483 2.5253e-06
1:44481492 C T 1.744150 1.9230e-05
1:44484945 G A 0.039588 9.5959e-06
1:44488329 A C 0.122717 -9.5843e-06
1:44490723 T C 0.278894 -6.9415e-07
1:44493795 G A 1.222665 -1.1820e-05
1:44494552 C T 0.274678 -9.5994e-06
1:44497682 A C 0.041828 -1.5237e-05
1:44500750 C A 0.079920 -9.6961e-07
1:44506265 A G 0.112323 -2.4692e-06
1:44509551 C A 1.424978 -5.1788e-05
1:44511409 C A 0.420378 3.8926e-06
1:44512756 G A 0.120340 -3.9063e-06
1:44521269 A G 0.572326 -2.0412e-05
1:44524676 T C 0.402250 -1.6687e-05
1:44525510 A G 0.038003 4.0521e-06
1:44535643 A G 0.224164 1.9084e-05
1:44536931 A G 0.040570 6.7239e-07
1:44541287 A G 0.857476 -8.4065e-05
1:44543401 G A 1.915028 -1.6951e-05
1:44543483 T C 0.041906 -1.4013e-06
1:44544664 A G 0.172017 3.1430e-05
1:44555283 A G 0.034743 7.1524e-06
1:44555478 G A 0.185015 -5.7023e-05
1:44568322 G A 1.872955 1.4520e-05
1:44571746 T G 0.046530 8.2546e-06
1:44572706 A G 0.114754 -2.1596e-05
1:44574265 C T 0.046200 8.8086e-06
1:44577967 A G 0.046493 1.0791e-05
1:44578402 G A 0.055499 9.7190e-06
1:44585816 T A 0.534347 -3.6753e-05
1:44587132 T C 0.660388 -4.9917e-05
1:44594341 T C 0.028338 -1.8376e-05
1:44595047 A T 0.601446 -2.2519e-05
1:44595113 C G 1.346156 -5.2396e-06
1:44595410 G A 0.751272 1.7283e-05
1:44607422 G A 0.594962 -1.5392e-05
1:44615555 A G 0.026906 2.3220e-06
1:44619920 T C 0.548143 -1.7582e-05
1:44623428 T C 0.162960 -6.6564e-07
1:44634135 C T 0.064916 -3.8899e-05
1:44635859 T C 0.046431 3.0753e-06
1:44638382 A G 0.078332 5.9352e-06
1:44652884 C T 0.028446 3.8070e-06
1:44671906 A G 0.069241 2.1582e-05
1:44689044 A G 0.020712 -1.3686e-05
1:44696167 T G 0.140926 -3.8190e-05
1:44698589 C T 0.071247 8.1864e-06
1:44709131 C G 0.038564 1.2606e-05
1:44721739 A G 0.595030 2.7792e-06
1:44750795 A C 0.291018 -3.7520e-06
1:44754588 G A 0.596553 6.3465e-06
1:44767179 C T 1.440750 3.0365e-05
1:44771485 C T 0.382572 -1.1382e-05
1:44773839 T C 0.755029 1.8111e-05
1:44780322 T C 1.352058 2.3044e-05
1:44783846 G A 0.069472 2.2473e-05
1:44785571 A G 0.076996 2.3766e-06
1:44788398 T A 1.976232 4.3026e-06
1:44798044 A G 0.170477 -1.1040e-05
1:44799952 C T 0.064719 1.3945e-05
1:44818803 C T 0.047387 -1.0782e-05
1:44830167 A G 0.059772 -7.4108e-08
1:44836510 A G 0.092230 3.1930e-05
1:44837028 C T 0.076734 2.0585e-06
1:44844971 T C 0.048648 -3.9014e-06
1:44845627 A G 0.547725 -2.8837e-05
1:44855819 G A 0.035209 3.0541e-06
1:44856052 A C 0.682215 -2.1629e-05
1:44858313 C T 1.043484 3.1776e-05
1:44860076 A G 0.128945 5.8778e-06
1:44860224 A G 0.038381 1.1834e-05
1:44864534 G A 0.101162 5.4687e-07
1:44877425 T C 0.056281 1.5432e-05
1:44878509 G C 1.009295 1.0607e-05
1:44878631 T C 0.032475 -6.6313e-06
1:44878688 G A 0.767799 1.0021e-05
1:44878738 A G 0.144911 2.2051e-05
1:44879221 C A 0.816121 -2.5448e-05
1:44881984 A G 1.876743 1.3929e-05
1:44884263 A C 0.045629 -1.3200e-05
1:44884635 T C 0.445411 -1.2612e-05
1:44885343 G A 0.115992 -1.5573e-05
1:44888798 G A 0.071835 7.7925e-06
1:44889061 C T 0.052486 -6.6531e-06
1:44889509 A G 1.837505 -4.4545e-06
1:44890257 C A 0.030904 2.9328e-05
1:44890818 A G 0.040468 4.7257e-06
1:44895014 G A 0.793410 9.5046e-06
1:44895912 T C 0.116607 5.0808e-06
1:44902285 G A 1.436364 8.0217e-07
1:44911812 G A 1.252335 6.8150e-06
1:44914823 T G 0.055162 8.1445e-06
1:44921916 C T 0.045204 -5.3612e-06
1:44924618 C G 0.026396 6.3017e-06
1:44925508 G A 0.497000 -3.4418e-06
1:44926227 T C 0.076282 1.6222e-05
1:44931239 A G 0.921624 2.2368e-06
1:44933484 A G 0.126749 -1.7836e-05
1:44934194 A G 0.623956 -1.2305e-05
1:44936512 C A 0.041104 2.7888e-05
1:44937974 T C 0.439342 4.1176e-05
1:44940513 A G 0.156130 -1.1382e-05
1:44949529 G C 0.361976 1.8636e-05
1:44962881 A C 0.122819 1.6384e-05
1:44963087 C T 0.033454 -1.2382e-05
1:44965141 A G 0.082558 2.3199e-06
1:44965376 A G 0.069013 -5.9439e-06
1:44967648 A G 0.512642 -2.0488e-06
1:44969939 T C 0.062672 -8.0575e-06
1:44972309 A G 0.381878 -3.4130e-05
1:44977420 A G 0.499893 -1.5506e-07
1:44978184 T G 0.505384 5.2000e-07
1:44982783 T C 0.227016 1.9868e-05
1:44984861 C T 0.023612 -9.0102e-06
1:44986195 A C 0.096490 3.7614e-06
1:44988477 A G 0.691269 8.6665e-07
1:44989447 G A 0.459646 -1.0317e-05
1:44989685 A G 0.055332 2.5849e-05
1:44991683 G A 0.160863 -7.3170e-06
1:44991881 G C 0.690671 2.2368e-05
1:44992321 C T 0.042947 4.5262e-06
1:44992714 T A 0.485964 -7.0096e-06
1:44999614 A G 0.387352 4.8854e-06
1:45000777 A G 0.182411 2.7337e-05
1:45001163 T C 0.738707 4.1644e-05
1:45001824 C A 0.086988 1.5984e-05
1:45003861 T C 0.055930 -1.0586e-05
1:45004017 A G 0.038921 -1.8409e-05
1:45005996 A G 0.381144 8.2259e-06
1:45006391 A G 0.657764 -2.6657e-05
1:45007686 G A 0.076241 -8.0514e-06
1:45010945 T C 0.092550 3.5872e-05
1:45013276 A C 0.024254 1.4400e-05
1:45013941 A G 1.947367 1.3404e-05
1:45032607 T C 0.167530 3.4637e-05
1:45034366 A G 0.076193 1.7335e-05
1:45054866 G A 1.570324 -3.0189e-05
1:45058514 C T 0.690674 -1.4717e-05
1:45068310 G T 0.283103 -1.1932e-05
1:45068727 G A 1.095379 -1.8419e-05
1:45074911 C T 0.613525 -3.8493e-06
1:45077208 T C 1.911163 7.1140e-06
1:45078120 T C 0.052252 5.6731e-06
1:45080061 T C 0.359626 1.0123e-05
1:45080766 A G 0.088327 -6.6178e-06
1:45082372 C T 0.083387 -5.6505e-06
1:45082440 A G 0.606348 -2.4755e-05
1:45094551 A G 0.631038 -1.4154e-05
1:45097317 T C 0.069625 2.7692e-05
1:45101296 A G 0.025597 2.3689e-07
1:45110557 T C 0.027464 -5.2976e-06
1:45110824 C T 0.032801 1.6362e-05
1:45117300 A G 0.616826 -1.6194e-05
1:45118992 G A 0.070104 2.1167e-05
1:45121018 C T 0.237467 6.7502e-06
1:45124099 T C 0.043185 -1.2415e-05
1:45128585 A G 0.068336 -5.9283e-06
1:45131401 C T 0.315922 8.4857e-07
1:45133561 A G 1.092220 -2.2795e-06
1:45137703 A G 0.750875 -3.0878e-06
1:45138484 T G 0.066783 9.8755e-06
1:45139252 C A 0.768057 -1.6569e-06
1:45142943 A G 0.021881 -6.7240e-06
1:45161845 A C 1.247575 7.5830e-06
1:45166383 C T 0.190682 1.0955e-05
1:45166513 A T 0.405058 1.0293e-05
1:45166683 T C 0.038629 7.9242e-06
1:45167143 A G 0.719790 -1.3959e-05
1:45168480 T C 0.040261 -2.5982e-05
1:45174313 T C 0.027263 6.5945e-06
1:45177071 A G 0.046911 -6.6805e-06
1:45186245 G A 1.178103 -1.8164e-05
1:45187426 T C 0.029381 1.4835e-05
1:45194773 C G 0.117916 -1.3220e-05
1:45197796 C A 0.047074 2.4147e-06
1:45208876 A G 0.029980 5.1740e-06
1:45209661 G A 0.298066 5.1068e-06
1:45212118 C T 0.053109 2.0925e-06
1:45213935 A G 0.777601 -8.3610e-06
1:45216516 T C 0.068020 3.3473e-05
1:45224998 C A 0.360048 4.0342e-06
1:45225921 T C 0.079090 7.2087e-06
1:45250007 G C 0.387063 -1.0469e-05
1:45258141 C A 0.342468 -2.3243e-06
1:45268032 C A 0.334267 1.3365e-06
1:45284856 T C 0.039458 1.0649e-05
1:45298252 C T 0.082619 8.4917e-07
1:45299644 T C 0.337691 8.6730e-07
1:45301824 T C 0.090340 -9.0295e-06
1:45313150 A G 0.358797 7.0235e-06
1:45319964 C A 0.725985 2.7843e-06
1:45327163 T C 0.047258 -4.6564e-06
1:45329870 T G 0.064063 -2.7028e-05
1:45340342 C A 0.032710 4.4112e-06
1:45345036 C A 0.028256 -1.9550e-05
1:45352149 G A 0.158354 1.1004e-05
1:45354632 A G 0.073912 4.1951e-05
1:45362992 C T 1.099860 -9.2192e-06
1:45374209 T C 0.347452 -1.3656e-06
1:45378102 A C 0.078091 -2.8785e-05
1:45399156 A G 0.121598 -8.7433e-07
1:45429614 T G 0.082177 1.3480e-05
1:45434659 T C 0.064726 1.2907e-05
1:45440972 A G 0.342145 2.4581e-06
1:45451477 T C 0.280003 -8.5835e-06
1:45474008 C T 0.512312 -3.6332e-06
1:45476399 A G 0.109233 -3.7537e-05
1:45479709 G A 0.122091 -3.2745e-07
1:45481853 T C 0.121132 2.8037e-06
1:45482466 G C 0.036025 -1.7316e-06
1:45483812 G C 0.238416 7.0278e-06
1:45504720 C G 1.150531 -2.4868e-06
1:45507749 G T 0.024849 2.4814e-06
1:45511301 T C 0.645524 -1.2771e-05
1:45524213 T C 1.680678 -2.1105e-05
1:45530411 A C 0.021959 -1.7798e-05
1:45555700 T G 0.041787 8.9692e-06
1:45560561 C A 0.790955 -1.8976e-06
1:45569347 T G 0.325791 -1.4672e-05
1:45569403 A G 0.049277 2.9848e-06
1:45579013 C T 0.104789 1.1052e-05
1:45588646 A C 0.254446 8.3226e-06
1:45624138 T G 0.068619 3.2461e-06
1:45654541 G C 0.076751 -3.9217e-05
1:45655550 C A 0.057209 -1.4778e-06
1:45661273 C T 0.245824 -9.4067e-06
1:45672933 T C 0.109566 6.8235e-06
1:45675120 G A 0.580040 2.3645e-05
1:45678924 G T 0.024934 2.8198e-07
1:45680139 C T 0.053758 -5.0504e-06
1:45684562 T C 0.215743 1.6583e-05
1:45687788 T G 0.050579 1.1740e-05
1:45699020 G A 0.029646 -1.3120e-05
1:45705100 C T 0.065834 -1.0450e-05
1:45733403 C T 0.325309 2.1135e-05
1:45749622 A C 0.129210 3.2306e-06
1:45763542 G A 0.218697 3.7389e-06
1:45782786 T C 0.059123 3.2253e-05
1:45783656 A G 0.300585 -5.6524e-05
1:45795084 A G 0.026175 4.1596e-06
1:45796269 C G 1.812303 -1.1504e-05
1:45800156 T C 0.150775 -1.0392e-05
1:45806933 A G 0.109736 -2.4350e-05
1:45808863 A G 0.082157 -4.5114e-05
1:45810865 A G 0.162614 -3.3439e-06
1:45810923 A G 0.200420 8.0417e-06
1:45822440 A G 0.082911 4.5941e-06
1:45827744 A G 0.035555 3.1332e-05
1:45829549 G T 0.156728 7.1695e-06
1:45838756 T C 0.050695 1.8670e-05
1:45848931 T G 0.504476 -3.5367e-05
1:45851710 T C 0.043814 4.3772e-06
1:45863019 T C 0.230688 2.7038e-05
1:45890155 C T 0.970037 3.3429e-05
1:45917282 T C 0.035926 -6.3452e-06
1:45925218 T A 0.077774 2.7253e-05
1:45926495 G C 0.474530 -3.0928e-05
1:45938386 T C 0.037106 -5.6439e-07
1:45941240 C T 0.130138 -9.3788e-06
1:45943753 T C 0.053326 1.4437e-05
1:45954914 A C 0.116916 -2.3633e-05
1:45962137 C T 0.030235 -1.4614e-05
1:45976249 A G 0.213713 -1.0215e-05
1:45982722 C A 0.042012 -1.4647e-05
1:45987574 A C 0.194069 -5.9072e-06
1:45988115 A G 1.323337 -1.8553e-05
1:45988764 T C 0.860267 6.9145e-06
1:45999503 A G 1.322565 -1.6028e-05
1:46001491 A G 0.076037 2.4340e-05
1:46001578 A G 0.049991 -1.3516e-05
1:46009818 T G 0.455192 -3.1000e-05
1:46010938 A G 0.021925 1.9364e-05
1:46015157 G A 1.309306 -2.5870e-05
1:46020654 G A 0.855681 -2.4161e-06
1:46021556 A C 0.449514 -2.3958e-05
1:46024535 A C 0.047176 -4.5157e-06
1:46024988 C T 0.143092 -1.5058e-05
1:46032307 A G 0.021837 -2.2579e-05
1:46050561 T G 0.481619 -2.5175e-06
1:46055600 T C 1.404382 1.1879e-05
1:46075107 C T 0.043916 -2.8482e-06
1:46086766 T C 0.028674 5.0373e-07
1:46090214 G A 0.919111 1.3685e-05
1:46091749 G A 0.048685 -4.2424e-06
1:46094027 G A 0.598250 -8.9550e-06
1:46104548 T C 0.039717 -1.6885e-05
1:46108491 C A 0.602595 -1.1236e-05
1:46124663 G A 1.090367 -1.2844e-05
1:46126854 T C 0.198852 -1.2382e-05
1:46127618 T C 0.094923 2.2667e-05
1:46138916 G A 0.047870 -1.2447e-05
1:46154551 A G 0.083952 -4.2340e-05
1:46167552 G A 0.035294 6.1808e-07
1:46169722 T C 0.044646 -4.9283e-06
1:46194893 A G 0.074793 1.7537e-05
1:46218135 A C 1.979251 1.1300e-05
1:46238843 T C 0.183101 -3.7661e-06
1:46241638 G T 0.597067 -1.2959e-05
1:46284246 A G 0.868260 1.8897e-05
1:46284441 C T 0.070553 1.8951e-05
1:46314219 T C 0.053241 -1.9332e-05
1:46322512 A G 0.036857 -1.2394e-06
1:46325608 T C 0.147100 3.9738e-05
1:46348646 A G 0.208861 1.5725e-05
1:46353332 G A 0.273890 5.3573e-06
1:46357802 T C 0.083751 -7.9094e-06
1:46358720 G A 1.466456 -3.8981e-06
1:46361025 A G 0.056151 -1.7955e-05
1:46388916 T C 0.041134 -8.5536e-06
1:46436451 A C 0.594755 -2.1072e-05
1:46440828 C A 0.045476 -8.7924e-06
1:46449685 C T 0.060347 9.7170e-06
1:46454376 T G 0.119245 8.4819e-06
1:46454390 A C 0.120983 3.7203e-06
1:46472144 G A 0.058198 -1.9566e-05
1:46476864 A G 0.099227 2.3038e-06
1:46495434 A G 0.908545 9.4903e-06
1:46496709 G A 1.418236 2.7656e-05
1:46499526 G A 0.149436 3.3443e-05
1:46501270 T C 0.024414 -2.5875e-05
1:46501359 G A 0.126637 -2.3662e-05
1:46506344 A G 0.079998 2.0669e-06
1:46537946 G T 0.533255 3.8395e-06
1:46563680 A C 0.869936 2.4581e-05
1:46566252 G A 0.215260 3.7508e-07
1:46584859 G A 1.408502 2.9664e-05
1:46587530 A G 0.147688 3.7672e-05
1:46591119 G A 0.022517 -6.8750e-06
1:46595329 G A 0.218245 -2.2038e-05
1:46605369 T C 0.919451 1.9312e-05
1:46623097 C T 0.282644 -5.2943e-05
1:46635178 A G 0.137594 8.8380e-06
1:46639016 A G 0.502208 -1.3428e-05
1:46655645 T C 0.026716 8.3991e-06
1:46657063 C T 0.325934 -1.3848e-05
1:46657220 T C 0.344433 -6.5418e-05
1:46660295 C T 0.705616 -6.8408e-05
1:46664249 G A 0.339414 1.2455e-05
1:46669276 C A 0.060109 1.2836e-05
1:46671997 G A 0.682535 -5.6749e-05
1:46714242 G A 0.038877 3.6435e-05
1:46716368 T C 0.058021 6.2982e-06
1:46722389 G A 1.181370 2.3539e-05
1:46727304 T C 0.221356 -1.1077e-05
1:46728913 G A 0.603421 2.5999e-05
1:46730398 A G 0.191373 8.4312e-06
1:46746164 T C 0.219768 -4.8324e-07
1:46754486 A G 1.479763 3.2617e-05
1:46766583 T C 0.128353 -1.3157e-05
1:46774783 G A 0.191267 -6.6352e-06
1:46806550 T C 0.607749 2.0124e-05
1:46808042 T C 0.022932 1.2102e-05
1:46809419 G A 0.600803 1.8349e-05
1:46810530 G A 0.633904 9.5889e-06
1:46818502 G A 0.114207 6.9121e-06
1:46827214 C A 1.951318 2.4550e-05
1:46827456 G A 0.246059 -4.3963e-06
1:46828110 A C 0.223113 -1.0674e-05
1:46832084 A G 0.054071 1.5417e-05
1:46843216 C T 0.846559 1.1975e-05
1:46870761 A C 0.412579 -6.4743e-06
1:46874279 A G 0.045721 -1.1632e-06
1:46877180 A G 0.613699 1.0377e-05
1:46883668 A G 0.207223 -6.1361e-06
1:46887090 C T 0.082639 1.9663e-06
1:46888579 T C 1.206781 2.3633e-05
1:46890686 T C 0.026077 6.1155e-06
1:46904539 A G 0.128734 3.0974e-05
1:46905201 G T 0.571075 5.6183e-06
1:46911290 T C 0.441637 -6.1638e-05
1:46912532 C G 0.056162 1.1691e-06
1:46912769 T C 0.068231 1.8688e-05
1:46921187 C T 0.743463 -1.7044e-05
1:46921869 T C 0.112000 1.4951e-05
1:46928012 G T 0.147121 2.1414e-06
1:46940089 T C 0.433586 -9.6567e-06
1:46945270 A G 1.884719 -1.9165e-05
1:46947168 A G 1.788891 -2.0569e-05
1:46953362 A G 0.905196 -7.3220e-06
1:46959845 C A 0.117464 -3.2215e-06
1:46962605 T C 0.031003 -4.8518e-06
1:46963568 T C 0.159339 -4.4839e-06
1:46972105 C T 0.030061 4.5143e-06
1:46972958 G A 0.324506 1.1022e-05
1:46975294 A G 0.410246 -4.3517e-06
1:46981145 C G 1.774106 7.9649e-06
1:46981702 G C 0.587421 2.1782e-06
1:46982309 C T 0.152968 -8.2627e-06
1:46982455 A G 1.512805 2.0577e-05
1:46990044 T G 0.996957 3.2783e-06
1:46991890 T C 0.237308 1.6763e-05
1:46993203 G A 0.051963 1.5942e-05
1:46994349 G T 0.097728 3.5019e-06
1:47000996 C T 0.399095 -2.9436e-05
1:47005597 T C 0.059201 -1.9999e-05
1:47008883 A G 0.539525 5.2856e-06
1:47012144 A G 1.423563 -1.1841e-05
1:47013180 G A 1.490934 -2.4836e-05
1:47013431 A G 0.030935 -3.2960e-05
1:47016761 T C 0.114237 4.1579e-06
1:47017706 G T 0.955303 -1.1791e-05
1:47024609 T C 0.032978 5.6404e-06
1:47028700 T C 0.100349 9.3881e-06
1:47028921 T C 0.044765 7.0918e-06
1:47031542 A G 0.369214 6.6144e-06
1:47033849 C T 1.422656 8.1200e-06
1:47051881 A G 0.029293 5.9145e-06
1:47055992 C T 1.050946 -3.3475e-06
1:47062900 A G 0.487983 -1.5883e-05
1:47065344 G A 0.071621 -4.9295e-06
1:47065426 C T 0.460700 1.9998e-05
1:47078637 C T 0.950414 1.6661e-06
1:47080741 T C 0.487538 -1.6025e-05
1:47087968 G A 1.490768 8.8131e-06
1:47089334 A C 0.036089 -2.4476e-06
1:47091250 T C 0.027416 1.3864e-06
1:47097606 T G 0.109141 -2.2616e-05
1:47131734 T C 0.057811 -9.2435e-06
1:47132446 A G 0.135752 -1.7767e-05
1:47138819 G T 0.505509 -1.6012e-05
1:47139103 T C 0.498774 -1.4896e-05
1:47153704 A G 0.027746 1.0911e-06
1:47159084 C T 0.228169 -1.3488e-06
1:47166043 C A 0.021626 5.6345e-06
1:47179310 G A 1.524797 -4.1883e-05
1:47186979 A G 0.136829 -9.4200e-07
1:47187263 T C 0.491880 -1.9253e-05
1:47192898 G C 0.039445 -1.6453e-05
1:47210510 G A 0.467948 -1.3598e-05
1:47211238 G C 1.971397 6.4549e-06
1:47215191 T C 0.091890 2.4479e-05
1:47218621 T C 1.722598 9.7695e-06
1:47219823 T C 0.818602 1.0861e-05
1:47226082 C T 0.561226 -1.5061e-05
1:47227250 T C 0.097657 2.7328e-05
1:47230591 C T 0.023160 -9.5200e-06
1:47231478 T C 0.074952 3.9796e-06
1:47233733 G A 0.160829 -6.7926e-06
1:47237476 T C 0.227401 -4.4296e-06
1:47250084 T C 0.185695 4.2622e-05
1:47259138 C T 1.880642 -2.2540e-05
1:47268594 A C 1.623184 -6.3744e-06
1:47276194 A G 0.051518 8.4587e-06
1:47279175 T C 0.260848 -4.0203e-06
1:47280830 G A 0.023897 3.7276e-06
1:47280884 T C 0.266682 2.2067e-05
1:47281782 A C 0.180041 1.1466e-05
1:47282772 T C 0.266046 2.1933e-05
1:47289636 A G 0.533721 1.4229e-05
1:47290446 C T 0.123057 -1.5406e-05
1:47298518 C G 0.152696 2.2957e-06
1:47309632 G A 0.074160 -1.6525e-05
1:47321982 C T 0.250893 -1.0036e-05
1:47325758 T C 0.057318 9.3871e-07
1:47326693 C T 0.065232 -8.6373e-06
1:47366050 T G 0.146988 2.7171e-06
1:47374039 C T 0.256663 -5.1509e-06
1:47387913 A G 0.147447 2.6731e-06
1:47389700 A G 0.147175 1.4792e-05
1:47392054 T C 1.738853 7.1074e-06
1:47396903 T C 0.154369 6.1279e-06
1:47396949 T C 0.077326 -2.3264e-06
1:47398496 G A 0.277579 8.3811e-07
1:47420334 C T 0.049705 3.1006e-05
1:47436334 T C 0.538308 1.0605e-05
1:47460532 T A 0.028688 -2.6544e-05
1:47461876 C T 1.965624 -1.0087e-05
1:47463732 G T 0.049603 -7.6541e-06
1:47467308 T C 0.060221 -1.0494e-05
1:47467796 T C 0.510392 1.4580e-05
1:47468964 C T 0.081820 -7.2468e-06
1:47481640 C T 0.548242 2.1392e-05
1:47487568 C T 0.706160 4.3925e-05
1:47495605 G A 0.162461 1.3690e-06
1:47497292 A G 0.047948 3.1687e-06
1:47504795 C T 0.678275 2.6429e-05
1:47512543 C T 0.060683 6.6494e-06
1:47514753 A G 0.097174 2.4560e-05
1:47569868 A G 0.063396 -1.2463e-05
1:47572502 C T 0.526847 1.8466e-05
1:47573206 A G 0.699299 2.4744e-05
1:47594374 T A 0.154675 -3.0545e-06
1:47608197 G A 0.437612 1.9554e-05
1:47612672 G A 0.713361 2.5294e-05
1:47627246 C T 0.259053 1.8846e-05
1:47628781 T C 0.109576 5.2045e-06
1:47642230 C T 0.740029 9.3105e-06
1:47645995 C T 1.117712 -7.0512e-06
1:47651189 A G 0.073861 -9.0222e-06
1:47651494 A C 0.364165 -4.4861e-06
1:47654057 T C 0.033203 1.3548e-05
1:47654345 T C 0.045826 -4.9718e-07
1:47656998 A T 1.597855 2.2579e-06
1:47661564 G A 1.509684 -8.6856e-06
1:47663960 A G 0.060347 -1.9867e-05
1:47664233 C G 0.103963 -3.3811e-06
1:47678458 G A 1.162246 -1.4714e-05
1:47679486 A G 1.085217 -6.4072e-06
1:47684567 C T 0.034957 -9.4330e-06
1:47687177 C A 0.028290 1.6167e-05
1:47692281 T C 1.849714 1.8550e-05
1:47694080 A G 0.104174 -1.3575e-05
1:47702368 C T 1.166136 -6.6030e-06
1:47705139 A C 0.301731 6.3583e-06
1:47709525 A G 0.039441 2.6548e-06
1:47709673 T C 0.677911 -3.0260e-05
1:47713175 A G 0.814516 4.4680e-06
1:47718105 T C 0.050229 2.9651e-05
1:47721529 A C 0.030082 1.5885e-05
1:47738651 G A 0.654146 6.2854e-06
1:47743152 T C 0.304277 2.5037e-05
1:47743490 T C 0.670306 1.8533e-05
1:47746678 C G 0.158677 -3.7460e-06
1:47752996 C T 0.340842 -1.1246e-05
1:47778520 C T 0.995686 -1.1081e-06
1:47800845 C A 1.013868 -4.2568e-07
1:47815165 A C 0.066079 -2.2134e-05
1:47834209 T G 0.100706 5.0698e-06
1:47853326 C G 0.078420 -1.6164e-05
1:47856611 A G 0.339238 -1.0556e-05
1:47857075 A G 0.984021 5.1507e-06
1:47860423 C T 0.125062 -8.1430e-06
1:47863026 G A 0.067255 -5.2103e-07
1:47869316 G A 0.304964 -1.9099e-05
1:47873311 T C 0.073263 1.4389e-06
1:47874094 T C 0.091884 -3.3212e-06
1:47875627 T C 0.145699 -1.3958e-06
1:47876421 A G 0.113666 3.8976e-06
1:47880483 G A 0.025771 -1.4379e-05
1:47894575 T C 0.749970 6.6023e-06
1:47902319 C A 0.162491 2.7798e-05
1:47904000 A G 0.108029 8.0629e-06
1:47907662 C A 1.086281 -2.1063e-05
1:47915425 A G 0.026015 1.0419e-05
1:47927545 G A 0.111229 1.2957e-05
1:47930893 G T 0.045758 2.4721e-05
1:47948028 A G 0.033172 -4.9781e-06
1:47950551 A G 0.381110 -7.5629e-06
1:47960079 C G 0.068353 -1.6178e-05
1:47961032 C T 0.173459 2.9173e-06
1:47961629 C T 0.158476 6.8982e-07
1:47968691 G A 0.053758 7.4600e-06
1:47969496 A G 1.761210 1.2645e-05
1:47972349 A G 0.098969 -1.7959e-05
1:47974381 T C 1.250958 2.8774e-05
1:47977192 G A 1.866584 7.7318e-06
1:47984438 T C 1.773613 1.7561e-05
1:47984692 G T 0.371121 2.6561e-05
1:47994868 T C 0.078023 -1.8324e-05
1:47997403 A G 0.024455 -1.1677e-05
1:47998522 G A 0.210004 -1.3951e-05
1:48001334 T C 0.062074 9.6186e-06
1:48002204 G A 0.196551 3.4608e-05
1:48002377 G C 1.458347 -8.2228e-06
1:48002447 A G 1.726437 -3.8689e-05
1:48003678 A G 0.849939 1.5722e-05
1:48006123 T C 0.084533 -1.5635e-05
1:48006353 C T 0.201932 -1.5104e-05
1:48006500 G A 0.131536 6.7792e-06
1:48010926 A G 0.041624 -1.0337e-05
1:48011533 T C 0.241636 -6.4448e-06
1:48013582 A G 0.068020 -7.2806e-06
1:48018869 A G 0.025958 3.8763e-06
1:48021132 C T 0.616894 1.2626e-05
1:48027619 A G 0.083194 -1.4383e-05
1:48028705 C T 1.960470 -6.9808e-06
1:48029787 T C 0.325584 6.5797e-05
1:48030249 T C 1.117260 -1.4046e-05
1:48030350 A G 0.191043 -7.9381e-06
1:48041651 G T 0.036786 1.3197e-05
1:48041786 A G 0.057559 1.9019e-05
1:48043215 T C 0.493012 2.8834e-05
1:48049358 T C 0.061408 -7.0538e-06
1:48052723 G A 0.713517 1.3889e-05
1:48053626 T C 0.337415 4.3914e-05
1:48056405 A G 0.638269 1.5770e-05
1:48059935 A G 1.888809 -2.1718e-05
1:48063350 A G 1.265254 1.9373e-05
1:48063902 A G 0.065627 9.2749e-06
1:48065019 G A 0.214128 7.9562e-06
1:48071281 A G 0.038401 -1.0461e-05
1:48074850 A G 0.044096 -1.4645e-05
1:48076597 G C 0.045364 2.2123e-05
1:48078527 G T 0.031697 2.1680e-06
1:48078810 G A 0.124542 7.8688e-06
1:48080840 A G 0.175733 1.8015e-05
1:48081838 C T 0.505686 -2.2056e-05
1:48089310 C T 0.881435 9.3514e-06
1:48089973 C T 0.020443 -5.9450e-06
1:48093718 T G 0.094801 3.9009e-06
1:48096906 T C 0.092581 -1.4463e-06
1:48097886 A C 0.043956 1.5347e-05
1:48098051 C A 1.010111 5.1091e-06
1:48098297 A G 0.870083 5.3382e-05
1:48098459 T C 0.947194 3.2972e-05
1:48100829 G A 0.997892 2.2892e-05
1:48101462 A G 0.036636 2.5354e-05
1:48102121 C T 1.160196 -1.6805e-05
1:48102145 C A 0.202276 1.7878e-06
1:48103023 A C 0.608259 -7.3092e-06
1:48105616 A C 0.099537 -3.5519e-06
1:48106775 A G 0.074823 9.5731e-06
1:48108020 A G 0.084999 -6.8586e-06
1:48109075 A G 0.078747 -2.1814e-05
1:48110450 G A 0.129815 -1.7682e-05
1:48112362 A G 0.059137 7.8737e-07
1:48113078 G A 0.046625 1.1835e-05
1:48115746 T C 0.119181 -7.4196e-06
1:48117693 T C 0.148018 -4.2868e-06
1:48120277 G A 0.272754 -6.2101e-06
1:48123748 A G 0.096286 8.9924e-06
1:48126632 G A 0.972696 3.1227e-05
1:48128134 A G 0.039152 6.1973e-06
1:48142053 T C 0.100706 -4.4497e-05
1:48150309 C T 0.756766 -2.7904e-05
1:48160598 C T 0.075673 1.3039e-05
1:48167390 T C 0.031911 2.8871e-05
1:48171974 A G 0.040981 -9.9218e-06
1:48172837 G A 0.378393 -1.2173e-05
1:48182037 C G 0.370071 -1.4894e-05
1:48185268 T C 0.097238 -1.2749e-05
1:48192754 A G 0.550428 -1.9992e-05
1:48193450 A G 0.106812 -5.6228e-06
1:48195360 C T 0.037694 5.8482e-06
1:48195380 A G 0.033947 2.6623e-06
1:48196251 A G 0.530896 3.8645e-07
1:48203990 A C 0.457473 -1.6150e-05
1:48204438 G A 0.087875 -1.4573e-05
1:48204857 T C 0.421847 -5.0125e-06
1:48210563 T C 0.028008 7.5585e-06
1:48213641 C T 0.360337 -1.6693e-05
1:48213736 C G 0.273981 1.4589e-05
1:48214207 A G 0.087318 1.9783e-05
1:48215259 C T 1.964394 6.6978e-07
1:48216629 T C 0.875811 -4.6469e-06
1:48217341 A G 0.057290 -5.2871e-06
1:48218090 A C 0.393434 -2.3567e-05
1:48222050 A C 0.371900 1.2271e-05
1:48225296 G A 0.727127 -5.8602e-06
1:48228215 T C 0.060877 -1.4268e-05
1:48230702 T C 0.047346 4.8313e-06
1:48232072 A G 0.029507 -1.2326e-05
1:48232503 C T 1.298963 1.3977e-06
1:48234358 T C 0.040733 2.8001e-05
1:48235567 A G 1.007850 -4.7494e-06
1:48241061 A G 0.134851 -8.8185e-06
1:48247837 C T 0.028429 -1.9181e-06
1:48255008 G A 1.225663 -3.6174e-06
1:48255796 C T 0.038693 -2.2763e-06
1:48261013 T C 0.032186 -1.3694e-05
1:48262202 T C 0.056202 -9.0679e-06
1:48262622 A G 0.032502 -1.4456e-05
1:48262687 G A 0.210041 -8.9549e-06
1:48265797 T C 0.427405 -6.4492e-06
1:48272097 G T 0.082973 4.9419e-06
1:48309952 A G 0.046693 2.0476e-05
1:48314564 C A 0.043463 -1.7191e-05
1:48317101 T C 0.033995 -1.5703e-05
1:48317211 C T 0.114452 -1.0250e-05
1:48319515 T C 0.773058 7.1239e-06
1:48319884 G T 0.035477 -5.2077e-06
1:48321221 T C 0.631218 -1.0522e-05
1:48326647 T C 0.145866 1.6967e-05
1:48330082 G T 1.439621 -5.4279e-06
1:48341893 A G 0.059731 -1.5302e-05
1:48342731 T G 0.585721 2.9359e-06
1:48348841 C T 0.054050 7.5618e-06
1:48370525 C T 1.671210 2.9959e-05
1:48382594 G C 0.264635 -5.5033e-06
1:48384466 A G 0.042705 -1.8720e-05
1:48384803 T C 0.044527 -8.6986e-06
1:48386001 A G 0.044055 -5.1160e-06
1:48396481 A C 0.025890 -1.8916e-05
1:48401303 G T 0.180395 -2.4469e-05
1:48404846 G A 0.037959 -1.6450e-05
1:48409812 T C 0.285201 -1.5785e-05
1:48410884 G A 0.048155 2.9898e-06
1:48411428 A G 0.293255 1.5895e-05
1:48418176 C T 0.042246 1.5587e-05
1:48419291 C T 0.051959 -4.4921e-06
1:48428960 C T 0.040261 -2.3072e-06
1:48435568 T C 0.065708 3.8660e-05
1:48436026 C A 0.105592 -4.5486e-06
1:48441584 G C 0.260821 1.8072e-05
1:48442182 A G 0.665502 -1.1274e-05
1:48444398 T C 0.042933 -1.6230e-05
1:48444912 G A 0.118664 1.3544e-05
1:48453489 A G 0.028429 -9.7831e-06
1:48469844 G A 0.033390 1.0326e-06
1:48471439 A G 0.494984 1.4780e-06
1:48473872 T C 0.104579 -1.5700e-06
1:48481372 G A 0.048719 6.7307e-06
1:48481515 T C 0.220710 -1.5941e-05
1:48485047 C T 1.926496 9.2653e-06
1:48485165 C A 0.027807 -4.4929e-06
1:48486172 G A 1.102025 -2.2737e-05
1:48489581 A G 0.039727 -2.3532e-05
1:48493075 A G 0.048951 1.6101e-05
1:48501029 A G 0.074334 3.2454e-05
1:48505364 C T 0.102277 -4.3709e-06
1:48509805 T G 0.052194 6.4984e-06
1:48510373 T C 0.029725 -1.0803e-05
1:48514963 A G 0.703739 5.5720e-06
1:48515407 C T 0.319430 -4.0166e-05
1:48516401 T G 1.123373 -2.1641e-05
1:48518413 T G 0.060479 -9.4553e-06
1:48526033 G A 1.419987 4.8107e-05
1:48528681 A G 0.122662 5.3461e-06
1:48530175 T C 0.038010 -1.4100e-06
1:48530195 C G 0.033417 -8.8984e-06
1:48532040 G C 0.051371 9.2168e-06
1:48532293 C T 0.054064 1.5371e-07
1:48532948 C T 0.310241 -4.6837e-05
1:48534495 C A 0.055128 -1.4613e-05
1:48535658 C G 0.024421 -1.7462e-05
1:48536798 G A 1.303659 -2.3644e-05
1:48539670 A C 0.096562 3.7318e-06
1:48543351 G A 0.032574 5.3200e-07
1:48543753 A G 0.054958 1.9768e-05
1:48544089 T C 1.275161 -1.8038e-06
1:48545156 C T 0.058929 4.5063e-06
1:48547192 A G 0.087593 2.4574e-06
1:48549552 A C 0.186728 -3.2376e-06
1:48549673 C T 0.783248 3.3827e-06
1:48554766 T G 0.078811 1.0642e-05
1:48556821 G A 1.210262 3.0999e-05
1:48556937 C A 0.060738 2.1126e-05
1:48558974 T G 0.247813 -1.6135e-06
1:48565048 G A 0.046309 7.3648e-06
1:48575218 C A 0.292609 1.1987e-05
1:48588176 T C 0.090269 1.7486e-05
1:48607809 A G 0.117566 1.9535e-08
1:48624494 G T 0.030231 -5.8290e-06
1:48627454 T C 0.033842 3.7488e-05
1:48629509 G A 0.026083 1.1810e-05
1:48647606 A G 0.423954 1.1732e-05
1:48653521 A G 0.053965 -2.2715e-05
1:48662841 T C 0.031601 -1.3508e-05
1:48665101 C T 1.331483 5.0457e-05
1:48670415 A G 0.613474 -3.3437e-05
1:48695081 A G 0.301962 1.1244e-05
1:48703166 G A 0.054826 5.0012e-06
1:48708228 T G 0.301248 1.0333e-05
1:48708250 T C 0.178039 -1.6816e-05
1:48713206 C T 0.151078 2.7268e-05
1:48713394 T C 1.633373 -2.5772e-06
1:48714984 C T 0.331585 -3.8396e-05
1:48717508 T C 0.068238 1.1503e-05
1:48736321 A G 0.207080 -5.1139e-06
1:48763327 T C 0.020797 -4.8343e-06
1:48764419 T C 0.849408 3.6581e-05
1:48825355 A G 0.080831 -6.6056e-06
1:48826853 G A 0.136618 1.0067e-05
1:48828015 C A 1.724206 -1.0260e-05
1:48828576 A T 0.127878 -1.4042e-05
1:48839644 C T 0.366062 3.2565e-05
1:48845454 A G 0.123607 3.7046e-06
1:48847252 T C 0.034019 -5.1454e-06
1:48851402 T C 0.044174 -1.3043e-06
1:48865121 T C 0.054044 2.3790e-06
1:48866555 G A 0.180218 -9.2676e-06
1:48868119 G A 0.053200 -2.0248e-05
1:48868417 C T 0.071536 2.0186e-05
1:48886398 C T 0.037082 -3.2970e-05
1:48912548 C T 0.067126 9.9396e-06
1:48936031 A C 0.065872 1.7781e-06
1:48950236 A G 0.341036 -5.0951e-05
1:48954350 A G 0.196734 -5.8353e-06
1:48963511 C T 0.065691 -9.2415e-06
1:48965484 C T 1.242887 5.8895e-05
1:48969953 C T 1.811714 1.1084e-05
1:48972432 A G 0.131872 1.0385e-05
1:48974933 C T 1.236090 5.5401e-05
1:48977584 G A 0.273251 5.4830e-06
1:48978188 C T 0.079131 7.1776e-06
1:48978515 C T 0.160431 -1.1085e-05
1:48987803 A G 1.329324 -9.5524e-06
1:48991061 C T 0.513672 8.7158e-06
1:48996754 A G 1.879833 1.9217e-05
1:48999555 C T 0.699374 1.5040e-05
1:49001337 G A 0.107785 -3.6765e-07
1:49002874 C G 1.373066 8.9493e-06
1:49003256 T C 0.159292 4.2558e-06
1:49007034 C T 0.192586 2.1628e-06
1:49011972 C G 0.110831 2.1391e-06
1:49014219 A C 0.117321 -1.7305e-06
1:49025101 G C 0.156824 2.0274e-06
1:49025436 G A 0.538770 1.1339e-05
1:49033734 C A 0.305267 6.6967e-06
1:49035400 A G 0.414823 5.9408e-06
1:49035783 G T 1.788817 2.0049e-05
1:49037053 C T 0.548351 -8.7161e-06
1:49037217 T C 0.157745 1.4391e-05
1:49042952 G A 0.190553 2.2284e-05
1:49043898 G T 1.288132 2.5488e-05
1:49046482 T C 0.225694 3.8317e-05
1:49047146 C T 0.268535 3.3250e-05
1:49047562 A G 0.023102 -2.7948e-05
1:49050053 A C 0.075510 -2.2241e-05
1:49054807 A G 0.658865 -1.0857e-05
1:49055013 C A 0.782207 -3.2394e-05
1:49057717 C T 0.035899 -6.6722e-06
1:49058139 T G 0.045449 6.6296e-06
1:49063929 A G 0.082820 -2.0157e-05
1:49067014 C T 0.362758 3.2817e-05
1:49067348 G A 0.322133 6.4921e-05
1:49073954 A G 1.826793 1.3108e-05
1:49074468 A C 0.278796 5.0901e-06
1:49074787 G A 0.372583 7.0455e-06
1:49076711 T C 0.605403 1.4051e-05
1:49084794 C T 0.178518 4.4159e-06
1:49085517 T C 0.064168 -1.2839e-05
1:49088451 C T 0.020715 1.2223e-05
1:49090971 A G 0.050634 2.9856e-05
1:49092039 C T 0.140555 1.7188e-05
1:49103804 T C 1.326624 -4.7855e-05
1:49113384 T C 0.046394 -3.2386e-06
1:49115890 T C 0.072899 3.0335e-05
1:49119670 G A 0.115774 1.1141e-05
1:49121084 G A 0.117957 1.0106e-05
1:49121556 T G 0.105575 -8.0972e-06
1:49133886 A G 1.151625 -7.4619e-05
1:49134582 T C 0.100278 1.8005e-05
1:49139857 A G 1.746751 -2.4330e-05
1:49142325 T G 0.030694 5.4622e-06
1:49142841 A G 0.045986 4.1558e-06
1:49145514 T G 0.929406 2.2820e-05
1:49146060 T C 0.029340 2.5512e-06
1:49148942 G A 0.473113 3.8170e-05
1:49152307 T C 0.042749 -1.2180e-07
1:49158486 T C 0.033192 3.6263e-06
1:49164735 C T 0.078549 6.9215e-06
1:49165223 C G 0.312552 -1.1983e-05
1:49165860 T C 1.336426 2.3644e-06
1:49174020 T C 0.072025 -9.2301e-06
1:49174425 T C 1.930042 -4.3849e-06
1:49179790 C G 1.424111 4.1885e-06
1:49180331 T C 0.064083 1.6533e-05
1:49184988 C A 1.104426 2.5212e-05
1:49190234 G A 0.497411 -1.4897e-06
1:49193394 T G 1.729439 2.6586e-05
1:49200407 A C 1.668041 1.3771e-05
1:49200525 G A 1.080127 1.4265e-05
1:49201307 A C 0.026389 -1.0852e-05
1:49204929 A G 1.567233 -5.5657e-06
1:49206054 C T 0.040427 -4.5919e-05
1:49207669 C T 0.121700 -1.9794e-05
1:49216119 A G 0.110906 -1.6811e-06
1:49219560 T C 0.117715 5.7396e-05
1:49221899 A G 0.189241 4.5781e-05
1:49245133 T C 0.053221 -1.2708e-05
1:49247501 G T 0.071665 4.8705e-05
1:49247730 C T 0.101240 2.0598e-06
1:49251397 T C 0.053323 -6.4138e-06
1:49254416 T C 0.471739 5.2012e-06
1:49257536 C A 0.043076 -1.3324e-05
1:49270213 C A 1.927132 9.8854e-06
1:49292464 A C 0.028674 -1.9032e-05
1:49305326 C T 0.101223 -1.5102e-05
1:49305941 T C 0.035062 -1.2020e-07
1:49309764 A G 0.043535 5.3923e-06
1:49310718 G A 0.594214 4.7901e-05
1:49311332 T C 0.041723 -5.7922e-06
1:49320667 A G 0.051429 1.9602e-05
1:49339602 C T 0.197594 2.2124e-05
1:49346828 T C 0.155763 1.7774e-04
1:49354711 A G 1.363461 -2.3669e-05
1:49355642 G C 0.049042 9.2489e-06
1:49369206 C A 0.563997 3.5062e-05
1:49369556 G A 0.065742 -3.1809e-07
1:49370622 C T 1.014728 -1.3778e-05
1:49386793 G A 0.214471 -3.4808e-06
1:49396989 C G 0.500998 9.6263e-06
1:49402090 T C 0.076544 -1.5064e-05
1:49432935 T C 1.086950 -2.0102e-05
1:49438065 C T 0.103613 6.0751e-06
1:49442149 C T 1.273822 -2.3587e-05
1:49446508 G T 1.092176 -2.0260e-05
1:49450085 G C 0.027868 -1.3515e-05
1:49459794 C T 0.044109 -2.9334e-05
1:49477945 T G 0.028661 1.3383e-05
1:49477976 T C 0.035603 -8.1481e-06
1:49483208 G A 1.254555 -3.0852e-05
1:49486981 G A 1.357576 -2.2799e-05
1:49524433 T C 0.081252 -8.1232e-06
1:49529592 T G 0.377972 6.1011e-06
1:49563581 T C 0.186752 -8.5037e-06
1:49573780 T C 0.452316 3.0165e-05
1:49576393 A G 0.020783 6.9049e-06
1:49615546 C T 1.360810 -2.5111e-05
1:49643320 A C 0.043929 -2.7366e-05
1:49644608 A G 0.128214 -1.9238e-06
1:49678990 T C 1.903258 -1.2467e-05
1:49699672 A G 0.023251 -1.4553e-05
1:49719903 A G 0.634757 2.3926e-05
1:49731707 G A 1.180072 -2.3213e-05
1:49744635 G A 0.097782 1.2659e-06
1:49754598 T C 0.209562 1.8269e-05
1:49754798 G A 0.180704 -3.5821e-06
1:49771822 C T 0.041036 9.1539e-06
1:49782964 C T 0.179279 1.9981e-05
1:49786277 A G 0.128901 4.7837e-05
1:49790344 T C 0.059691 1.0192e-06
1:49807888 A C 1.867574 6.9807e-06
1:49829537 T C 0.080515 -2.3255e-05
1:49902817 A G 0.021857 1.0610e-05
1:49907720 G A 1.182604 -4.1994e-05
1:49910568 A G 1.361649 -3.5978e-05
1:49916358 G A 0.021623 4.5341e-06
1:49918216 G A 0.068064 5.7654e-07
1:49936419 T G 0.085254 -2.2585e-07
1:49982256 A G 0.035494 -7.1061e-06
1:49993057 G A 0.049654 -5.2983e-07
1:49997486 A G 0.049733 -6.0125e-06
1:50049874 G A 1.148610 -5.0120e-05
1:50054227 T A 0.096936 2.4488e-06
1:50056542 A G 0.044235 -2.7399e-05
1:50069352 C T 0.081875 3.3582e-06
1:50087609 T C 0.020518 -1.4712e-06
1:50088819 C T 0.736986 -2.2846e-05
1:50092835 G A 0.076788 -1.8282e-05
1:50094148 T C 0.073752 -2.2221e-05
1:50104642 A G 0.090853 1.4717e-05
1:50118540 G A 0.110430 5.2735e-06
1:50130309 T C 0.098928 -1.7507e-05
1:50161528 C G 0.051562 -6.0558e-06
1:50185751 C T 0.101638 1.6064e-05
1:50230306 T C 0.074225 -1.7084e-05
1:50237574 C T 0.040077 1.5675e-05
1:50243627 C T 1.819758 5.2781e-06
1:50250603 T G 0.183641 1.1150e-05
1:50279490 G A 0.077441 -2.4970e-06
1:50285185 T C 0.029327 1.0582e-05
1:50319880 A G 0.033903 -5.9770e-06
1:50321060 T G 1.362938 -3.5608e-05
1:50336554 T C 0.110338 6.2735e-06
1:50336786 C T 0.071787 6.1763e-05
1:50359240 G A 0.349464 1.5909e-05
1:50373076 G C 0.023666 -1.3978e-05
1:50397337 G A 0.117032 8.0516e-06
1:50515835 G C 0.067847 2.3519e-06
1:50524566 A G 0.077414 -8.9762e-06
1:50533086 C T 0.099486 -3.9004e-07
1:50549733 A G 0.068466 1.1168e-05
1:50554767 A G 0.179164 3.8089e-05
1:50555646 C T 0.037299 1.3632e-05
1:50572263 T C 0.041267 1.1716e-05
1:50580066 G A 0.053812 -5.8555e-06
1:50587882 T C 0.461033 5.1230e-05
1:50591405 T G 0.257421 9.0906e-06
1:50592601 C G 1.027161 1.4814e-05
1:50593241 T C 0.106476 4.3271e-06
1:50602421 C T 0.056243 -2.4944e-07
1:50606876 G A 0.624496 2.3118e-05
1:50616375 T G 0.033617 -2.4783e-05
1:50617496 A G 0.120075 9.5946e-06
1:50619349 C T 0.098183 -3.3476e-06
1:50644891 T C 0.087253 4.4323e-05
1:50647789 T C 0.092730 -6.7659e-06
1:50651194 A T 0.132559 -3.2124e-05
1:50656459 G A 1.240854 -4.7662e-05
1:50658070 T C 0.386465 -1.8512e-05
1:50659079 C T 0.165442 -3.9965e-07
1:50661411 T C 1.943536 3.4584e-05
1:50666515 T C 1.848082 1.3806e-05
1:50672533 C T 0.189948 1.4842e-05
1:50673575 A G 0.130434 -7.6710e-06
1:50674559 G A 0.042562 -2.2857e-06
1:50679409 T C 0.061217 -2.1134e-05
1:50698231 A C 0.029320 8.3374e-06
1:50698860 C A 0.081905 4.1946e-06
1:50703255 G T 1.949128 3.2007e-05
1:50709222 G A 0.668963 2.2409e-06
1:50711528 A G 0.059993 -4.0217e-06
1:50714479 T C 0.143309 -1.3874e-05
1:50726052 T C 0.074381 -1.1875e-05
1:50728980 C T 0.144520 -5.6994e-06
1:50735395 A C 0.486844 1.6604e-05
1:50744634 A G 0.024805 1.3043e-05
1:50756384 A G 1.930742 -1.0796e-05
1:50763945 G A 1.573360 -4.3343e-06
1:50771882 C T 0.087433 -2.0940e-05
1:50779202 T C 0.085621 -1.3131e-05
1:50781475 T C 0.107489 -5.4769e-06
1:50788332 G C 0.955207 -1.1894e-05
1:50791465 C T 0.180412 -1.4103e-05
1:50806455 C T 0.116111 -1.9067e-05
1:50809304 G A 0.063764 -1.5518e-05
1:50811839 T G 1.084584 1.9968e-06
1:50812284 T C 0.130227 9.4844e-06
1:50815783 T C 0.181928 7.8183e-06
1:50818474 A G 0.020926 4.9258e-06
1:50834471 G C 0.355866 1.6921e-05
1:50838544 C T 0.093900 5.9820e-06
1:50843776 C A 0.968569 -7.6627e-06
1:50851261 A G 0.177858 2.6665e-06
1:50862183 T C 1.041825 -2.8477e-05
1:50876825 G T 1.649128 -2.6398e-05
1:50879413 T G 0.031527 -9.1841e-06
1:50882506 C T 0.099492 2.1228e-06
1:50913388 A G 0.030020 -3.1420e-06
1:50918388 T C 0.134698 2.5182e-05
1:50929508 A C 0.023013 -1.1748e-06
1:50936801 A G 0.025077 -3.0742e-05
1:50937848 C T 0.662231 -2.6811e-07
1:50938459 G T 0.627985 1.7323e-05
1:50942784 T C 0.187653 -2.9601e-06
1:50952011 A G 0.049121 -1.0254e-05
1:50962026 G A 0.074344 1.8829e-05
1:50972564 A G 1.784852 -3.1183e-07
1:51012924 G A 0.029810 -1.4222e-06
1:51013003 C T 0.072012 -1.5105e-05
1:51019137 T C 0.030061 -7.3385e-06
1:51026402 A G 0.057766 -3.2440e-05
1:51038215 C T 0.042678 5.8130e-06
1:51043312 C T 0.041937 -7.2620e-06
1:51047717 T G 0.558319 1.6776e-05
1:51054570 A C 0.230355 1.8564e-05
1:51095195 A G 0.177875 -5.9728e-06
1:51134336 G A 0.216861 -2.5343e-05
1:51161263 A G 0.306157 6.8588e-06
1:51172469 A G 0.103069 2.0462e-06
1:51214379 C A 0.028463 -1.7212e-06
1:51218131 A G 0.027685 2.8496e-05
1:51219984 C T 0.054149 -2.4798e-06
1:51252471 C A 0.177624 -8.3799e-06
1:51255686 G A 0.069900 -1.7503e-06
1:51287749 A G 0.029517 2.6756e-06
1:51289932 A G 0.036300 2.5618e-06
1:51323983 A G 0.117800 -2.1237e-06
1:51335094 A G 0.229002 5.8690e-06
1:51341695 G A 0.063322 -1.1403e-05
1:51369906 A G 0.153730 -2.4158e-05
1:51382667 T C 0.093774 -6.9091e-06
1:51391845 T C 0.177607 -9.8974e-06
1:51458009 C T 0.845413 9.3607e-06
1:51458372 G A 0.669194 1.4715e-05
1:51459479 C T 0.026440 -2.4777e-05
1:51468754 A G 0.544176 1.0021e-05
1:51485124 T C 0.122717 -1.0627e-05
1:51519027 T G 0.181245 -3.3267e-06
1:51528881 G C 0.034124 -1.3992e-05
1:51537371 T G 0.097623 2.0063e-05
1:51540864 G A 0.069309 1.4380e-05
1:51546140 G T 0.042471 -1.0576e-05
1:51549346 G A 0.162627 1.5461e-06
1:51553100 G A 0.121411 8.6051e-06
1:51568124 G A 0.106816 1.0462e-05
1:51572919 C A 0.038687 -3.6678e-06
1:51595033 A G 0.098846 -3.1498e-06
1:51605849 A G 0.034291 -1.2062e-05
1:51617981 A C 0.054360 -1.0877e-05
1:51619900 A C 0.115890 8.3464e-06
1:51632964 A G 0.661099 2.5072e-05
1:51643319 A G 0.063645 1.8379e-05
1:51657346 C T 0.026019 3.8234e-05
1:51661974 C T 0.131281 3.2065e-05
1:51667332 T C 0.174659 2.3226e-05
1:51685058 C T 0.091241 5.6675e-06
1:51716152 T C 0.134371 -1.9766e-05
1:51740644 G A 0.129316 3.3121e-05
1:51744478 T C 0.076724 -1.5109e-05
1:51752916 A G 0.172340 1.9477e-05
1:51762442 A G 0.062006 -1.8649e-05
1:51766490 A G 0.140215 5.6365e-06
1:51773078 C T 0.343651 1.2946e-05
1:51784587 T C 0.273244 6.2674e-07
1:51787215 T C 0.044456 6.7525e-06
1:51799140 A G 0.287696 8.4967e-06
1:51800712 A G 0.325315 -1.2506e-05
1:51804952 C T 0.124202 -4.8743e-06
1:51805099 T C 0.066055 1.8027e-05
1:51826921 C T 0.460353 7.4310e-06
1:51827223 C T 0.335807 -1.3001e-05
1:51828324 C A 0.043582 -1.7515e-05
1:51835918 T C 0.109634 7.0313e-07
1:51838719 A G 0.257686 9.6080e-06
1:51861510 A G 0.096477 -1.5703e-05
1:51863321 A G 0.182407 -4.8757e-06
1:51866769 C T 0.123818 -1.0025e-05
1:51873967 A G 0.046894 3.9558e-06
1:51893014 T C 0.022425 -4.0568e-06
1:51895867 G A 0.051025 1.5647e-06
1:51906634 T C 0.255493 -4.7153e-06
1:51908788 C T 0.061445 -1.6304e-06
1:51912694 C T 0.022735 -1.8558e-05
1:51912760 G T 0.058610 -3.3734e-06
1:51913564 C T 0.148882 4.0127e-06
1:51931124 G A 0.083564 -7.8270e-06
1:51935750 G A 0.077839 -6.7619e-06
1:51946006 T C 0.022680 4.3627e-06
1:51960852 C T 0.097915 -3.1790e-07
1:51962938 C T 0.085285 -1.2374e-06
1:51985730 G A 0.043055 2.0724e-05
1:52003541 G A 0.463845 8.7527e-06
1:52005271 C T 0.139797 1.2208e-05
1:52008681 A C 0.181010 -8.4627e-06
1:52015183 T C 0.062628 2.7140e-06
1:52024908 C A 0.521665 1.7956e-05
1:52030379 A G 0.095304 -3.0725e-05
1:52033122 C A 0.226513 1.1062e-05
1:52033856 T G 0.642237 -2.2871e-06
1:52036938 A G 0.045959 8.8776e-06
1:52047604 A G 0.087552 -8.7725e-06
1:52050945 T C 0.052898 -7.7883e-06
1:52060644 A G 0.081909 -1.3698e-05
1:52077824 G C 0.097106 1.5461e-05
1:52116657 C A 0.051014 -1.2681e-05
1:52125371 A G 0.098812 -1.3731e-06
1:52141197 A G 0.263445 4.3933e-06
1:52146765 A G 0.098714 -2.8389e-06
1:52153714 G A 0.065919 9.6465e-06
1:52165225 G A 0.564894 -3.0137e-05
1:52175013 T G 0.087066 -5.4774e-06
1:52181521 A C 0.039135 -7.8161e-06
1:52184351 C T 0.048702 1.5434e-05
1:52186389 A C 0.026502 2.5363e-05
1:52195019 T C 0.039615 2.2648e-05
1:52219363 T C 0.092757 1.2937e-05
1:52221714 C T 0.315215 1.1651e-05
1:52238423 A G 0.026519 5.5547e-06
1:52255943 C T 0.058409 -3.0770e-05
1:52256129 A G 0.053316 -3.4814e-06
1:52257074 G A 0.026281 4.7937e-06
1:52264844 T C 1.437703 -1.7957e-05
1:52266242 A G 1.013429 -2.9553e-05
1:52272118 T C 0.040094 1.9542e-05
1:52284217 G T 1.441800 -1.8209e-05
1:52306027 A G 0.093777 -3.8356e-06
1:52310693 A C 0.127779 2.5138e-05
1:52320559 C T 1.019427 -4.4056e-05
1:52324228 T C 1.840389 -3.3442e-06
1:52347718 G A 0.040635 -4.2000e-06
1:52355218 G A 0.020814 2.0647e-06
1:52370399 T G 1.420990 -1.2905e-05
1:52372120 T C 0.167992 3.0842e-05
1:52372910 A C 0.040315 1.2905e-05
1:52381264 T C 0.228043 1.1222e-05
1:52395516 A G 0.067197 2.7961e-06
1:52396312 G A 1.210843 -4.2565e-05
1:52397596 T C 0.052646 -2.6717e-07
1:52400097 G A 1.162284 -3.9818e-05
1:52402956 A G 1.908280 4.2798e-06
1:52406872 C T 0.739104 -5.1672e-05
1:52427287 G A 0.061017 -3.5999e-05
1:52429998 T C 0.104837 4.3108e-09
1:52431812 G T 0.537206 -3.0557e-05
1:52441278 T G 0.105571 -2.0660e-06
1:52450838 A G 0.124294 -4.9328e-06
1:52451348 C T 0.111946 1.6636e-07
1:52498861 T A 0.094025 1.9662e-05
1:52512732 A G 0.093240 1.7715e-05
1:52518993 G C 0.073450 -1.2431e-05
1:52530300 A G 0.028304 -1.6015e-05
1:52535558 T C 0.070754 1.8994e-05
1:52537555 C T 1.790428 8.9069e-06
1:52547721 C T 0.153298 -1.4226e-05
1:52576555 C T 0.676109 -6.8064e-05
1:52577807 T C 1.792420 7.4137e-06
1:52588689 A G 0.087304 9.0737e-06
1:52588899 A G 0.059262 -3.5414e-05
1:52618901 G A 0.021072 -5.7847e-06
1:52623435 A G 0.029521 9.7347e-06
1:52623462 A G 0.029085 -1.6733e-05
1:52635135 A G 0.023833 2.0119e-05
1:52650316 A G 1.921988 -8.4389e-06
1:52656193 A G 0.078070 -1.2826e-07
1:52671463 G A 1.824783 2.2838e-05
1:52684289 G A 0.043817 2.7833e-06
1:52690182 T C 0.052228 -3.6382e-06
1:52694284 G A 0.140504 -1.0538e-05
1:52697941 C T 0.052282 -5.2196e-07
1:52703491 C G 0.104120 -1.8241e-05
1:52717821 G A 1.739166 -1.2856e-05
1:52729808 A G 0.154131 -6.1388e-06
1:52732990 A G 0.094498 6.9303e-07
1:52749018 T C 0.070747 1.6460e-05
1:52752527 G A 0.388069 1.1473e-05
1:52774357 C T 1.220441 -2.5547e-05
1:52774631 G A 0.039350 -3.0043e-05
1:52777869 G A 1.897291 1.3525e-05
1:52799013 A G 1.872704 2.1590e-05
1:52815230 C T 0.091771 2.8050e-06
1:52818188 A G 1.027352 1.8191e-05
1:52819530 C A 0.082456 7.3885e-06
1:52828384 G A 0.102287 -1.7430e-05
1:52835070 T C 0.069798 1.4131e-05
1:52836139 A G 0.656074 -3.1034e-05
1:52838992 G A 0.048988 1.5746e-06
1:52850446 C T 0.128530 -1.8231e-05
1:52854961 A G 0.036783 -2.6516e-05
1:52859391 A G 0.021099 -7.8849e-06
1:52862474 C T 0.022296 4.5951e-06
1:52866914 T C 0.031469 2.4858e-05
1:52899972 A G 0.091139 9.7319e-06
1:52923401 G A 0.046890 8.9026e-06
1:52931131 T C 0.053156 2.0393e-06
1:52940845 A C 0.030707 1.1412e-05
1:52943920 A T 0.105853 -1.1101e-05
1:52946093 C T 0.055771 2.0827e-06
1:52973210 T C 0.254874 1.1182e-05
1:53030028 C T 0.129819 -7.5362e-06
1:53039603 C T 0.101964 -1.6946e-05
1:53043216 C T 0.475588 -4.4735e-06
1:53047467 G A 0.066691 -1.0025e-05
1:53051020 A G 0.895224 5.3969e-06
1:53064034 A G 1.061051 -1.1531e-05
1:53069463 A G 0.107356 -1.0668e-05
1:53071949 A C 0.082215 -3.9662e-06
1:53072059 G T 0.127361 5.7644e-06
1:53072454 C T 1.647197 -1.6851e-05
1:53076159 A G 0.132790 -1.3174e-05
1:53103490 T C 0.146607 -6.5187e-06
1:53103679 C T 0.109821 -9.7042e-06
1:53103781 G T 0.128455 8.3174e-07
1:53109088 C T 0.220825 1.9074e-06
1:53112410 T C 1.643216 -6.1873e-06
1:53114388 C T 0.026213 -1.7979e-05
1:53114545 T C 0.025159 5.4078e-06
1:53114736 C T 0.702009 -1.3535e-05
1:53115840 T C 0.111341 -1.5731e-06
1:53115895 A G 0.247629 9.4077e-06
1:53116251 G A 0.055655 -2.3086e-07
1:53118066 T C 0.046003 -1.1265e-07
1:53124478 T C 0.044238 1.5434e-05
1:53125983 T C 0.885181 9.4450e-06
1:53131770 A G 0.021245 8.4231e-06
1:53132517 A G 0.044980 8.9163e-06
1:53132813 C G 0.040543 7.8458e-06
1:53133866 C T 0.720776 5.6021e-06
1:53138614 C T 0.160978 -5.2204e-06
1:53153432 C T 0.725770 4.4906e-06
1:53155867 C T 0.738758 4.0200e-06
1:53159824 G A 1.354717 3.0488e-05
1:53173306 G A 0.074898 -1.6737e-06
1:53179376 C T 1.008517 5.2145e-06
1:53189026 A G 0.047105 8.5555e-06
1:53201844 T C 0.068622 -7.9992e-06
1:53205657 G A 1.017489 -1.6454e-05
1:53212082 C A 0.968745 -8.0673e-07
1:53229436 C A 0.051518 2.4839e-05
1:53234225 C T 0.055737 1.1523e-05
1:53241541 A G 0.051276 -1.1153e-05
1:53246850 G A 0.062842 -3.7241e-06
1:53247354 C T 0.059120 -1.0519e-06
1:53250213 A G 1.155192 -1.1007e-05
1:53274344 T C 0.059619 -1.0863e-06
1:53280177 A G 0.132936 1.7901e-05
1:53310959 T A 1.191767 -1.4448e-05
1:53311792 A C 0.041695 -1.0206e-06
1:53320274 T G 1.291919 -2.8262e-06
1:53323492 A C 1.768645 1.4179e-05
1:53342687 C T 0.058800 -2.3489e-06
1:53362496 T C 0.058878 -7.7848e-07
1:53362818 C T 1.273822 6.6289e-06
1:53364339 T C 0.049042 6.0246e-06
1:53377125 A G 0.052007 1.8102e-05
1:53405313 A G 0.080736 -3.3961e-06
1:53423372 G A 0.040417 -1.2216e-06
1:53430942 A G 0.065419 -4.7480e-06
1:53433081 A G 0.042566 -1.2175e-05
1:53436427 T A 0.844281 1.7666e-06
1:53436563 C T 0.068129 1.4497e-05
1:53442376 G A 0.052775 2.0560e-05
1:53443120 T G 0.034631 3.8569e-06
1:53451745 T C 0.034410 4.4227e-06
1:53454240 A C 0.053574 -1.1411e-05
1:53455565 A G 0.077489 -5.4864e-06
1:53456764 A G 0.077931 -2.2653e-06
1:53476693 T C 0.105571 -1.0518e-05
1:53476902 A G 0.076156 -2.0332e-06
1:53477526 G C 0.244604 8.6573e-08
1:53481814 T G 0.240928 5.5846e-06
1:53482013 G A 0.853284 4.5446e-06
1:53486378 C T 0.144540 1.2254e-05
1:53489448 A G 0.220645 8.6042e-06
1:53509581 A G 0.047502 5.7168e-06
1:53513437 C T 0.908630 -1.1512e-05
1:53521242 A G 0.100553 -2.7913e-05
1:53532535 C G 0.049821 1.1677e-05
1:53534257 G T 0.077761 4.9270e-08
1:53535493 G C 0.027171 -2.3981e-06
1:53535499 T C 0.096919 -1.4389e-05
1:53537266 A G 0.932452 -1.0079e-05
1:53542606 A G 0.028375 -7.7042e-06
1:53544513 T C 0.048988 -1.0125e-05
1:53550640 T C 0.057787 1.9320e-05
1:53553754 C T 1.458340 2.6060e-06
1:53554406 C T 0.301085 -4.9907e-06
1:53554565 T C 0.021449 -2.9300e-06
1:53555783 C A 1.759388 -3.3187e-06
1:53556625 T C 0.066300 4.3142e-06
1:53557484 C T 1.588101 4.9264e-06
1:53557528 G A 0.052582 -1.6890e-06
1:53558270 G A 1.699238 4.1109e-06
1:53563266 G C 0.287615 2.1904e-05
1:53566571 G A 0.400356 -1.3861e-06
1:53567546 G A 1.459656 3.3748e-06
1:53568411 T C 0.027477 -3.1275e-06
1:53569230 A T 0.078448 -2.5316e-05
1:53569237 A G 0.030218 9.9533e-06
1:53573841 A G 0.217629 1.1764e-06
1:53575575 T C 0.916381 2.2574e-06
1:53579109 T C 0.061272 -6.9964e-06
1:53579402 T C 1.907205 2.3847e-06
1:53581886 A G 0.071444 2.1385e-05
1:53582306 T A 0.463185 1.1764e-05
1:53584825 T G 0.220414 -4.9273e-06
1:53585723 T G 1.037656 1.1133e-06
1:53586225 T C 0.048696 -4.3960e-06
1:53587022 T C 0.038313 6.9179e-06
1:53587289 A T 0.049709 -3.0633e-05
1:53590423 T C 0.259206 -4.5840e-06
1:53591707 C T 0.345844 1.5540e-06
1:53591918 A C 1.719171 -1.0580e-06
1:53595729 T C 0.359776 2.7730e-06
1:53596099 T C 0.126127 1.3787e-05
1:53599650 A G 0.704413 8.8553e-06
1:53600047 C T 0.020328 2.5218e-05
1:53600796 C T 0.030337 2.5666e-06
1:53604717 T C 0.120949 -1.5416e-06
1:53605035 T C 0.063169 9.3644e-07
1:53610372 A C 0.892127 1.0990e-05
1:53611144 T C 0.763386 -2.5162e-05
1:53614388 A G 0.141001 7.8375e-07
1:53618037 A C 0.343005 1.4248e-05
1:53621345 T G 1.624619 1.7228e-05
1:53622016 T C 0.207682 1.2776e-05
1:53628545 C T 0.020868 -6.5886e-06
1:53629585 A G 0.821445 1.5764e-05
1:53632163 A G 0.035491 -1.0309e-05
1:53638729 A G 0.028943 7.5227e-06
1:53638841 G T 0.066450 2.7418e-07
1:53638985 T C 0.109376 6.5340e-06
1:53639661 T C 1.413551 -2.3707e-05
1:53639682 T C 0.137870 3.7748e-05
1:53642460 T C 0.039761 -1.1193e-05
1:53643199 C G 0.935934 -3.0008e-05
1:53643220 T C 0.024295 -6.0769e-06
1:53652786 C T 0.034076 5.2536e-06
1:53652951 C T 0.552940 2.8683e-06
1:53653934 T G 0.031510 1.3035e-05
1:53656676 G A 0.725767 -2.2299e-05
1:53676448 A G 1.099846 -1.5809e-05
1:53678227 G A 0.057195 -9.9738e-06
1:53678728 T C 0.036191 4.2006e-06
1:53679878 C T 0.655078 -1.0146e-05
1:53681699 G T 0.444139 -5.7187e-06
1:53698223 C T 0.208025 -5.4009e-06
1:53699129 C G 0.269290 -4.2542e-05
1:53706829 T C 1.373800 -1.6779e-05
1:53711007 T C 0.109100 -4.1952e-06
1:53712727 T C 0.822580 -2.1391e-05
1:53713498 T C 0.117392 1.6993e-05
1:53720723 C T 0.096439 5.7481e-08
1:53729043 T C 0.042178 -5.3964e-06
1:53731393 T C 0.026964 1.9493e-05
1:53739185 A G 0.850003 -1.9583e-05
1:53740854 G A 0.069418 5.1682e-06
1:53751610 T C 0.748896 -2.0052e-05
1:53752576 T C 0.021524 -3.7960e-06
1:53753718 A G 1.800974 9.5895e-06
1:53754321 C T 0.027848 -1.1098e-05
1:53755151 C T 0.852356 -2.0303e-05
1:53756870 T C 1.236342 -2.9975e-05
1:53757154 A C 1.004790 -2.0650e-05
1:53758034 A C 0.043484 -1.7646e-05
1:53760505 C T 0.116400 -7.0081e-06
1:53762189 A G 0.255208 -1.3376e-05
1:53763728 G C 1.210517 -2.3538e-05
1:53766972 G A 0.743072 -1.4167e-05
1:53770888 T C 0.081093 -8.3429e-06
1:53771202 G A 0.220213 -5.4430e-06
1:53773248 A G 0.183587 -3.1353e-06
1:53775102 T C 0.021045 9.2280e-07
1:53776407 T C 0.737942 -1.9736e-05
1:53777964 G C 0.155202 2.2712e-06
1:53779516 A G 0.060347 3.5600e-05
1:53780028 A G 0.035358 -4.4554e-06
1:53782540 T C 0.567407 1.4904e-05
1:53783845 T C 0.054203 -8.3888e-06
1:53787633 A G 0.620699 3.1904e-05
1:53792651 C A 0.697936 2.2828e-05
1:53808658 T C 0.611883 1.2190e-05
1:53812473 A G 0.057797 -1.0341e-06
1:53820870 G A 0.070934 1.7491e-05
1:53831342 A C 1.303030 6.5163e-06
1:53833073 G C 0.300898 -1.3760e-05
1:53835096 G A 1.319155 8.9862e-06
1:53838085 C G 0.981219 1.9964e-05
1:53845985 A G 0.514740 -1.3561e-05
1:53846403 A C 0.037031 1.2341e-05
1:53848487 A G 0.105337 2.5933e-06
1:53850364 T C 0.042868 2.5796e-06
1:53851500 C T 1.240684 5.0443e-06
1:53860103 A C 0.029833 1.1800e-05
1:53860219 G A 0.064257 -8.1992e-06
1:53862594 T C 1.061462 -1.3437e-05
1:53864019 A G 0.270096 -1.7877e-05
1:53864086 T C 0.102970 -3.2042e-05
1:53866575 G A 1.696627 -2.2025e-05
1:53870831 G A 1.189747 -1.5012e-06
1:53871085 C G 0.030092 -4.2229e-06
1:53878651 A G 0.462451 -1.3701e-05
1:53879927 C A 0.262079 2.3738e-05
1:53882517 C T 0.021004 -6.9508e-06
1:53886578 G A 0.053734 -3.9595e-06
1:53897517 A G 0.231385 5.3479e-06
1:53901655 T C 0.338534 2.0925e-05
1:53907185 A C 0.056359 3.1834e-06
1:53920030 A G 0.066314 3.2169e-05
1:53926695 T C 0.028402 -1.4826e-06
1:53927262 T C 0.022534 -2.7895e-06
1:53927836 T G 0.051579 -6.2732e-06
1:53931213 A C 0.152513 4.4975e-06
1:53940437 C A 0.056151 1.4016e-06
1:53942583 G A 0.249992 3.9888e-05
1:53950781 C T 0.247976 -5.1890e-05
1:53953786 T G 0.052021 -4.0865e-06
1:53958603 T C 0.535251 2.2975e-05
1:53960058 G A 1.921430 1.7745e-05
1:53970912 A G 0.151788 -7.2908e-07
1:53972049 C A 0.028137 3.2158e-06
1:53974853 T C 0.021266 8.0739e-06
1:53978119 G A 1.699258 1.6487e-05
1:53978955 T C 0.044337 -1.2768e-05
1:53980389 T C 0.201878 2.9095e-06
1:53985443 C A 0.769546 -3.9225e-05
1:53987000 A C 1.745153 1.7441e-05
1:53993862 T C 0.032757 9.1102e-06
1:53994733 A G 0.100788 2.2460e-06
1:54005331 A G 0.063322 1.3530e-05
1:54005821 A G 0.788766 -4.8594e-05
1:54011142 C T 1.760537 4.6486e-06
1:54011869 A G 1.251362 -2.3481e-06
1:54015832 C A 0.862008 -6.0167e-05
1:54019131 G A 0.810728 1.2175e-05
1:54024086 T C 0.341403 -8.5594e-06
1:54024598 A G 0.057930 -1.9568e-05
1:54024840 A G 0.151197 -3.9055e-06
1:54026880 C T 0.464990 2.4326e-05
1:54029776 A G 0.100421 1.9309e-05
1:54035689 C T 1.842517 1.8218e-05
1:54036593 A G 0.035671 1.1523e-05
1:54049635 C G 0.042675 1.0758e-05
1:54051947 G A 0.052112 3.1363e-06
1:54061978 C A 0.665219 -2.1282e-05
1:54066774 C A 0.057729 -1.0723e-05
1:54076383 T C 0.064984 6.4422e-06
1:54080347 A G 0.453591 -2.4316e-05
1:54095360 T C 0.206927 -6.4177e-06
1:54096863 A C 0.150061 2.1095e-05
1:54110087 C T 1.276168 2.2099e-05
1:54111136 T C 0.025172 1.0376e-05
1:54117669 T C 0.086447 5.5114e-06
1:54123267 A G 1.867801 -9.8116e-06
1:54124121 T C 0.022830 -3.6693e-06
1:54127745 G A 0.188462 -1.7209e-05
1:54129668 T C 0.059891 -2.7102e-05
1:54138425 T C 0.022401 -7.6192e-06
1:54138854 C T 0.506060 -1.9602e-05
1:54146291 A G 0.065912 2.4490e-05
1:54155404 T C 1.911428 -1.4690e-05
1:54155657 C T 0.099611 -2.5275e-06
1:54157106 A G 0.244998 -5.5673e-06
1:54161514 G C 0.092509 1.5260e-05
1:54163251 A G 0.439427 -3.2466e-05
1:54163427 T C 0.119463 6.4445e-06
1:54165440 G C 0.140528 3.1999e-06
1:54172592 G T 0.052456 1.4391e-05
1:54177350 C T 0.021871 2.6736e-05
1:54187449 T C 0.216630 -3.7538e-06
1:54196929 T C 1.304240 7.0418e-05
1:54198417 T C 1.761295 -3.0507e-06
1:54206980 C T 0.063067 -1.4667e-05
1:54208835 T C 0.190455 -3.6420e-05
1:54216654 G C 1.543411 2.4380e-05
1:54217139 T C 0.031697 4.9107e-06
1:54222119 G A 1.406520 8.3995e-06
1:54222571 G A 1.766493 1.3721e-05
1:54228291 G T 0.029830 1.2704e-05
1:54231418 T C 0.060932 -5.9832e-06
1:54234580 A C 0.273988 1.2193e-05
1:54243154 T C 0.035161 9.8937e-06
1:54260903 C T 0.373090 1.4125e-06
1:54261335 T C 0.055244 -1.1347e-05
1:54265866 C T 0.099492 -1.5335e-05
1:54273279 C T 0.029388 -2.1960e-06
1:54293297 T C 0.059014 -8.1708e-06
1:54298050 C T 0.043375 1.7313e-05
1:54301186 C T 0.023442 -3.3962e-06
1:54313553 G A 0.514570 3.7313e-05
1:54314844 T G 0.086165 4.7046e-06
1:54320337 G A 0.094144 -3.2913e-05
1:54320905 T C 0.612859 2.2251e-05
1:54321013 A G 0.207399 -6.5249e-06
1:54321750 A G 0.021021 -3.8144e-05
1:54340580 C T 0.039934 1.6002e-05
1:54342251 T C 0.045908 -1.0435e-05
1:54343342 A G 0.759354 -7.2972e-06
1:54345441 A G 0.034104 -3.4162e-06
1:54354165 G A 1.115509 -4.3428e-05
1:54355804 A C 0.066688 1.7876e-05
1:54360467 G C 0.716989 -2.4712e-05
1:54360819 C T 0.400479 -2.3528e-05
1:54366817 A G 0.067354 -1.4154e-05
1:54369730 C T 1.352014 -6.9042e-05
1:54370306 A G 0.589781 1.1841e-05
1:54375701 T C 0.689317 1.3202e-05
1:54379193 A G 0.041328 1.2910e-05
1:54379203 C T 0.026437 1.2658e-06
1:54379284 G A 0.040485 3.9003e-06
1:54382357 G C 0.378536 -2.1713e-05
1:54385047 A C 0.246654 -1.3537e-05
1:54387010 C T 0.051048 5.2633e-06
1:54410655 C T 0.056655 -1.6342e-05
1:54419730 G A 0.192263 1.4127e-05
1:54432019 A G 0.293660 -3.5415e-05
1:54440729 C T 0.121391 -2.2698e-05
1:54445959 A G 0.064015 -2.4700e-05
1:54451080 A G 0.076180 -1.0170e-05
1:54465945 T C 0.098333 -1.8003e-05
1:54468166 G T 1.265122 -3.3907e-05
1:54471953 G T 0.140878 -9.3677e-06
1:54472145 A C 0.044133 -1.0732e-05
1:54473616 T A 0.083622 1.9082e-05
1:54477125 A G 0.066596 -9.5714e-06
1:54479491 T C 0.056641 7.1612e-06
1:54482323 G A 0.060666 -3.6732e-06
1:54484482 T C 0.817093 1.2658e-05
1:54508564 C T 0.042345 -1.0159e-05
1:54511349 G C 0.028803 -1.1631e-05
1:54513132 C T 0.067826 -1.2971e-05
1:54532687 G A 0.123522 -2.9101e-05
1:54540731 C G 0.129078 -5.1899e-06
1:54542919 C G 0.202572 -2.2274e-05
1:54550595 A C 0.104568 -9.7394e-06
1:54561076 A G 0.020137 -4.7135e-06
1:54563039 A G 1.964370 1.4701e-05
1:54566310 A G 0.660783 1.1038e-05
1:54576448 C T 0.101165 3.8904e-05
1:54578668 C G 0.042260 -1.9067e-07
1:54586649 A G 0.078145 -1.4848e-05
1:54594263 C T 0.022918 -1.0849e-05
1:54601232 G A 1.711202 -7.8994e-06
1:54602977 C A 0.424349 7.5645e-06
1:54606804 T C 1.670901 9.8884e-07
1:54609280 A G 0.047312 -5.5408e-06
1:54612692 C T 0.116301 -1.6848e-05
1:54614145 T C 0.044980 1.3412e-05
1:54616304 G A 0.163831 8.6177e-06
1:54623183 T C 0.341114 1.9293e-05
1:54628044 T C 0.108930 9.2875e-06
1:54633259 C T 0.233190 3.9552e-06
1:54634941 C A 1.028640 -6.2226e-06
1:54638374 C T 0.335987 2.3986e-05
1:54641638 C T 0.041087 -1.4993e-05
1:54642971 C T 0.043297 -1.0219e-05
1:54644859 T C 0.196935 1.7395e-06
1:54645262 C T 1.482139 -6.8145e-06
1:54657181 C A 0.061802 3.9631e-05
1:54661262 T C 0.068081 -4.0654e-06
1:54662686 A G 0.711093 5.0744e-06
1:54667039 C T 0.096137 7.8072e-06
1:54671695 T C 0.677302 2.7985e-05
1:54674473 G A 1.855681 2.0961e-06
1:54677786 A G 0.208079 3.5803e-07
1:54680058 G A 0.388256 -1.7750e-05
1:54681920 C G 1.549517 -1.0188e-06
1:54686374 C T 1.160795 -2.1477e-05
1:54686464 T C 0.828411 -8.8832e-06
1:54688529 G A 0.316544 -9.7881e-06
1:54690954 C T 0.946466 -3.4552e-05
1:54693536 T C 0.296488 4.0764e-06
1:54694214 A G 0.642645 -3.5724e-05
1:54700707 G A 1.137978 -1.7335e-05
1:54703631 A G 0.088154 1.7339e-06
1:54704629 T C 1.159656 -2.5369e-06
1:54707215 C G 0.029208 5.4042e-06
1:54711265 T C 0.046795 -7.4668e-06
1:54714126 T C 1.332016 -1.1124e-05
1:54718770 C T 1.157687 -1.3028e-05
1:54720485 C T 0.131889 -6.8563e-06
1:54724297 T G 0.653884 -8.4569e-06
1:54725405 A G 0.082204 8.8981e-06
1:54726362 G A 0.904696 3.7557e-06
1:54729165 A C 0.341624 -5.9565e-06
1:54732940 G A 1.117158 5.1913e-06
1:54734253 C G 0.206750 2.6525e-08
1:54734506 T C 0.059776 4.4450e-07
1:54736038 A G 0.025890 4.0913e-06
1:54741632 G A 0.505397 8.0593e-06
1:54743807 G A 0.075020 -5.0486e-06
1:54745528 G A 0.237729 2.4950e-05
1:54746000 G A 1.235207 3.0213e-05
1:54750080 G T 0.559886 3.0994e-05
1:54751420 G C 0.031200 1.5224e-05
1:54752531 A G 0.401274 1.0859e-05
1:54753512 A C 0.306004 -5.2913e-05
1:54754848 G T 0.644219 3.0066e-05
1:54755091 A C 0.522770 3.4746e-06
1:54756753 A C 0.052653 -1.7510e-05
1:54758201 C T 0.135755 2.1809e-05
1:54758301 C G 0.518922 2.5446e-05
1:54760066 A G 1.450072 1.0942e-06
1:54761561 G A 0.083537 -1.8499e-05
1:54764283 T C 0.316381 8.3316e-06
1:54765289 C T 0.035596 1.9692e-05
1:54767680 C A 0.638079 6.4341e-06
1:54770177 G A 0.345184 6.7645e-06
1:54770424 C T 0.051409 1.3303e-05
1:54776175 T G 1.790942 3.5382e-06
1:54776954 A C 0.047064 8.3220e-06
1:54777207 G T 0.292439 1.7948e-05
1:54786456 G T 0.322062 -1.7498e-05
1:54787409 G A 0.509215 2.3169e-05
1:54789772 A G 0.068761 -1.2075e-05
1:54796092 G A 0.274699 2.1028e-05
1:54798424 A G 0.038870 -5.4383e-06
1:54802523 C T 0.089633 6.4571e-06
1:54802706 T C 0.139627 2.3501e-05
1:54808435 C T 1.351827 1.3972e-05
1:54808757 A G 0.035175 -7.3419e-06
1:54814185 T C 0.034216 1.4280e-05
1:54815386 A G 0.595309 3.3151e-07
1:54818099 C T 1.159135 -2.1227e-05
1:54823299 A G 0.250288 2.8991e-06
1:54826187 C T 0.288553 -1.0967e-05
1:54828970 G A 0.023880 -2.2723e-05
1:54831801 G A 1.092618 -4.7784e-05
1:54838129 A G 0.033536 -1.5344e-05
1:54840006 T C 0.762856 -7.6080e-06
1:54840558 T C 0.076034 -1.1512e-05
1:54845044 A G 0.222886 -2.2639e-06
1:54851517 A G 0.051324 -5.2619e-06
1:54857645 A G 0.700057 2.5072e-05
1:54858679 G A 1.811629 -9.6508e-06
1:54861540 T C 0.942635 -7.0572e-06
1:54864884 A G 0.033481 9.8194e-06
1:54865837 G A 0.054244 1.1802e-06
1:54869025 G C 0.039710 3.3273e-05
1:54879568 C T 1.820857 -1.9262e-05
1:54879671 C A 1.121278 -2.4717e-05
1:54883003 G A 0.956860 -1.5012e-05
1:54889233 G A 0.075275 -9.3464e-06
1:54900414 A G 0.072345 -1.2943e-05
1:54902583 G A 0.256404 -2.3398e-05
1:54906227 G A 0.058300 -3.2060e-06
1:54906270 A G 0.179868 -3.5507e-05
1:54906662 C T 0.193739 -1.7086e-05
1:54907935 T G 0.354173 -3.0236e-05
1:54917533 A G 0.241687 1.2447e-05
1:54926356 G A 1.142337 -1.2253e-05
1:54930915 G C 1.757647 -2.0419e-06
1:54937973 G A 0.332390 8.2227e-06
1:54940165 C T 0.173850 -4.8234e-05
1:54946982 C T 1.200590 7.5545e-06
1:54952406 A C 0.429493 -2.6783e-05
1:54952818 G C 0.027851 -9.1712e-06
1:54955687 T C 0.471756 1.5875e-05
1:54959521 A G 1.676568 2.6347e-05
1:54960364 T C 0.096344 5.3169e-06
1:54960497 A C 0.085846 -1.9191e-06
1:54961806 T C 0.115982 1.6431e-05
1:54962906 A G 0.229740 -1.7517e-05
1:54963642 C T 0.396433 3.7807e-05
1:54977034 G A 0.116692 -1.3986e-05
1:54977283 C T 0.722792 -1.6465e-05
1:54983712 T C 0.214937 -2.5698e-05
1:54992939 C T 0.565737 4.0650e-05
1:54995446 T C 0.035790 7.8946e-06
1:54998018 C T 1.555419 8.5644e-06
1:55002013 G A 0.109505 1.7937e-05
1:55009144 G C 1.567964 7.9454e-06
1:55009249 C T 0.323694 4.2119e-05
1:55011537 T C 0.142242 9.5283e-06
1:55012359 A G 0.071668 -2.5662e-05
1:55013860 T C 0.052646 1.2040e-05
1:55014013 T C 0.115026 -1.0318e-05
1:55014595 C G 0.290341 -3.3982e-05
1:55015123 C T 0.158911 -5.0154e-05
1:55020927 C T 1.271170 1.6921e-06
1:55024620 C T 0.045221 -1.0065e-05
1:55025240 A C 0.116233 9.4774e-06
1:55025358 C T 0.639078 1.2893e-05
1:55032737 C T 0.136890 1.9637e-06
1:55035395 G A 1.100264 1.2759e-05
1:55046039 T G 1.375946 -1.5655e-05
1:55049806 A G 0.150031 -2.0357e-05
1:55050353 A G 0.049994 1.3727e-05
1:55051313 T C 0.032339 7.8534e-06
1:55052031 A G 1.096541 -7.9549e-06
1:55056836 A C 0.099645 -1.7775e-05
1:55060251 T C 0.049277 -2.1781e-05
1:55060362 A G 0.045568 -1.7612e-05
1:55061488 T C 0.099513 -1.1914e-05
1:55063953 G T 0.522390 -1.2036e-05
1:55064980 A G 0.063478 -2.3734e-05
1:55069790 A C 1.040274 -1.1073e-05
1:55073396 A G 0.705443 2.8798e-05
1:55075062 T C 0.061459 -2.6293e-05
1:55076430 G A 1.211398 -2.5274e-05
1:55080983 T G 0.163423 -2.0648e-05
1:55084575 T C 0.036687 -6.9250e-06
1:55085141 G A 0.446900 3.9147e-05
1:55085562 G C 0.030717 1.1194e-05
1:55085608 T C 0.030201 1.2572e-05
1:55090281 C T 0.665434 2.0193e-05
1:55091084 A G 0.101746 -1.4237e-06
1:55092069 C T 0.154736 -9.9630e-05
1:55103453 T C 0.028361 -2.0039e-06
1:55103945 G A 0.754166 5.8597e-06
1:55108237 G A 0.030612 1.4200e-05
1:55119144 G A 0.676242 -4.1047e-06
1:55119289 C G 1.168675 9.4322e-06
1:55119515 G T 0.699432 -1.5063e-05
1:55119534 T C 0.493379 1.3827e-05
1:55119702 C T 0.038377 -1.9274e-06
1:55129564 C T 0.197210 1.1849e-05
1:55132437 C T 0.028688 2.7595e-06
1:55136529 C T 0.589016 -2.5853e-06
1:55139105 C T 0.597774 -1.1747e-05
1:55139741 G A 1.548983 -9.4721e-06
1:55145980 G T 0.059997 -5.8206e-06
1:55146181 C A 0.578289 -2.7959e-06
1:55147547 T G 0.122829 1.9000e-06
1:55149582 T C 0.553114 -7.1106e-06
1:55154372 T C 0.300065 -1.2784e-05
1:55155723 T C 0.025740 -1.8023e-05
1:55162732 T C 0.468941 -9.9400e-06
1:55166842 T C 0.632530 -6.3992e-06
1:55169641 C T 0.037078 -5.5120e-06
1:55171524 C T 0.349012 1.5369e-05
1:55172374 T C 0.210690 2.7234e-05
1:55178985 A G 0.041825 4.4620e-06
1:55179255 G T 0.098506 3.0667e-06
1:55182300 A T 1.021089 3.7014e-05
1:55186925 A G 0.098357 1.4389e-06
1:55193477 G A 0.038234 1.3904e-05
1:55202994 C G 0.036490 -2.0994e-05
1:55206393 G A 0.119657 1.3405e-05
1:55215523 C T 1.975056 -3.4872e-08
1:55217734 G A 0.073242 3.0492e-07
1:55224131 C T 0.303305 -3.3569e-06
1:55224751 A C 0.303013 -2.1977e-06
1:55224773 C A 0.038156 -1.2448e-05
1:55225089 T C 0.366365 2.3474e-05
1:55226288 T C 0.445458 1.5909e-05
1:55230233 C T 1.116478 3.6567e-05
1:55232556 A G 0.050464 -1.5330e-06
1:55233145 T C 0.073511 -2.6188e-05
1:55233720 G A 0.022939 -6.1018e-07
1:55244197 C T 0.074065 -2.1217e-05
1:55247852 G A 0.303438 -2.8054e-05
1:55248074 G A 0.300096 -3.0101e-05
1:55250684 G A 0.182434 4.9075e-05
1:55254653 T C 0.040495 4.7560e-06
1:55261221 A G 0.103797 -1.4783e-06
1:55261390 C T 0.427616 8.9688e-06
1:55262166 T C 0.418909 7.4642e-06
1:55262327 A G 1.247211 1.8710e-05
1:55267509 A G 0.411868 1.5164e-05
1:55270771 T C 1.905380 2.4384e-06
1:55273580 T G 1.207141 7.5806e-06
1:55274464 C A 0.515535 2.0982e-05
1:55277198 A G 0.244270 -3.5268e-05
1:55279744 T G 0.387542 9.7001e-06
1:55280791 A G 0.070159 1.1985e-05
1:55285025 A G 0.022333 1.0195e-05
1:55302832 T C 0.045660 -2.0415e-05
1:55306758 A G 0.218925 -1.5014e-05
1:55315941 T G 0.089456 1.9822e-05
1:55319428 T C 0.062387 -7.9932e-06
1:55319902 G A 1.398439 2.4646e-06
1:55322868 A G 0.080501 5.1704e-06
1:55323838 A G 0.805663 1.0791e-06
1:55325411 C T 0.021432 1.4465e-05
1:55326253 T C 0.039261 -2.1914e-05
1:55327977 T C 0.050967 -5.4244e-06
1:55332907 T G 0.084581 1.2811e-05
1:55334389 C T 1.164354 -9.8026e-06
1:55348309 G A 0.222202 -1.1913e-05
1:55350507 A G 0.050909 -1.8247e-05
1:55354302 A C 1.162403 -1.9213e-06
1:55357665 C A 0.469152 5.2488e-06
1:55357897 A G 0.066664 1.2551e-05
1:55358459 T C 0.223151 -1.3545e-05
1:55358685 C T 0.042668 -6.1525e-06
1:55378724 A G 0.053578 -8.6107e-06
1:55386167 T C 0.643719 -5.6207e-06
1:55387637 T G 1.006072 5.5413e-06
1:55387765 G T 0.085543 -1.2391e-05
1:55388774 T C 0.447828 -1.1799e-05
1:55391268 C T 0.510167 8.8921e-06
1:55395092 C T 0.108267 2.3220e-05
1:55395844 C T 1.421952 1.7277e-05
1:55397616 A G 0.034699 -7.5387e-06
1:55401327 C T 0.064865 2.0645e-05
1:55402743 C T 1.555898 2.2295e-05
1:55403411 C T 0.998439 3.1874e-06
1:55406204 G A 0.117715 8.9166e-06
1:55410879 T C 0.653823 -6.4362e-06
1:55417024 A G 1.286173 -1.3624e-05
1:55428303 A G 0.090439 -3.9292e-06
1:55433530 T C 0.185416 1.3063e-06
1:55435487 A G 0.427820 -1.6927e-05
1:55441040 C T 0.862521 4.4304e-07
1:55445562 A G 1.581757 -2.2045e-05
1:55450636 T C 0.049090 -1.8368e-05
1:55451872 A G 0.026991 6.5232e-06
1:55458143 A G 1.574104 -1.6492e-05
1:55460315 C T 0.080205 -1.9287e-07
1:55462380 C T 0.028769 -2.0912e-05
1:55463381 A G 0.352307 -8.3392e-06
1:55464743 C T 1.563531 -2.8554e-05
1:55467235 G C 0.377618 1.7074e-06
1:55470153 T C 0.040573 -2.8629e-06
1:55477635 T G 0.506210 -5.1261e-06
1:55478678 G T 0.408982 -9.0512e-06
1:55479198 A G 0.250934 -2.5772e-05
1:55480211 A G 0.951185 7.6582e-06
1:55481832 C G 0.443721 9.3082e-06
1:55484810 T C 1.466870 -1.8307e-05
1:55486064 A G 1.443605 -8.1774e-06
1:55486751 A G 0.295927 1.6596e-06
1:55494682 T C 0.922589 -3.6009e-05
1:55495508 A G 0.034750 6.1743e-06
1:55496039 C T 0.376037 1.9928e-05
1:55496861 A G 0.087947 2.7429e-05
1:55498949 T C 0.364077 1.0389e-05
1:55502672 A C 1.863562 -6.4365e-06
1:55504650 A G 1.302928 9.7835e-07
1:55505647 T G 0.035045 -8.5973e-06
1:55505668 T C 0.280026 2.5132e-05
1:55509939 C T 0.097429 5.4787e-06
1:55510971 C T 0.277256 1.2156e-05
1:55512549 C T 1.636885 -1.8191e-05
1:55512995 A G 0.098748 5.2885e-06
1:55513043 T C 0.085924 1.4012e-05
1:55513061 C T 1.216273 -1.5195e-05
1:55517883 G C 0.867516 6.9786e-07
1:55518287 A G 0.084115 3.8185e-06
1:55521242 G T 1.280363 -3.5733e-05
1:55522083 C A 0.102090 7.8270e-06
1:55524237 A G 1.640333 -3.0529e-05
1:55525400 A G 1.398888 -4.1907e-05
1:55525944 A G 0.037653 -4.3261e-06
1:55529187 A G 1.936546 -7.4417e-06
1:55529828 T C 1.512632 -3.4463e-05
1:55534271 T C 0.039652 -2.6926e-05
1:55540413 T C 0.113925 -4.3972e-05
1:55541174 G A 1.517708 -3.2975e-05
1:55541896 C T 0.127011 1.9567e-05
1:55541922 A G 0.029643 6.9141e-06
1:55551718 A G 0.084778 -1.0593e-05
1:55561295 A G 0.099768 -1.2154e-05
1:55571953 C T 0.104174 -1.5725e-05
1:55574599 T C 0.063747 8.8036e-06
1:55601339 A G 0.102828 1.4483e-05
1:55602763 T C 0.049321 1.6773e-05
1:55606897 C T 0.047927 -2.0610e-05
1:55612278 C T 0.028973 -4.6064e-06
1:55630151 C T 0.252644 9.1493e-06
1:55630204 G A 1.577453 -2.9561e-05
1:55634498 T C 0.109845 1.0794e-06
1:55636240 C T 0.024679 -7.1665e-07
1:55638075 A G 1.666056 -2.2523e-05
1:55648688 C G 0.289471 8.7483e-06
1:55649428 C T 0.046931 6.7346e-06
1:55663372 G A 0.144411 1.7215e-05
1:55668004 C A 0.029861 6.9320e-06
1:55696300 C A 0.094284 1.2891e-05
1:55709029 A G 0.154124 -3.5478e-06
1:55709440 G A 0.131016 1.7548e-05
1:55712505 A C 0.031316 -2.3351e-06
1:55714766 C T 0.088909 -3.1640e-05
1:55715412 T C 1.285684 -2.8859e-05
1:55718442 T C 0.039373 -5.1139e-06
1:55719166 T G 1.250849 -2.5881e-05
1:55720337 G A 0.302333 1.0967e-05
1:55723441 T C 1.599385 -1.5978e-05
1:55724048 G A 0.109641 7.3622e-07
1:55725176 T C 0.791645 1.0395e-05
1:55725343 G A 0.056617 2.3562e-06
1:55726519 C T 1.843581 5.3906e-06
1:55727141 G A 0.100495 2.3131e-07
1:55732403 G A 0.170110 1.0298e-06
1:55738353 C T 0.871252 -2.4434e-08
1:55738561 G T 0.117474 4.1923e-06
1:55740015 C T 1.455423 -1.5904e-05
1:55744058 T C 0.815634 -5.6946e-06
1:55748075 A G 0.040383 -1.1881e-05
1:55757807 G A 1.275491 -1.8075e-05
1:55764120 G A 0.097976 -2.7302e-06
1:55764564 C G 0.048872 -1.1354e-05
1:55766150 T C 0.110569 6.9476e-06
1:55768662 T C 0.052422 -1.8204e-05
1:55780468 C A 0.040913 -7.3746e-06
1:55780779 T C 0.244675 -3.5042e-06
1:55781281 C T 0.180877 2.3850e-06
1:55788281 T C 1.636607 -6.5461e-06
1:55788338 G A 0.037809 -2.6438e-06
1:55793372 C T 0.070115 3.1813e-05
1:55801285 G A 1.003900 1.5017e-05
1:55806063 T C 0.510738 -2.5265e-05
1:55806465 C T 1.835510 -2.8261e-07
1:55808055 T C 0.042059 -3.1340e-06
1:55808472 G T 0.764562 -1.5114e-05
1:55812548 A C 0.025740 3.6581e-06
1:55817010 C T 0.110270 -2.0437e-06
1:55818827 C T 0.095504 -1.6899e-05
1:55819652 T C 0.029918 2.4443e-05
1:55822338 T C 0.070788 -9.7716e-06
1:55831159 T C 0.052214 1.9076e-05
1:55831397 T G 0.748002 3.9585e-06
1:55832969 A G 0.215216 -1.3539e-05
1:55835430 T C 1.274260 -2.4495e-06
1:55841079 T C 0.055342 -1.3932e-05
1:55846104 G A 0.183087 7.8612e-06
1:55850191 C T 0.866989 -1.0568e-05
1:55852987 A G 0.441671 6.2187e-06
1:55863382 T C 0.057892 4.4482e-07
1:55877544 A G 0.037612 3.1388e-06
1:55886955 A G 0.045241 -1.5108e-06
1:55894893 A C 1.635182 2.1955e-05
1:55902608 G A 0.061200 -2.5538e-06
1:55903092 C T 0.121251 6.3793e-06
1:55903443 A G 0.838604 -1.5117e-05
1:55910746 C T 1.100951 -9.7872e-06
1:55914813 C T 0.144095 -1.0162e-05
1:55931436 G A 0.127772 1.4137e-05
1:55940515 T C 0.088290 1.1078e-05
1:55943223 C T 0.040788 -8.5417e-06
1:55950041 T C 0.028745 3.9253e-06
1:55953404 G A 0.161114 1.3700e-05
1:55963681 T C 0.104160 1.9735e-06
1:55965199 T C 0.326556 -9.9875e-06
1:55966965 A C 0.069809 -1.6011e-07
1:55971759 A C 1.714235 8.0700e-06
1:55977458 G A 1.118018 1.9279e-05
1:55983064 C A 0.062839 -1.3475e-05
1:55996883 C T 0.203619 5.7997e-06
1:56002629 G T 0.889016 1.9051e-05
1:56002749 G A 0.167805 -2.2274e-05
1:56004102 C G 0.028834 1.8609e-05
1:56006678 A G 0.164878 1.7043e-05
1:56007703 G A 0.770968 2.2927e-05
1:56008538 G A 0.676011 3.8550e-05
1:56018574 A G 0.064484 6.5176e-05
1:56021897 T C 0.041491 1.1896e-05
1:56024730 G A 0.680828 -1.2844e-05
1:56037794 T C 0.036664 3.8354e-06
1:56057969 A G 0.233252 -1.5656e-05
1:56058288 A C 0.059123 2.2820e-06
1:56060951 A T 1.243607 1.5634e-05
1:56076055 T C 0.714843 5.4116e-05
1:56083604 T C 0.303897 -2.0991e-05
1:56090746 A G 0.176696 3.0530e-05
1:56091591 G A 0.284327 -2.3309e-05
1:56100997 A G 0.251927 -2.7299e-05
1:56110356 G A 0.038136 -3.3192e-05
1:56116505 T C 0.048866 -3.6117e-06
1:56118105 A C 0.206743 -7.7785e-06
1:56123510 A G 0.066382 -1.6167e-05
1:56125715 C T 0.085081 6.2249e-06
1:56135774 C T 0.052432 1.3711e-05
1:56139770 T C 0.224511 1.5495e-06
1:56140358 A G 0.847987 3.0800e-05
1:56161430 A G 0.450646 -2.6641e-05
1:56161734 C A 0.034097 -1.1972e-05
1:56164478 C T 1.123856 4.8993e-06
1:56165638 A G 0.026580 -1.9099e-06
1:56172057 A G 0.061411 -1.0068e-05
1:56178130 G A 0.061642 -3.3870e-06
1:56178541 T G 0.090051 -4.7298e-06
1:56178704 A G 0.034433 3.9468e-06
1:56179910 C T 0.098962 -8.3825e-06
1:56180565 T G 0.032686 5.9353e-06
1:56181322 A G 0.044646 3.3839e-05
1:56182031 A C 0.042392 -3.1643e-06
1:56190581 G A 0.062315 -3.7260e-06
1:56193019 G A 0.095756 7.3148e-06
1:56195659 G A 0.550560 -2.7968e-05
1:56207532 C T 0.343729 -2.0686e-05
1:56219253 T C 0.089208 7.9543e-06
1:56223540 A G 0.025485 5.7467e-06
1:56225044 T G 0.046353 1.1469e-05
1:56233143 A G 0.039370 5.3085e-06
1:56239591 G T 0.036721 -1.5234e-05
1:56240278 T C 0.207294 8.8663e-06
1:56243360 G A 0.236386 1.6828e-06
1:56243843 C A 0.033774 3.3743e-06
1:56247216 T G 1.754189 8.5470e-06
1:56270180 A G 0.034012 3.7388e-06
1:56270754 G C 0.405351 9.0498e-06
1:56271199 C A 0.042171 3.9023e-06
1:56277440 A G 0.073674 -6.7586e-06
1:56281263 T C 0.067197 -1.4389e-05
1:56284015 G A 1.702410 2.1002e-05
1:56297981 A G 0.048764 7.7347e-06
1:56298715 T C 0.091979 -2.8824e-06
1:56304147 T G 1.425457 -2.7296e-05
1:56307925 A G 0.031136 1.8768e-06
1:56308959 T C 0.038058 4.2634e-06
1:56322314 A C 0.998405 8.4927e-06
1:56327241 T G 0.342661 -1.4253e-05
1:56333421 A G 0.033903 3.7683e-06
1:56343861 C T 0.036582 -7.6921e-06
1:56363943 G T 0.479246 -1.8051e-05
1:56364414 G A 0.313069 -4.7462e-06
1:56366209 C T 0.440260 -1.1974e-05
1:56372470 A G 0.071372 1.9525e-05
1:56379250 T C 0.065409 -6.0243e-06
1:56383287 T C 0.126847 -2.1498e-06
1:56386755 G A 0.330191 -2.4966e-06
1:56387285 A G 0.317479 -7.9170e-06
1:56410616 T C 0.367392 -8.3265e-06
1:56413125 G A 0.046839 6.7348e-06
1:56413260 C T 0.480211 -5.7614e-07
1:56427019 T C 0.221199 9.9284e-06
1:56427426 T C 0.035715 -4.7680e-06
1:56427773 T C 0.702108 -8.6284e-06
1:56430742 C T 0.146155 1.1656e-06
1:56432154 C T 0.108182 -4.9210e-06
1:56434964 C T 1.950118 8.3712e-06
1:56440202 A G 0.533269 -7.3090e-06
1:56440461 C A 0.134371 1.1263e-05
1:56451329 C T 0.167669 1.7645e-05
1:56452636 A G 0.044045 6.2889e-06
1:56458942 T C 0.086440 9.7199e-06
1:56470297 G T 0.066868 -1.2980e-05
1:56474336 C T 0.049688 2.8289e-05
1:56501029 C T 0.723550 1.3680e-05
1:56504984 T C 0.844835 -8.4184e-06
1:56545913 A G 0.052673 9.3802e-06
1:56558953 C A 0.076816 -2.3579e-05
1:56560116 A G 0.040047 -1.5483e-05
1:56561150 G A 0.030605 -3.6812e-06
1:56599862 A G 0.055485 -5.3029e-06
1:56608087 T C 0.068568 8.0401e-06
1:56613644 T C 1.162896 -9.0550e-06
1:56615809 A G 0.710662 8.3909e-06
1:56620020 T G 0.096062 -2.5664e-06
1:56634305 G A 0.044942 4.0959e-06
1:56636258 A G 0.027661 -7.2643e-06
1:56641553 C T 0.441124 -1.3312e-05
1:56647816 A C 0.037490 -5.8235e-06
1:56652062 A G 0.025444 1.0745e-05
1:56673543 A C 0.075575 2.7444e-06
1:56673750 C T 0.065270 -8.2445e-06
1:56678132 A G 0.039384 8.3049e-06
1:56695174 G A 0.075870 -3.1361e-06
1:56696157 A G 0.936349 -1.8456e-05
1:56707340 G A 0.088633 9.0269e-06
1:56714861 A G 0.493545 -9.4804e-06
1:56723766 C T 0.103732 -1.0978e-06
1:56742806 A G 0.230107 2.1982e-05
1:56750081 C T 1.620587 1.1045e-05
1:56753026 C A 0.030306 3.0778e-06
1:56756459 T C 0.102722 -1.1184e-05
1:56760469 G A 1.355312 -5.8369e-06
1:56762687 C T 0.075629 -3.1638e-06
1:56763141 T C 0.066127 5.8589e-06
1:56768449 A G 0.048723 -8.7943e-06
1:56775821 C T 0.209888 2.1477e-06
1:56776815 A G 0.065474 -1.6460e-05
1:56778863 A G 0.620753 -2.3038e-05
1:56784140 C T 0.543441 -1.6323e-05
1:56786354 T C 0.594915 7.3249e-06
1:56787046 C A 0.596128 -1.2380e-05
1:56790500 A C 0.033706 4.4241e-06
1:56795570 G A 0.026961 2.6103e-06
1:56797928 A G 0.035396 -5.2150e-06
1:56798183 G A 1.798108 9.0629e-06
1:56799799 C T 1.851023 1.0205e-05
1:56800180 T C 0.052796 4.5163e-06
1:56802135 C T 1.042205 -3.8735e-05
1:56806209 C T 0.042525 -1.7989e-06
1:56806415 C T 0.084112 3.1238e-06
1:56819096 A G 0.086495 -4.1264e-07
1:56819383 A C 0.068360 -4.7237e-06
1:56821376 C T 0.777053 -9.4632e-06
1:56823728 G A 0.073627 3.8974e-05
1:56824229 T G 1.943033 2.1084e-05
1:56826300 G A 1.274563 -1.4677e-05
1:56841669 G A 0.057964 -1.4010e-05
1:56844031 C T 0.226183 -2.6309e-05
1:56844447 C T 0.057423 -1.1759e-05
1:56848716 C T 0.094828 -7.4674e-06
1:56849653 T C 0.030595 1.5689e-05
1:56850686 A C 0.193443 1.1054e-05
1:56858032 C A 0.037514 1.3597e-06
1:56858781 A G 1.609945 -3.0784e-06
1:56860513 T C 0.479412 -2.1342e-05
1:56865202 G A 0.425685 -6.4782e-06
1:56866183 G T 0.372767 1.3612e-05
1:56871299 A G 0.914076 -1.9223e-05
1:56873772 G A 0.043722 -2.8972e-06
1:56878569 A G 0.043429 -1.1379e-05
1:56883491 A G 0.152441 -1.5933e-05
1:56883829 G T 0.556493 -5.2099e-05
1:56884341 C T 0.145254 8.0284e-06
1:56885041 T C 0.036946 -3.7465e-06
1:56886810 G A 0.382925 2.0304e-05
1:56891592 G A 0.289335 2.0252e-06
1:56893197 G A 0.722258 2.7113e-05
1:56898288 A G 0.590447 -6.7307e-06
1:56898591 G A 1.139627 -1.5551e-07
1:56898711 T C 0.078767 -1.1165e-06
1:56898998 T C 0.896040 3.2313e-05
1:56899575 T G 0.113323 1.6892e-05
1:56900270 T C 0.954759 -7.7702e-06
1:56901407 C G 0.717709 -5.8207e-06
1:56902050 A G 0.060425 1.1015e-05
1:56903370 T G 0.204149 -3.9840e-05
1:56904136 T C 0.104181 -1.8062e-05
1:56904297 A G 0.056128 3.6425e-05
1:56905342 T G 1.790231 -8.5893e-06
1:56907428 C T 0.042923 -1.0897e-05
1:56909550 A G 0.659657 -1.7210e-06
1:56914701 T G 0.243125 -7.0304e-06
1:56915990 C T 1.947524 1.5411e-05
1:56916851 T C 0.997943 6.4697e-06
1:56927627 A G 0.093179 -7.5426e-06
1:56929298 G T 0.023901 3.6823e-06
1:56931353 G T 1.590056 1.4312e-05
1:56936282 C A 1.078696 1.0384e-05
1:56946055 T C 0.069251 -1.9174e-05
1:56957612 C T 0.121836 1.8939e-05
1:56962821 G A 0.185841 2.4875e-06
1:56963214 A G 0.077863 1.3523e-05
1:56966350 G A 0.185012 2.1997e-06
1:56972543 G C 0.048182 -1.1806e-05
1:56979431 C T 0.091193 -2.0966e-05
1:56980237 C T 0.049797 2.7674e-06
1:56983704 T C 0.202878 -8.8932e-07
1:56999256 T G 0.046819 -1.2301e-05
1:57002627 T C 0.031255 1.2439e-05
1:57003810 C T 0.051450 -1.2141e-06
1:57008857 T C 0.077060 3.2339e-05
1:57013121 T C 0.273665 -1.3007e-05
1:57015668 G A 0.245549 8.4067e-06
1:57015726 T C 0.090122 1.8201e-06
1:57020516 C T 1.036704 -1.5137e-05
1:57020683 A G 0.042974 5.0423e-06
1:57021728 T G 0.145404 2.9468e-05
1:57024890 T C 1.801773 1.8788e-05
1:57029581 A G 0.058385 -2.4355e-05
1:57031938 G A 0.047581 1.6075e-05
1:57036017 C T 1.847821 5.9616e-06
1:57036047 C T 0.726219 -1.1966e-05
1:57041142 A G 0.045568 -2.0821e-06
1:57043572 A G 0.097758 -2.1231e-05
1:57070987 T C 0.042556 3.5899e-06
1:57086190 A G 0.047883 6.6015e-06
1:57090886 T C 0.099645 2.9603e-06
1:57091717 A G 1.826925 -1.4653e-05
1:57098201 T C 0.051728 2.1054e-05
1:57098487 C T 0.065385 -1.6414e-05
1:57105308 G T 0.051837 2.7966e-05
1:57111773 C T 0.044993 6.8002e-06
1:57113001 G A 1.769400 -8.0841e-06
1:57115491 A G 0.049518 -3.3126e-06
1:57126650 T C 0.975022 1.7923e-06
1:57131323 T C 0.301469 2.2755e-05
1:57134839 T G 0.040794 -2.4932e-05
1:57138359 A G 0.718294 -1.2142e-05
1:57142618 G A 0.086964 4.7425e-06
1:57150112 G A 0.086128 9.8217e-06
1:57158634 A C 0.059463 4.9073e-06
1:57161549 A G 0.053377 9.1498e-06
1:57168353 A G 0.163514 -2.8527e-05
1:57179225 G A 0.101162 -2.0036e-05
1:57181820 A G 1.937018 4.2346e-06
1:57183311 G T 0.042358 -5.3308e-06
1:57185340 C T 0.256398 -5.1688e-06
1:57188536 A C 0.654292 2.7324e-06
1:57193963 T G 0.128707 -2.0192e-06
1:57194676 A G 0.033566 -1.9677e-06
1:57194793 G T 0.079824 4.7132e-06
1:57194994 A G 0.344147 -1.3887e-05
1:57205666 A G 0.199539 1.1694e-06
1:57207221 A G 0.317965 -1.3258e-05
1:57211933 A G 0.065722 1.7539e-05
1:57215972 G A 0.239521 -4.2461e-05
1:57217741 A G 0.435946 2.3786e-05
1:57219539 A C 0.044422 1.5936e-05
1:57222969 G A 0.082415 1.1043e-05
1:57223033 T C 1.347853 -1.5857e-05
1:57226952 T C 0.064393 1.0870e-05
1:57229041 T G 0.365399 -4.4419e-06
1:57232805 C T 0.533072 2.1399e-05
1:57243454 C T 0.835744 -3.1610e-06
1:57244288 A G 0.777077 -1.3379e-05
1:57247608 A G 1.358341 -2.9570e-05
1:57250866 T C 1.747424 -6.3953e-06
1:57253977 G A 0.026366 -7.5332e-06
1:57254697 A G 0.026927 -1.3460e-05
1:57254900 A G 0.046812 6.7468e-06
1:57257458 C T 0.118943 -1.9175e-05
1:57257480 C T 0.055271 -1.1516e-05
1:57257817 C T 0.298810 1.6205e-05
1:57259538 A G 0.462940 -5.2711e-06
1:57259948 T C 0.177338 -2.7913e-05
1:57262852 G A 0.532596 1.9482e-05
1:57269823 A C 0.069088 1.0414e-05
1:57271815 G C 0.913349 -2.4897e-05
1:57272328 C T 0.074266 1.3704e-05
1:57274531 A G 1.876597 8.3481e-06
1:57275487 C T 0.144159 -6.3429e-06
1:57276195 T C 0.237535 9.6239e-06
1:57276278 T G 0.068517 2.5144e-05
1:57278088 C T 0.852006 -1.9776e-05
1:57278791 T C 0.072586 -9.9544e-06
1:57282068 C T 0.341567 5.0684e-06
1:57282918 T C 0.087579 1.6023e-06
1:57282951 A G 0.096990 1.1705e-05
1:57284057 G T 0.026549 -1.2098e-05
1:57284222 A G 0.048441 1.5995e-05
1:57291371 A G 0.972108 -3.4189e-05
1:57291548 G A 0.571837 3.3040e-05
1:57297388 A C 0.229009 1.6280e-05
1:57301284 T C 0.187062 2.4192e-05
1:57301356 A G 0.239276 2.7066e-05
1:57301657 C A 0.048563 -1.8502e-05
1:57302877 C T 0.058287 1.8072e-05
1:57304019 A G 0.434484 9.1341e-07
1:57304687 G T 1.304165 -4.6348e-05
1:57308997 A G 0.277884 1.5548e-06
1:57309227 T C 0.815709 1.3437e-05
1:57310246 C G 0.600194 1.2266e-05
1:57311143 G A 1.095086 -4.1779e-06
1:57320444 A G 0.050695 -4.9971e-05
1:57328926 C T 1.117715 2.1832e-05
1:57332757 C T 0.056427 -6.4752e-07
1:57333312 G A 0.043824 1.3610e-06
1:57338232 A G 0.061639 -2.1454e-06
1:57340727 A C 0.766714 6.9100e-06
1:57347966 G C 0.079641 3.4992e-05
1:57348427 A C 0.114591 -2.3635e-05
1:57351943 C T 0.105092 -5.0424e-06
1:57352193 T C 0.268467 -5.0676e-06
1:57365481 C T 0.263785 5.7730e-07
1:57367617 G A 0.030915 -1.6156e-05
1:57368794 A G 1.443473 -9.6462e-06
1:57372797 A G 0.309720 -4.9850e-05
1:57379639 C T 0.089749 -2.3315e-05
1:57380064 T C 0.364587 1.6777e-05
1:57383357 T C 0.029878 9.4691e-07
1:57383358 T C 0.263381 -3.4843e-05
1:57388628 T C 0.052690 -2.0873e-05
1:57400261 A G 0.364628 -3.2683e-05
1:57401918 G A 0.040652 -1.2429e-05
1:57401982 C T 1.817528 8.5157e-06
1:57405625 A G 0.033998 -1.1436e-05
1:57406927 C T 0.658386 1.5791e-05
1:57409327 C T 0.183434 1.7381e-05
1:57409744 C T 0.072817 1.4923e-05
1:57410145 C A 1.702284 2.2413e-05
1:57411779 A G 0.030989 8.1954e-06
1:57412947 C T 0.506927 9.5315e-06
1:57415595 T G 0.105357 8.0639e-06
1:57418776 C T 0.026332 -9.0897e-06
1:57421337 G A 1.328906 2.4349e-05
1:57422484 T C 1.940605 3.0245e-05
1:57422511 T C 0.104045 -2.7845e-05
1:57426454 C T 0.573258 2.0268e-05
1:57428381 G A 0.610234 2.0205e-05
1:57429172 T C 0.478596 4.5853e-06
1:57429324 G A 1.038262 3.6875e-05
1:57430886 T C 0.221573 -1.5383e-06
1:57430984 A G 0.117001 7.3363e-06
1:57431251 A G 0.115319 -1.9170e-05
1:57431629 G A 0.051874 6.3529e-06
1:57432150 T C 0.025628 -2.0160e-06
1:57436382 C G 0.022007 -9.5346e-06
1:57438766 C A 0.090129 4.3550e-06
1:57440578 G A 0.047890 -2.2324e-05
1:57444494 G A 0.165044 -4.5524e-06
1:57447820 C T 0.386502 -3.4835e-06
1:57468791 T G 0.148565 -1.1580e-05
1:57469707 T G 0.039890 -4.9798e-06
1:57471963 T C 0.072120 1.4454e-05
1:57477473 T C 0.288982 -8.5440e-06
1:57489239 T C 0.024095 5.7232e-06
1:57489540 G C 0.040274 -7.2790e-06
1:57503314 G A 0.032750 -2.1641e-05
1:57505224 T C 0.072719 1.5105e-05
1:57509619 C A 1.729174 1.3044e-05
1:57517318 A G 0.035793 6.4009e-06
1:57517439 T C 0.767170 1.3647e-05
1:57528772 G A 1.790544 1.7036e-05
1:57531697 G C 0.067714 6.0185e-06
1:57535549 T C 0.329980 2.1333e-07
1:57538409 T C 0.563650 1.6162e-05
1:57546892 G A 0.026481 1.2923e-05
1:57547097 G A 0.050593 3.3310e-05
1:57555902 T C 0.175166 6.2947e-07
1:57557002 A G 1.116294 8.9207e-06
1:57562729 C T 1.247806 2.1100e-05
1:57565206 C T 0.024013 -9.5249e-06
1:57565437 A G 0.135646 8.7996e-06
1:57568923 A G 0.256357 -7.3577e-07
1:57572720 G A 1.548130 2.1130e-05
1:57579610 G A 0.223766 -6.1317e-06
1:57584721 A G 1.370343 1.7409e-05
1:57590497 G A 0.136411 -1.5248e-05
1:57599216 C T 0.298110 -3.5295e-05
1:57602383 C T 0.343579 -2.7268e-05
1:57603383 C T 0.078420 1.2684e-06
1:57607457 C T 0.020103 3.7920e-06
1:57609070 A G 0.024669 -2.9484e-06
1:57612107 G T 0.160285 2.9695e-05
1:57615514 A G 0.198601 -3.2547e-05
1:57617877 A G 0.087630 -1.3307e-05
1:57623521 G T 0.703039 5.5381e-06
1:57623635 T C 0.027219 -1.5941e-05
1:57625500 C T 0.039547 1.0577e-05
1:57625649 G A 1.146716 2.8168e-06
1:57628145 C T 0.200188 -1.3408e-05
1:57634356 T C 0.035729 1.2077e-06
1:57636976 C T 0.223161 -9.2684e-06
1:57641320 C T 0.048774 -5.5208e-06
1:57645301 A C 0.843605 1.1744e-05
1:57648439 T G 0.056461 -5.7558e-06
1:57651129 A C 0.021215 7.2311e-06
1:57654898 G A 1.960157 -6.9076e-06
1:57657613 A G 0.168142 1.2051e-05
1:57658706 A G 0.041151 -1.4813e-05
1:57664223 C T 0.108012 -3.3229e-05
1:57664413 A G 0.904560 -1.6404e-05
1:57665337 G A 0.268936 6.9292e-06
1:57665769 A G 0.184247 9.4786e-06
1:57670074 T C 0.227465 1.1484e-05
1:57672426 C G 0.146515 6.7850e-06
1:57681932 G A 0.026097 2.1112e-05
1:57683637 G A 0.061567 2.1339e-05
1:57684061 G T 0.768085 -1.0199e-05
1:57700186 G T 1.342474 -3.9180e-06
1:57704206 C T 0.361792 -1.9580e-05
1:57705206 A G 1.130047 -5.5641e-06
1:57705235 A T 0.082432 -5.1690e-07
1:57706112 G A 0.045333 3.1939e-06
1:57712996 A G 1.124158 -1.8888e-05
1:57721731 C T 0.141314 1.3723e-05
1:57731561 G A 0.202582 1.8955e-05
1:57733573 G A 0.864279 2.6668e-05
1:57735629 A G 0.026903 -1.5247e-05
1:57739497 C T 0.130995 2.2952e-05
1:57742783 A G 0.781089 -3.0702e-05
1:57751761 T C 0.761067 -2.0197e-05
1:57761472 A C 0.080715 1.8271e-05
1:57767095 C A 0.869637 -1.2510e-05
1:57767995 A C 0.052724 -2.8337e-05
1:57769226 C T 0.022422 2.7370e-06
1:57774268 G C 0.145550 2.3438e-05
1:57776938 T C 0.061170 1.0651e-07
1:57778545 G A 0.518408 1.9891e-05
1:57779221 A G 0.901868 -2.9237e-05
1:57779934 C G 0.072212 1.2928e-05
1:57780985 G T 0.105595 -1.9588e-06
1:57784499 A G 0.050725 -2.5367e-05
1:57788128 C A 0.058283 1.0400e-05
1:57788438 A G 0.115295 2.5654e-05
1:57788471 G A 0.064770 2.0521e-05
1:57794173 A G 0.111201 2.1676e-06
1:57797536 T C 0.240316 -2.6599e-06
1:57805550 C A 0.161764 -8.0547e-06
1:57815429 A G 0.038840 1.0641e-05
1:57816489 A G 1.042110 -1.0189e-05
1:57822753 A G 0.030636 -1.9840e-06
1:57829434 A G 0.205526 -6.2415e-06
1:57829694 A G 0.070254 1.2446e-05
1:57831913 A G 0.094971 5.9248e-06
1:57835005 A G 0.040060 -9.3469e-06
1:57843193 G A 0.046652 -2.0563e-05
1:57847645 A C 0.037092 1.4643e-05
1:57848685 G A 0.613716 1.2604e-05
1:57852910 C G 0.033767 -5.4749e-06
1:57856564 C T 0.848915 4.9013e-06
1:57858443 T C 0.251094 2.0829e-05
1:57858788 G A 0.179239 -5.6949e-06
1:57872860 T C 0.023387 -1.0598e-05
1:57874879 C T 0.207195 -6.0548e-06
1:57878306 T G 0.206138 -1.2564e-06
1:57883320 C T 0.793372 -1.3308e-05
1:57884310 A G 0.886225 -1.6582e-05
1:57886354 C T 0.137438 -6.4637e-07
1:57886384 C T 0.418477 -9.8581e-06
1:57887778 G A 0.114016 7.0894e-06
1:57903916 G T 0.412939 7.2630e-06
1:57904244 T C 0.492648 -1.7014e-05
1:57909466 C T 0.119776 -2.5989e-05
1:57914885 T C 0.044582 -1.7876e-05
1:57916599 A G 0.075537 8.3656e-06
1:57917151 A G 0.167047 3.7989e-05
1:57922772 A G 0.065273 -7.7720e-06
1:57923730 C T 0.339044 1.2265e-06
1:57939359 A G 0.165344 5.2050e-05
1:57939857 C T 0.023942 -4.1776e-06
1:57943988 T C 0.321715 6.7548e-07
1:57956702 C T 0.051888 1.0184e-06
1:57968069 A G 0.044092 -4.0302e-06
1:57976249 G T 0.377224 -6.2851e-05
1:57982250 T G 0.077751 -1.1334e-05
1:57984708 A G 0.027124 2.5929e-06
1:57984991 A C 0.499563 5.7191e-06
1:57987253 T G 0.642981 8.2385e-06
1:57988835 T C 0.100961 7.7424e-06
1:57992413 G A 1.464718 1.3495e-05
1:57997915 A G 0.023581 8.5851e-06
1:58000333 C T 0.433943 1.3239e-05
1:58039337 A G 0.035083 9.6720e-06
1:58040173 G A 1.087709 -1.2485e-06
1:58042716 C T 0.491427 -1.6676e-05
1:58042849 A G 1.969283 2.1644e-06
1:58053560 T C 0.036443 -1.4452e-06
1:58062920 C G 0.549238 -5.3495e-06
1:58065660 G T 0.547796 1.2476e-06
1:58066509 T C 0.312250 1.9896e-06
1:58075285 T C 1.953110 -3.7779e-06
1:58078467 A C 1.620740 -1.0797e-05
1:58078598 A G 0.063074 3.1791e-06
1:58082956 C T 0.037966 6.9024e-06
1:58091202 G A 0.025254 5.5558e-06
1:58092574 A G 0.564898 -6.1822e-06
1:58097887 A G 0.173547 1.6129e-05
1:58102540 A G 1.101563 -2.2833e-06
1:58105676 A G 0.084826 -4.5377e-06
1:58120489 T C 0.351902 1.0092e-05
1:58127171 A C 1.683650 -1.2977e-05
1:58127654 T C 0.756688 -1.5224e-05
1:58137279 G C 0.668137 -5.1724e-06
1:58138896 G A 0.391150 1.4273e-05
1:58140277 G C 1.281672 2.2952e-05
1:58143696 A G 0.291266 1.0786e-05
1:58147459 C T 0.022269 -6.1227e-06
1:58154811 T C 0.019977 5.2140e-06
1:58163362 C T 0.067816 1.2201e-05
1:58163523 T C 0.522631 -1.1634e-05
1:58170165 G A 0.666205 4.5027e-06
1:58176257 A C 0.158054 -6.4930e-06
1:58182151 T C 1.368983 -1.0029e-06
1:58185117 A G 0.388158 2.7136e-06
1:58192889 C T 1.100815 -2.3395e-06
1:58193166 C G 0.124726 1.6013e-05
1:58197855 A G 0.228295 1.2939e-06
1:58207177 A G 0.148511 -6.3042e-06
1:58207399 G T 0.073514 -1.1501e-05
1:58207801 T C 0.134545 2.4940e-05
1:58207992 A G 0.256734 -8.3859e-06
1:58213788 T C 0.027127 -4.2555e-06
1:58215377 A G 0.073137 3.6664e-06
1:58220471 A C 0.117498 2.2093e-05
1:58222222 A G 0.148616 -6.6591e-07
1:58224457 A G 0.090728 -2.9380e-05
1:58225373 T C 0.168002 1.4450e-05
1:58238692 T C 1.133103 -6.5934e-06
1:58243493 A G 0.448222 -1.6626e-05
1:58246111 G T 0.045867 -4.1942e-07
1:58254631 C T 1.157432 1.9348e-05
1:58260028 T C 0.373348 -4.4832e-06
1:58272390 T C 0.028684 4.1592e-06
1:58273678 T G 0.159067 -2.6344e-07
1:58278635 T C 0.074531 1.4630e-05
1:58294764 C A 1.142405 9.3787e-07
1:58312692 G A 1.926809 1.1009e-05
1:58315822 C G 0.022282 -1.9838e-05
1:58323829 T C 0.031884 -1.8072e-05
1:58330181 G C 0.070516 -1.0126e-05
1:58334623 T G 0.041114 4.2262e-06
1:58341444 A C 1.173265 -4.3332e-06
1:58343669 A G 0.064087 -4.0104e-07
1:58345238 C T 0.213060 -5.8702e-06
1:58352715 T C 0.624792 6.7980e-06
1:58353372 A G 0.090911 -1.1617e-05
1:58355724 A G 0.022072 1.0423e-05
1:58367236 G A 0.624037 4.5951e-06
1:58368024 C T 0.452986 -1.5525e-05
1:58372837 C T 1.198465 -1.5758e-05
1:58376778 A C 0.530610 -1.2563e-05
1:58381275 T C 0.075534 -1.4869e-05
1:58381980 C T 1.264615 1.8354e-05
1:58382636 G A 0.334420 1.2122e-06
1:58387094 C T 1.283079 2.3264e-05
1:58398638 A C 0.043096 1.3616e-05
1:58399928 G A 0.216851 -1.2891e-05
1:58402021 A G 0.045007 3.6452e-05
1:58402877 A G 1.204911 9.3980e-06
1:58405316 T C 0.173911 -2.3038e-05
1:58406492 A G 0.995186 2.4313e-05
1:58411847 G T 0.058344 1.3829e-05
1:58436784 G C 0.083520 -1.4802e-06
1:58436991 G T 0.827850 1.9072e-05
1:58441303 G A 1.828095 1.7381e-05
1:58451042 T C 0.031731 9.1809e-06
1:58455642 T G 1.826929 4.2345e-06
1:58456474 T C 0.077407 1.5804e-05
1:58457604 C T 0.166506 -8.4486e-07
1:58463540 G A 0.355751 -1.1667e-05
1:58467375 T C 0.042110 -1.2093e-05
1:58473015 T C 0.094274 6.1955e-08
1:58480921 T C 0.158092 -4.5970e-06
1:58482029 G A 0.195867 -7.3281e-06
1:58482203 T C 0.857911 -1.6427e-05
1:58482548 G A 0.024006 7.7450e-06
1:58487707 G A 0.097364 9.9405e-06
1:58489443 G A 0.369153 -8.5072e-06
1:58499546 T C 0.045085 7.6957e-06
1:58501315 A G 0.925680 2.9871e-05
1:58514211 A C 0.040652 2.9201e-06
1:58515408 A G 0.418454 2.2773e-05
1:58520774 C T 0.522437 2.9832e-05
1:58522420 G T 1.771233 2.6882e-05
1:58522624 C G 0.450181 1.8006e-05
1:58523346 T C 1.132783 -1.5522e-06
1:58526382 G T 0.517147 7.6047e-05
1:58527828 A C 0.286523 -6.2205e-05
1:58531254 G A 0.247653 -5.5497e-05
1:58532228 T C 0.097269 -4.9254e-07
1:58536721 A G 0.053714 4.3397e-06
1:58537361 A G 1.201348 -6.2900e-06
1:58538655 C T 0.150194 -1.2888e-06
1:58542136 T C 0.074453 -2.1069e-05
1:58542251 C T 0.079345 8.9639e-06
1:58543002 T C 0.049515 1.0382e-05
1:58559510 A G 0.046822 -2.0493e-06
1:58563696 T C 0.097017 1.6876e-05
1:58564306 A G 0.152710 -1.6093e-05
1:58568671 C G 0.064474 1.3430e-05
1:58569699 G A 0.207763 -8.3694e-06
1:58571279 C T 0.335872 -1.1019e-05
1:58575099 C T 0.053313 1.6956e-06
1:58578556 A G 1.137428 6.9919e-06
1:58578705 C T 0.193355 -3.2171e-06
1:58580112 C T 0.021647 -3.4071e-05
1:58585735 C T 0.064977 -1.7277e-05
1:58599249 A G 0.051922 -2.4069e-05
1:58603765 C T 0.073137 -8.2983e-06
1:58604174 T C 0.051256 1.9567e-05
1:58609441 C T 0.058089 -2.3252e-05
1:58614931 T G 0.283294 2.3145e-05
1:58622123 C T 0.050793 -2.9366e-06
1:58650298 A C 1.721609 5.3568e-07
1:58663930 T G 0.360820 2.9946e-06
1:58676997 A G 1.649784 1.0077e-05
1:58677864 C T 0.110946 -1.1141e-05
1:58680678 A G 0.090942 7.4663e-06
1:58685101 A G 0.141902 8.1226e-05
1:58685692 A G 0.057124 -1.4244e-05
1:58686759 C A 0.469505 -5.7320e-06
1:58695024 T C 0.024727 -5.6050e-06
1:58701291 G T 1.356788 -2.0425e-06
1:58710918 T C 0.054846 2.0854e-05
1:58718508 A G 0.037806 6.8832e-06
1:58722748 A G 0.065773 -8.0684e-07
1:58724341 T G 0.285765 -6.4741e-05
1:58729208 G A 0.039866 2.0708e-05
1:58742150 A G 1.436928 1.0340e-04
1:58743424 T C 0.078128 2.5064e-06
1:58745493 C G 0.131488 -8.4203e-07
1:58749094 G A 0.029684 -2.5694e-05
1:58755157 T C 0.032152 8.1628e-06
1:58757915 C T 1.886266 5.2436e-06
1:58765046 G A 0.240446 -4.8959e-05
1:58767738 T G 0.521142 -3.0895e-06
1:58779442 G T 1.311866 -2.4996e-05
1:58781125 G A 0.280689 9.3139e-06
1:58781235 G A 0.356033 -3.3065e-06
1:58791397 G A 0.111079 1.7420e-05
1:58800141 T C 0.246463 -1.8651e-05
1:58801396 G C 0.208049 3.1365e-05
1:58801506 T C 0.278099 4.7538e-05
1:58802060 C T 1.167625 -2.4720e-05
1:58805941 C T 0.170515 -1.1796e-06
1:58807217 A G 0.261229 4.7383e-06
1:58808118 G A 0.045677 1.8439e-05
1:58809669 C A 0.184522 1.4208e-05
1:58810115 A G 0.595068 -4.7134e-05
1:58811029 T C 0.356788 -2.4565e-05
1:58819144 G A 0.061387 -2.8242e-05
1:58820185 A G 0.990175 1.7627e-05
1:58823620 G T 0.200783 1.6941e-05
1:58825516 G T 0.035627 8.1101e-06
1:58827046 A C 1.765592 3.1483e-05
1:58833908 T G 0.190322 -5.3824e-06
1:58833911 A G 0.166897 3.2891e-06
1:58848647 C T 0.277796 -1.4339e-05
1:58858413 A G 0.080147 -2.2916e-06
1:58859413 A G 0.034586 8.0016e-06
1:58860237 C T 0.943162 6.2405e-06
1:58860533 C T 0.038884 1.4511e-05
1:58860791 C T 0.428837 -1.7763e-06
1:58863384 T C 0.053452 3.9855e-06
1:58864460 G A 0.047662 -2.5896e-06
1:58865399 A G 0.916075 -3.5681e-05
1:58868627 A C 0.036337 -6.4347e-06
1:58871373 G C 0.388352 -7.3737e-06
1:58872522 T C 0.750167 -1.0133e-05
1:58875590 G A 0.049685 5.8203e-06
1:58878217 T G 0.022150 -1.1672e-05
1:58882490 C T 0.116950 -6.5556e-06
1:58883610 G T 0.442742 -3.4648e-06
1:58884883 T C 0.465646 -8.6880e-06
1:58888234 A G 1.105530 -2.0446e-05
1:58889964 C A 0.020899 1.3637e-05
1:58908112 A C 0.905801 -4.2667e-05
1:58911601 C T 0.050188 -4.5340e-07
1:58912438 A G 1.469811 -4.3064e-05
1:58912575 A G 0.270775 -8.8534e-06
1:58913469 A G 0.782024 -1.0201e-05
1:58915024 C T 1.259604 -9.7038e-07
1:58915624 C T 0.126072 -8.4576e-06
1:58919090 G A 1.625533 -4.5818e-05
1:58922216 A G 1.576168 -4.7500e-05
1:58922417 G A 1.764453 -3.1077e-05
1:58922482 T C 0.044330 3.1507e-05
1:58928888 A G 0.093723 -1.0668e-05
1:58931305 C A 0.543434 -2.6219e-05
1:58933274 T C 1.094002 1.0114e-05
1:58934259 A G 0.036113 -2.4450e-05
1:58939634 A G 0.248286 1.9218e-05
1:58942656 G T 0.045333 -2.9312e-06
1:58947961 C T 0.362649 9.8807e-06
1:58951759 C T 0.098068 -1.7357e-05
1:58963033 C T 0.037425 -3.0593e-05
1:58980806 C A 0.083908 -1.6728e-06
1:58982787 T G 0.583920 -1.0723e-05
1:58994951 T A 0.221301 -2.8901e-05
1:58996203 C T 0.335178 3.9850e-06
1:58999098 C A 0.066994 1.7434e-05
1:59004617 A G 0.028593 -1.5917e-05
1:59007461 C T 0.095838 1.8690e-05
1:59008700 T C 0.101339 -1.8023e-05
1:59014333 T G 1.415530 9.8034e-06
1:59017337 G T 0.038727 8.0499e-06
1:59017597 T G 1.807665 1.6987e-05
1:59025937 T C 0.055934 2.8154e-07
1:59037867 A G 0.352235 1.0398e-05
1:59039944 A G 0.070030 2.8225e-05
1:59042001 A G 0.115614 2.1279e-06
1:59042181 T G 0.143772 1.4962e-05
1:59042311 G T 0.191954 -1.7954e-05
1:59042388 G C 0.110960 1.4440e-05
1:59050029 A G 0.022656 4.3763e-06
1:59050176 A G 0.119664 -8.6967e-06
1:59057231 C T 0.049726 1.7545e-05
1:59063483 G A 1.369870 4.0602e-06
1:59063915 C T 0.169726 1.8706e-05
1:59075102 C T 0.244638 3.3918e-06
1:59078656 T C 0.058841 5.1014e-05
1:59083427 A G 0.708006 -3.3284e-06
1:59085705 T C 0.078951 1.1925e-05
1:59091880 T G 0.073837 1.8041e-05
1:59095562 C A 0.192573 1.6914e-06
1:59102932 A G 0.054118 -6.4160e-06
1:59112586 C A 0.038744 4.2873e-06
1:59116273 T C 0.024754 3.7787e-06
1:59127193 T C 0.580547 -1.4802e-06
1:59130407 T C 0.332707 -7.1541e-06
1:59146416 C T 0.271204 -1.4923e-05
1:59149838 A C 1.759962 1.3055e-05
1:59155337 A C 0.078189 2.0934e-06
1:59162148 C T 0.820234 -1.2438e-05
1:59170546 G A 0.058909 4.9428e-07
1:59175338 A G 0.058538 -9.2069e-06
1:59176293 T C 0.053731 -5.0280e-06
1:59180079 A G 0.055743 4.8208e-05
1:59188451 C T 0.029952 4.7342e-06
1:59190998 T G 0.161566 -5.5112e-06
1:59191537 A T 0.055696 -8.9334e-06
1:59203121 C T 1.138614 -3.5423e-05
1:59205102 A G 0.589182 3.6659e-06
1:59206384 A G 0.071828 -2.0648e-05
1:59207425 T C 0.041597 1.5197e-05
1:59212509 G A 0.046873 -3.9631e-06
1:59220130 A G 0.067146 1.1717e-06
1:59221647 T C 0.528577 1.0652e-06
1:59222132 G C 0.058742 2.1863e-06
1:59230033 A G 1.274937 1.9055e-05
1:59230808 G A 1.391694 1.4622e-05
1:59231743 G C 0.058807 1.6682e-06
1:59237836 T C 0.224630 -7.9707e-06
1:59240455 A G 0.110617 -9.8170e-06
1:59243638 T C 0.072134 1.6015e-05
1:59250452 G A 1.271904 7.1072e-06
1:59251097 G T 0.137649 -1.2851e-05
1:59272428 G C 0.025451 1.5134e-05
1:59275556 G C 1.870606 -9.3030e-07
1:59275567 A G 0.101828 -7.6953e-06
1:59277650 A G 0.067412 -1.8247e-05
1:59286306 G A 0.553301 -7.5070e-06
1:59293500 T C 0.029133 8.3243e-06
1:59304026 T C 0.684479 4.8769e-06
1:59307485 C T 0.033012 1.3374e-05
1:59308629 C T 0.047676 3.4701e-05
1:59312290 G A 0.087454 4.7327e-06
1:59312341 T C 1.873717 1.7868e-06
1:59313244 G T 0.089150 6.5411e-06
1:59313473 T A 0.032468 7.8190e-06
1:59317443 G A 0.062703 -6.1152e-06
1:59317783 G T 0.062071 1.9153e-05
1:59320845 C A 0.219316 9.8781e-06
1:59325441 T C 0.110566 -7.5834e-06
1:59325626 C T 0.049998 -4.1886e-06
1:59325656 G T 1.333183 2.7346e-05
1:59330272 C A 0.448423 2.3803e-05
1:59336866 A T 0.139308 4.6633e-05
1:59338256 T G 0.699262 -1.7756e-06
1:59346172 A C 0.045697 9.0682e-06
1:59346518 G A 0.588309 -2.1811e-05
1:59348528 A G 0.246674 4.2632e-08
1:59353441 G A 0.931409 -9.7615e-06
1:59356826 C T 0.650729 -1.9644e-06
1:59357800 G A 0.028324 -2.5430e-05
1:59361144 T C 0.048458 2.6061e-05
1:59377500 A G 0.035596 -4.7338e-06
1:59377673 G A 0.073878 5.6313e-06
1:59379487 A G 0.057777 3.0370e-06
1:59392781 G C 0.179259 -2.2688e-05
1:59392956 T C 0.094049 -1.4248e-05
1:59394353 T C 1.760513 -1.1836e-04
1:59396047 T G 0.103657 5.5391e-05
1:59396262 A C 0.609588 -8.4117e-06
1:59397257 T C 0.046853 -7.1835e-07
1:59398127 T G 0.298885 1.5425e-06
1:59398957 A C 0.028881 7.7312e-06
1:59399138 G C 1.599919 -4.8109e-05
1:59401753 G A 0.037871 -4.8261e-06
1:59415757 G A 0.950968 -3.9636e-05
1:59423103 A G 1.274247 -1.3608e-05
1:59423530 T C 0.056423 8.1245e-06
1:59430345 C A 0.410114 1.2312e-05
1:59435778 T C 0.827197 1.7737e-06
1:59436952 C T 1.852193 -2.0220e-05
1:59436956 T G 0.152921 -3.1364e-05
1:59443050 A G 1.057280 -1.0282e-05
1:59444380 A G 0.063437 -2.4106e-06
1:59456302 T C 0.079838 -2.0962e-05
1:59466301 A G 0.783962 2.5070e-06
1:59470439 G A 0.384374 1.2899e-05
1:59486551 A G 0.433821 4.3467e-06
1:59488579 G T 0.028827 7.0846e-06
1:59489710 C A 0.651420 5.5606e-06
1:59489756 A G 0.031000 1.5016e-05
1:59491269 A G 0.040852 3.1245e-06
1:59499623 G C 0.275970 1.0798e-05
1:59500790 A G 0.044007 -4.6180e-06
1:59510199 A G 0.292997 7.2904e-06
1:59515189 G T 0.907022 -3.9019e-05
1:59525513 C A 1.724247 -5.8183e-06
1:59527133 T C 0.104497 -1.3375e-05
1:59528844 C T 0.986166 -2.1934e-05
1:59530741 C T 0.084992 -7.1017e-06
1:59538207 G C 0.042301 -1.3522e-05
1:59548231 G C 0.117753 -4.3254e-05
1:59552704 G T 0.425291 6.9001e-07
1:59553662 A G 0.972203 -2.1564e-05
1:59558111 G A 0.151380 -2.1262e-05
1:59567263 T C 1.538668 8.1018e-06
1:59567429 A G 0.022167 -4.0503e-06
1:59572316 C T 1.929029 -2.7245e-05
1:59573856 T G 0.049182 3.5290e-06
1:59578785 C T 1.636352 -1.3918e-07
1:59581150 T C 0.101138 -9.9571e-06
1:59582235 A G 0.115329 -5.6851e-07
1:59590817 A G 0.532905 -3.4067e-05
1:59603757 A G 0.828445 1.3239e-05
1:59608141 T C 0.051626 1.4820e-05
1:59610174 T C 0.114156 -1.6826e-06
1:59611918 A G 0.046826 2.5790e-05
1:59612775 T C 0.060881 -2.9463e-06
1:59616735 G A 0.051874 3.7485e-06
1:59623095 C T 0.995067 -1.9073e-05
1:59628252 C T 0.064750 3.8433e-05
1:59629174 T C 0.114040 -1.8791e-05
1:59631699 A G 0.333431 1.1180e-05
1:59636522 G T 0.055322 -5.1342e-06
1:59638619 G A 0.602146 2.5895e-06
1:59647365 C T 0.872343 -9.5229e-06
1:59651063 T G 0.558336 6.6203e-06
1:59653158 A G 0.034379 1.9615e-06
1:59653865 C T 0.031734 -1.8888e-05
1:59654586 A G 0.048638 -1.2527e-05
1:59655033 G C 0.025118 -1.7369e-05
1:59657790 A G 0.098887 -2.4820e-05
1:59662719 G A 0.058042 3.2754e-06
1:59664234 C T 0.067041 2.5595e-06
1:59669115 C T 0.049726 2.5468e-06
1:59669488 C T 0.588747 -1.1208e-06
1:59671794 C T 0.105751 5.8935e-06
1:59676925 C T 0.084741 -1.1508e-05
1:59680579 G A 0.214610 4.7835e-06
1:59682600 G A 0.076394 -2.0800e-05
1:59687865 G A 0.141358 -1.4892e-05
1:59688897 T C 0.031802 -1.6693e-05
1:59694611 T C 1.257591 1.0427e-05
1:59697051 T C 0.035708 -1.9349e-06
1:59697263 G C 0.068061 1.2647e-06
1:59697917 A C 0.306769 -2.3388e-05
1:59700013 G A 0.260243 2.2527e-05
1:59707885 T C 0.084781 5.0086e-06
1:59715658 C T 0.098619 1.5306e-05
1:59724960 C T 0.051286 -7.3302e-06
1:59728695 C A 0.331724 -5.0450e-05
1:59733452 C T 1.811191 2.7162e-06
1:59733588 A G 0.068574 1.0879e-06
1:59740965 C T 0.450990 2.3733e-05
1:59742252 A G 0.039523 3.1381e-06
1:59743914 A G 1.706983 1.2669e-05
1:59747787 G T 0.161390 4.9562e-06
1:59760597 C G 0.423077 -8.6186e-07
1:59760627 G A 0.064365 -9.1679e-06
1:59776113 G A 0.026763 1.0563e-05
1:59786416 T C 0.091802 -1.5307e-05
1:59787205 C T 0.103980 7.5162e-07
1:59787350 G T 0.678965 -4.8009e-06
1:59788373 C T 0.184355 8.9505e-06
1:59794792 A G 0.298283 -2.2521e-06
1:59802531 G A 0.248894 -8.4030e-06
1:59814093 C G 0.137560 -7.8198e-06
1:59830402 A G 0.480279 -1.4128e-05
1:59834078 G A 0.023945 2.6039e-06
1:59843797 G A 0.220856 -1.5217e-05
1:59848388 A G 0.092689 -9.2749e-07
1:59853319 G A 0.389334 -4.4554e-05
1:59857051 G A 0.116604 7.6461e-05
1:59868797 G A 0.059905 1.0984e-05
1:59881472 T C 0.584297 1.2470e-05
1:59889341 T C 0.130220 -1.3049e-05
1:59892333 A C 0.412830 1.2040e-05
1:59894984 A G 1.266726 -4.4847e-06
1:59895153 A G 0.041049 -7.0255e-06
1:59896107 C T 0.031727 -2.4326e-06
1:59898756 A G 0.079981 -7.4682e-06
1:59901810 G A 0.093169 1.5455e-05
1:59903857 A C 1.155736 9.9057e-06
1:59904510 G A 0.858935 2.6918e-06
1:59904743 A C 0.040934 1.3396e-05
1:59907566 G C 0.044266 -1.8421e-05
1:59912537 A C 0.190693 -3.7030e-07
1:59921216 T C 0.165374 7.5449e-06
1:59921580 C T 1.914015 4.6889e-05
1:59925666 G T 0.336429 1.5662e-05
1:59940664 A G 0.892606 -6.8063e-06
1:59947601 T C 0.894164 -8.1890e-06
1:59952255 A G 0.520455 2.0263e-06
1:59971351 G A 0.703610 8.3749e-06
1:59973874 C A 0.273465 1.0772e-05
1:59979255 A C 0.256370 1.2845e-06
1:59979612 T C 0.039319 1.6497e-05
1:59983414 A G 0.030779 -3.0454e-06
1:59986885 T C 0.081290 -3.2431e-05
1:59992986 G A 0.928165 -5.9351e-06
1:59995378 C T 0.039938 -8.9720e-06
1:60007275 C T 0.592861 1.9772e-05
1:60011126 G C 0.074432 -3.7582e-05
1:60019853 T C 0.139957 -7.9699e-07
1:60030573 T G 0.047468 4.0741e-06
1:60032769 G C 0.063855 7.0861e-06
1:60045290 A G 0.203194 -1.9055e-05
1:60045860 G A 0.238715 -2.2711e-05
1:60058965 G A 0.073990 -1.9800e-05
1:60064465 G A 0.023908 -6.1476e-06
1:60065610 G C 1.654082 -2.5231e-06
1:60066975 T C 0.055485 -1.2337e-05
1:60084516 A G 0.177879 -1.8560e-05
1:60093683 G A 0.091394 -1.0554e-05
1:60098195 T C 0.064719 -7.5210e-07
1:60101106 T C 0.030707 1.2740e-05
1:60132351 A G 0.061452 -1.9969e-05
1:60155495 A G 0.059259 5.7690e-07
1:60161256 A G 0.398558 1.1435e-06
1:60162451 G A 0.110079 5.1205e-06
1:60164778 C T 1.114305 -1.2406e-06
1:60165348 G A 0.103263 -1.7905e-05
1:60173734 T C 1.710723 1.5824e-05
1:60180537 C G 0.056529 -9.4374e-06
1:60183673 T G 1.680950 -2.1696e-05
1:60183723 G A 0.088477 -3.8127e-05
1:60183913 G C 0.600412 -2.2654e-05
1:60184415 A G 0.023571 -9.5540e-08
1:60184785 T C 0.119290 1.8619e-05
1:60185960 G A 0.168179 -2.0803e-06
1:60187588 G A 0.182642 -1.3004e-05
1:60188326 A G 1.340111 -8.7391e-06
1:60191957 T G 0.257526 6.3152e-06
1:60195895 T C 0.333992 1.7342e-05
1:60196997 T C 0.041621 -1.8670e-07
1:60197393 A G 0.089613 1.0146e-05
1:60201195 C T 0.766357 1.7858e-05
1:60205784 C T 0.138757 2.7860e-05
1:60210374 A C 0.797598 -1.8629e-05
1:60210649 C T 1.685550 -3.6070e-05
1:60212879 G C 0.174826 -7.3252e-06
1:60215739 T A 0.048080 2.5576e-07
1:60216191 G C 0.020334 -1.4783e-08
1:60217911 G T 0.923239 -7.9095e-06
1:60219857 G A 0.225031 -1.0896e-05
1:60222210 C T 0.061686 -7.2941e-06
1:60222974 C T 0.165075 -1.0249e-05
1:60223332 C T 1.743524 -3.3198e-05
1:60227628 T C 0.206580 6.0744e-06
1:60228854 A G 0.294965 3.2701e-06
1:60228920 G T 0.084690 -3.1331e-06
1:60229150 A G 0.088127 -4.0335e-06
1:60232433 T C 1.125790 2.7738e-06
1:60238038 A G 0.094573 -8.5880e-06
1:60239689 C T 0.049185 -3.4753e-07
1:60240601 A G 1.536380 -8.3163e-06
1:60241193 A G 0.079236 3.8943e-08
1:60244033 A G 0.201881 1.6265e-05
1:60244994 T C 0.096980 1.9142e-05
1:60248093 G A 0.074497 -4.8084e-06
1:60250531 T C 0.026114 2.1079e-05
1:60257931 G A 0.609119 -4.4789e-07
1:60264322 A G 0.053557 -1.0418e-06
1:60272522 G A 0.683307 1.8556e-05
1:60274050 A G 0.039472 3.4743e-06
1:60283140 G A 0.522267 -2.0126e-06
1:60290318 G A 0.066419 -1.1929e-06
1:60299038 T C 0.026818 -1.9476e-06
1:60299125 G A 0.061771 -1.9958e-05
1:60313829 G A 0.057290 -2.9686e-07
1:60315114 A G 0.066667 1.3909e-05
1:60315143 T C 0.022823 3.0481e-05
1:60331495 A G 0.097561 -1.2577e-05
1:60334823 G T 0.147087 -8.4101e-06
1:60351367 T C 0.021194 2.7583e-05
1:60373305 G A 0.316275 1.4981e-05
1:60383109 G A 0.526544 7.8417e-06
1:60385571 T C 0.037830 9.0170e-06
1:60385743 A G 0.054584 -1.9615e-05
1:60389431 C A 0.033617 6.7086e-06
1:60394522 C T 0.289804 -3.9945e-06
1:60397497 T C 0.060724 -6.8702e-06
1:60421530 T C 0.211391 5.6733e-06
1:60421783 A G 0.066922 1.6562e-05
1:60423407 A C 0.315075 1.7346e-05
1:60424226 T C 0.023527 1.0834e-05
1:60442976 A C 0.063821 -2.8354e-06
1:60444070 G T 0.164776 1.2901e-05
1:60449128 T C 1.473449 7.7961e-05
1:60451141 G C 0.021320 1.2996e-06
1:60455797 G A 0.132070 2.5134e-05
1:60455972 A G 0.963194 3.0607e-05
1:60460733 A C 1.086107 9.8380e-06
1:60461056 C T 0.115968 -9.6291e-06
1:60463125 A G 0.129836 -1.0324e-05
1:60465283 A G 0.094760 9.0347e-06
1:60466814 C T 0.875169 -7.3171e-06
1:60472472 A G 0.118827 1.2325e-06
1:60494904 A C 0.359834 -4.0367e-06
1:60502075 T C 0.801233 -2.7867e-05
1:60504651 T G 0.303370 3.9870e-06
1:60506762 A G 0.153012 1.1756e-05
1:60524867 C T 0.033866 -9.3010e-06
1:60524982 T C 0.030819 2.2680e-06
1:60536364 C G 0.156433 -8.4136e-06
1:60537034 C A 0.363873 3.5978e-06
1:60543901 A G 0.031088 1.5178e-05
1:60544418 C T 0.545151 4.9235e-06
1:60572327 G A 1.702584 -2.8666e-06
1:60579337 A G 0.046404 -2.3547e-05
1:60583976 T C 0.077186 3.3133e-06
1:60585118 T C 0.396086 -5.1322e-06
1:60591535 A G 0.040900 1.7305e-05
1:60593303 A G 1.400316 1.9773e-06
1:60594223 G A 0.103450 2.1876e-05
1:60616000 G A 0.311502 -4.2240e-06
1:60619324 T C 0.052252 1.1601e-06
1:60628440 G T 0.030758 2.3692e-06
1:60631000 A G 0.160458 6.2719e-06
1:60648678 C T 1.255738 3.0838e-05
1:60652078 C T 0.089235 5.2832e-06
1:60659261 G A 0.053160 -8.7935e-06
1:60661574 A T 0.029939 -2.7976e-05
1:60662274 G T 0.203201 1.6404e-06
1:60663224 T C 0.075799 4.9681e-06
1:60669976 G A 0.453407 2.7819e-05
1:60677935 G A 0.041066 -1.7013e-06
1:60686304 A C 0.145050 3.0281e-05
1:60717715 A G 0.065307 1.6526e-05
1:60722239 A G 0.344337 -1.5121e-05
1:60722770 C T 0.081110 1.3950e-05
1:60729984 T C 0.090979 -1.1372e-05
1:60734641 C A 0.439172 2.3872e-05
1:60737832 G A 1.204717 1.6728e-05
1:60739301 G A 0.314188 1.5803e-05
1:60758787 T C 0.030799 1.0170e-05
1:60761119 C T 0.025023 -2.6312e-05
1:60761309 T G 0.026655 -8.4989e-06
1:60762564 A G 1.270531 -3.7532e-06
1:60772088 G A 0.047326 -7.6448e-07
1:60772543 A G 0.030768 -1.2563e-05
1:60782072 A G 0.104803 1.6280e-05
1:60784221 C A 0.029837 8.9161e-07
1:60786081 C T 0.021735 -3.0369e-05
1:60787155 G A 0.441151 -3.8030e-06
1:60787556 G A 0.590770 3.3013e-05
1:60805150 G A 0.789048 2.7329e-05
1:60805484 C A 0.078257 1.4189e-06
1:60810205 G A 0.047458 -2.3300e-05
1:60820075 C T 0.046268 3.4199e-05
1:60824982 C T 0.317917 1.5110e-05
1:60833326 T G 0.034658 -1.2109e-05
1:60834294 A G 1.970507 2.7111e-05
1:60841810 T C 0.139994 -2.3139e-06
1:60860355 A C 0.079484 -6.0167e-06
1:60868541 T C 0.039248 -9.2422e-06
1:60869362 T G 1.234768 3.2777e-06
1:60873792 A G 0.375555 3.4382e-06
1:60875863 T C 0.538610 -5.0196e-06
1:60878658 C A 0.160523 8.3774e-06
1:60881498 G A 1.234962 -3.1708e-05
1:60882028 T C 1.447474 -4.7185e-05
1:60882355 A G 0.214695 -3.8475e-06
1:60882720 C G 0.329218 7.2515e-06
1:60896027 T C 0.029619 -4.4769e-06
1:60897899 T C 0.063070 -9.2845e-06
1:60907394 A G 1.151809 -1.5021e-05
1:60907473 A C 0.472599 -1.7566e-05
1:60907919 C T 0.062591 1.3919e-06
1:60912458 C T 0.627053 3.9451e-07
1:60918046 G A 1.954534 1.2060e-05
1:60918108 T A 0.060741 1.9367e-06
1:60921087 G A 1.956271 1.3522e-05
1:60927611 T C 0.064501 6.8621e-06
1:60933706 T C 0.079155 8.0609e-06
1:60949956 C A 0.044510 1.1374e-05
1:60950857 G A 0.182819 -2.2132e-05
1:60955805 A G 0.076340 1.2819e-05
1:60963906 A G 0.659623 -7.2664e-06
1:60966932 T C 0.051218 -1.3955e-06
1:60968505 A G 0.101495 7.4559e-06
1:60972364 C A 0.069679 1.7216e-05
1:61002170 G A 0.139369 1.6243e-05
1:61003563 G A 0.035467 1.8476e-05
1:61004768 A G 0.115601 1.8657e-05
1:61010758 A G 0.735807 -2.3348e-06
1:61014885 A G 0.047237 8.8355e-07
1:61031785 T C 0.085914 1.9988e-05
1:61041875 C T 0.277198 -1.7732e-05
1:61048439 T C 0.190965 -3.4536e-05
1:61049576 G A 0.059850 -8.6592e-06
1:61050982 T C 0.036361 1.0317e-05
1:61059259 C G 0.855956 1.3007e-05
1:61061996 A G 0.528632 3.6187e-05
1:61067995 G A 0.032159 -1.4705e-05
1:61074119 G A 0.100713 1.5700e-05
1:61086135 C T 1.085893 2.4849e-05
1:61088072 C T 0.098500 2.3643e-05
1:61090200 G A 0.229209 -1.0168e-05
1:61095558 C G 0.933608 1.4529e-05
1:61122907 C T 0.065260 4.7201e-06
1:61129957 A C 0.255153 -4.4329e-05
1:61130538 C T 0.037575 6.7321e-06
1:61132785 C T 1.177437 9.0792e-06
1:61135757 T C 0.127956 1.0141e-05
1:61136248 G A 0.331969 -2.7863e-05
1:61140736 T C 0.098007 2.5306e-07
1:61143560 T C 0.868284 7.2244e-06
1:61145957 T C 1.726199 1.5462e-05
1:61149713 G T 0.421670 2.9117e-05
1:61156717 C T 0.717312 -3.7546e-05
1:61161867 G A 0.086403 -3.4343e-05
1:61170302 G A 0.126633 -2.0312e-05
1:61176593 G A 0.057916 -3.7144e-06
1:61191349 A G 0.031846 -6.1829e-06
1:61193964 A G 0.048012 -6.2429e-06
1:61198617 C T 0.647081 3.5003e-06
1:61205469 C T 0.046210 -2.8450e-06
1:61211814 T C 1.473707 5.9202e-06
1:61224069 G T 0.291191 1.2857e-05
1:61226270 C T 0.061686 -6.2775e-07
1:61226591 G A 0.128068 3.2835e-07
1:61231464 A G 0.252756 7.2649e-07
1:61234694 T G 0.051803 -1.0848e-05
1:61235822 C A 0.342434 -1.0598e-05
1:61236118 C A 0.656880 9.8451e-06
1:61250591 G A 0.273883 1.0842e-05
1:61251434 T C 0.025560 5.5294e-06
1:61252247 C T 0.028555 5.1710e-07
1:61252600 C T 0.031578 -1.6821e-05
1:61256246 T C 0.048944 -1.3608e-05
1:61256836 T C 0.029572 1.3817e-05
1:61263297 T C 0.091601 -1.3720e-06
1:61265344 C A 0.121751 -2.2137e-05
1:61275271 A G 0.187946 2.9737e-05
1:61279101 T C 0.061241 -2.2947e-06
1:61279691 C A 0.115448 1.1237e-06
1:61280998 G A 0.107088 -2.0890e-05
1:61298261 C T 0.103783 6.7869e-06
1:61301109 T G 0.037466 -9.7297e-06
1:61303445 A G 0.061119 -9.0518e-06
1:61303553 G A 0.359150 -1.5789e-05
1:61304565 T C 0.328555 -1.0592e-06
1:61306445 G A 0.062475 -2.9741e-05
1:61317694 T G 0.078961 4.4292e-05
1:61319513 C T 0.047557 -3.0596e-06
1:61322512 T C 0.883505 -8.2023e-06
1:61324813 G A 1.292276 -1.3513e-05
1:61326270 T C 0.037157 -1.0076e-05
1:61329593 C T 0.212873 2.4031e-05
1:61329988 T C 0.047288 -3.2798e-07
1:61330571 G A 0.025750 -1.0238e-05
1:61331793 G A 1.849214 -1.4802e-05
1:61337285 A G 0.046272 3.3096e-05
1:61345009 C T 0.132569 1.6183e-05
1:61355371 G A 0.122625 4.0553e-06
1:61355513 A G 0.261331 7.5355e-06
1:61362390 C A 0.047849 -9.2805e-07
1:61363707 G A 0.137536 3.4352e-05
1:61370659 A G 0.148518 -1.0763e-05
1:61372143 C A 0.151901 4.0013e-06
1:61373796 C T 0.729167 -5.1934e-05
1:61373881 T C 0.050144 1.6913e-05
1:61374161 C T 0.038894 -4.4789e-06
1:61375373 G A 0.145387 -3.0710e-05
1:61375501 G C 1.141983 2.0173e-06
1:61375907 T C 0.052177 1.5765e-05
1:61376298 A G 0.060551 1.2131e-05
1:61382552 G A 0.092989 -5.7318e-06
1:61383274 A G 0.230743 1.5221e-05
1:61386502 A G 0.452153 1.6163e-05
1:61389414 C A 0.378060 1.2018e-05
1:61391058 G A 1.539973 -4.6964e-07
1:61395346 A G 0.718049 -2.1617e-05
1:61398759 A G 0.178120 -8.1108e-06
1:61403037 C T 0.051341 -4.4397e-06
1:61404261 C G 0.031074 -8.2802e-07
1:61409064 C T 0.359677 1.8910e-05
1:61410598 A G 0.310747 1.0178e-05
1:61412781 C T 0.378720 -7.6168e-07
1:61413948 G A 0.078621 -1.9087e-05
1:61417372 G T 0.164817 2.2046e-05
1:61424432 A G 1.877821 2.4091e-05
1:61425793 T C 0.043480 -5.8014e-07
1:61433136 C A 0.391853 1.3376e-05
1:61435791 A G 0.022541 3.0145e-06
1:61437558 A G 0.046642 4.3701e-05
1:61443189 T C 0.117362 -3.7077e-06
1:61447172 C A 0.324309 1.5455e-05
1:61451316 T C 0.114809 -1.9756e-06
1:61456066 G A 0.404480 3.7154e-06
1:61457396 C A 0.031023 4.0396e-06
1:61463401 T C 0.044500 -7.1509e-06
1:61466863 T C 0.164239 2.7403e-05
1:61467028 C T 0.021242 -3.7457e-06
1:61467293 C T 0.374439 -1.2374e-05
1:61467636 G A 1.820571 5.4689e-06
1:61470121 T C 0.044939 -1.7747e-05
1:61472174 G A 0.129965 1.1286e-05
1:61475332 T C 0.043127 1.2392e-05
1:61477302 T C 0.079903 2.6361e-05
1:61479901 C A 1.174815 7.9802e-06
1:61481275 G T 0.041665 -5.5284e-06
1:61489787 C T 0.117603 9.0474e-06
1:61491266 C T 0.079913 -1.4304e-05
1:61496000 T C 0.034620 -3.3100e-06
1:61497011 A C 0.111759 1.4739e-05
1:61505869 T C 0.023360 -1.9251e-05
1:61506372 C T 0.268817 -2.2826e-06
1:61507613 A G 0.080154 -2.2824e-05
1:61510992 G T 0.033471 -2.3941e-07
1:61512307 A G 0.681185 -1.2955e-05
1:61522880 T C 0.205336 -8.1879e-06
1:61528110 A G 0.028929 3.0550e-06
1:61535462 C T 0.034226 7.0774e-06
1:61536772 A G 0.218340 -2.5800e-05
1:61540140 T C 0.046306 4.2915e-06
1:61546697 G A 0.090309 -7.9070e-06
1:61549616 T C 0.220699 -2.6494e-05
1:61550357 G A 0.063400 -1.6444e-05
1:61552704 A G 0.033291 -9.4078e-06
1:61560172 A G 0.032526 6.9232e-06
1:61564006 A G 0.446526 -7.7056e-06
1:61567939 A G 0.188343 -3.0167e-05
1:61574202 A G 1.874315 -2.4023e-06
1:61585883 G A 0.053326 -1.1257e-05
1:61587696 A G 0.137220 -1.2362e-05
1:61592380 G A 0.734300 -1.3054e-05
1:61597165 C T 0.271051 1.3109e-06
1:61602342 G A 1.911853 4.0320e-06
1:61602963 G A 0.178188 -2.7161e-05
1:61606167 G A 1.687060 2.1865e-05
1:61607034 T C 0.192971 1.8743e-05
1:61613276 A G 0.050314 -1.3223e-05
1:61623041 T C 0.080885 -1.3846e-06
1:61624740 C A 0.037585 1.3251e-05
1:61625310 T C 1.818273 -8.3639e-06
1:61629032 T C 1.492995 -2.0638e-05
1:61638751 T C 1.844604 -1.1691e-05
1:61642324 C A 0.025247 3.1060e-06
1:61644675 T C 0.120038 -1.0472e-05
1:61651225 C G 0.070679 -8.7054e-06
1:61652197 C T 0.197553 -8.1921e-06
1:61658686 T G 0.023309 9.0660e-06
1:61659403 G A 0.035399 -1.5122e-05
1:61667457 A T 0.047224 1.6977e-05
1:61667854 A G 0.058426 -1.0898e-05
1:61668228 C T 0.056587 -1.4556e-06
1:61668693 T C 0.031176 1.0985e-05
1:61669039 G A 1.036249 8.3687e-07
1:61669109 A G 0.426328 2.6414e-06
1:61669535 C A 0.365620 -1.7099e-05
1:61672262 A G 1.114754 1.2969e-05
1:61676416 G A 0.152564 -1.6217e-05
1:61676932 G A 0.093679 3.6217e-05
1:61677702 C T 0.215879 -8.5065e-06
1:61678834 T A 0.046975 -6.8032e-06
1:61688018 G T 0.149813 1.5076e-05
1:61693177 A G 0.045622 -3.8920e-06
1:61712081 G A 0.139556 2.0354e-05
1:61712918 C T 0.189744 -8.3750e-06
1:61713131 G A 0.149035 1.2554e-05
1:61719685 T G 0.049940 7.2594e-06
1:61735848 C T 0.107040 2.1912e-05
1:61738270 T C 0.917442 -7.8568e-06
1:61745369 C T 0.045116 1.6991e-05
1:61745531 G A 0.033753 -6.9345e-06
1:61751459 A G 0.065702 4.2022e-05
1:61752153 A G 1.127993 2.1934e-06
1:61752955 A G 0.477372 -6.0671e-07
1:61753529 C T 0.200097 -2.4675e-06
1:61753668 C T 0.049195 2.3427e-05
1:61756434 T G 1.534598 7.2900e-06
1:61757024 G A 1.570548 -4.3832e-06
1:61758528 G A 0.046856 -6.6787e-06
1:61760357 C T 0.059456 7.0067e-06
1:61764140 T C 0.065147 -1.1755e-05
1:61764835 A C 0.085312 -5.9777e-06
1:61772301 C T 0.205839 -3.4724e-06
1:61778594 G A 0.268719 1.7376e-05
1:61782971 G A 0.272955 1.4540e-05
1:61786579 G T 0.117107 -5.2529e-05
1:61788997 G A 0.110294 -1.9719e-06
1:61791863 A G 1.254684 -9.7514e-06
1:61799059 A G 0.110341 1.0296e-05
1:61800724 C T 0.061102 5.2685e-06
1:61800920 A G 0.050902 3.0884e-06
1:61807924 T C 0.031846 5.6492e-06
1:61812773 A G 0.744775 -1.3627e-05
1:61816941 A G 0.211928 1.8484e-06
1:61817477 A G 0.051701 1.7339e-05
1:61820072 G C 0.123737 -4.3776e-05
1:61821819 C T 0.965505 2.5275e-05
1:61822283 C G 1.715030 2.0493e-05
1:61823428 A G 0.033740 2.1907e-05
1:61824389 A G 0.381739 1.3892e-05
1:61826756 A G 1.590916 6.2516e-05
1:61827175 C T 0.154729 -8.5204e-06
1:61831890 T C 0.955010 2.5400e-05
1:61831938 G A 0.153584 -6.8858e-06
1:61836192 A G 0.186361 3.2915e-06
1:61837930 T A 0.165588 -1.2479e-06
1:61842344 G A 0.220258 -4.8344e-06
1:61842965 C A 0.544992 5.7666e-06
1:61851376 G A 0.108261 1.3203e-05
1:61855596 A G 0.055869 -2.4807e-05
1:61856028 C T 0.036215 -6.0350e-07
1:61856661 A G 0.030265 -2.8271e-06
1:61859802 T G 1.048026 -9.2267e-06
1:61863483 T C 0.112521 2.4727e-05
1:61864763 T C 0.580812 2.7301e-05
1:61865000 C T 0.419188 2.9632e-06
1:61869068 T C 0.536186 -2.1477e-05
1:61870526 G A 0.024540 1.1702e-06
1:61872824 G A 0.145958 1.3905e-05
1:61873528 A G 0.082276 1.5820e-05
1:61873677 G T 0.930837 -5.6234e-06
1:61874054 T C 0.037888 -2.1913e-05
1:61877445 A C 1.283430 -5.8350e-06
1:61879203 T C 0.063849 -2.0175e-06
1:61880156 C T 0.290607 -2.8598e-06
1:61885673 A G 0.073909 8.7789e-06
1:61893556 T C 0.023476 2.5298e-05
1:61897967 A G 0.942866 -8.2064e-06
1:61903456 G A 0.397674 3.0763e-06
1:61905226 A G 0.070291 -1.9521e-05
1:61910958 C T 0.066949 6.3498e-06
1:61912261 A G 0.103538 1.0172e-05
1:61914031 A G 0.149007 1.1589e-07
1:61918725 C T 0.169461 -1.6952e-06
1:61920769 C T 1.634380 1.7082e-05
1:61925186 A G 0.026576 -9.6675e-06
1:61928722 G A 0.030483 -1.1725e-05
1:61929219 A G 0.134932 3.2317e-05
1:61930010 G A 0.176917 3.9960e-06
1:61930618 C T 0.101097 -8.2118e-06
1:61935306 T C 1.332149 1.8296e-05
1:61939646 T C 0.124495 -3.7795e-06
1:61940331 C T 0.049835 1.3208e-05
1:61942779 G T 0.138519 -7.7444e-06
1:61943293 A G 0.058144 2.3552e-08
1:61943305 A G 0.042817 -1.5914e-06
1:61945181 T G 1.625523 -5.5050e-06
1:61947016 A G 0.110501 1.2821e-05
1:61954826 C A 1.905686 3.7758e-06
1:61957893 T G 0.106979 -6.9792e-06
1:61961473 A G 1.832137 6.8039e-06
1:61966582 C A 1.171205 1.4446e-05
1:61988196 C T 0.102804 1.5657e-05
1:61992022 C T 0.061958 -4.6872e-06
1:61993858 T G 0.223467 5.5053e-06
1:61999181 G A 0.729092 -1.3812e-05
1:61999214 C A 0.229488 1.0781e-05
1:62000765 C T 0.041318 9.9485e-06
1:62013102 A G 0.038717 1.7762e-05
1:62020058 G A 0.050011 1.7606e-06
1:62025038 A G 0.958641 -1.0844e-05
1:62026961 C T 1.455532 -5.7841e-06
1:62028669 C T 0.796354 7.2965e-06
1:62029282 T G 0.058035 -1.6039e-05
1:62046056 A G 1.935210 -1.6030e-05
1:62046281 A G 0.026549 -5.7170e-06
1:62048067 C A 0.033012 3.5289e-06
1:62049468 C T 0.139624 5.6914e-07
1:62052737 G A 1.658430 3.8270e-07
1:62053174 G T 0.134432 -2.4989e-06
1:62053719 T C 0.054982 -1.5247e-06
1:62061141 C T 0.935046 -2.7288e-05
1:62066340 A G 0.062985 1.8295e-05
1:62069740 T C 0.185525 1.4842e-06
1:62069833 A G 0.024132 -2.4347e-06
1:62072980 A G 0.071114 -1.0256e-05
1:62075577 C T 0.249248 7.0923e-06
1:62080241 A G 0.439988 1.0211e-05
1:62080405 A G 0.700346 4.7441e-06
1:62080668 C T 0.264384 -4.4778e-06
1:62083980 T C 0.047438 -2.5502e-06
1:62088754 A C 0.066096 -1.7728e-05
1:62089385 C T 1.517732 4.4580e-06
1:62090706 G A 0.193079 1.4265e-06
1:62102307 G A 1.006953 -1.8654e-05
1:62106262 T C 0.049892 1.0928e-05
1:62108681 C T 0.552345 -1.0257e-05
1:62109420 G A 1.576484 6.9530e-06
1:62110625 A G 0.045194 1.7028e-05
1:62111054 G A 1.597964 -9.1696e-06
1:62113261 T C 0.042256 -2.6536e-05
1:62121272 C T 0.759769 7.2851e-07
1:62122845 A G 0.329256 1.0769e-05
1:62122956 G A 0.211972 7.9560e-07
1:62125521 C T 0.854226 7.2171e-07
1:62127097 C G 0.373154 -3.9053e-05
1:62127770 C T 0.925316 -5.0395e-06
1:62128811 G A 0.055230 2.9200e-05
1:62130021 T C 0.038585 -3.6271e-06
1:62134141 T G 0.080603 -1.0014e-05
1:62148611 G A 0.102947 5.8321e-06
1:62159366 T C 0.133559 7.1760e-07
1:62159403 G A 0.080090 -2.7018e-06
1:62160542 G A 1.873499 -1.7193e-05
1:62165212 C A 0.454366 -4.3105e-05
1:62185127 G T 0.887371 1.1873e-05
1:62195899 A G 0.100642 3.2406e-06
1:62207254 G A 1.859009 -1.0358e-05
1:62210408 C G 0.036188 1.4295e-05
1:62210481 A G 0.619145 1.2990e-05
1:62212822 T C 0.809348 -1.2648e-05
1:62217010 C T 0.241897 -8.7214e-06
1:62221320 T C 0.185501 1.2121e-06
1:62225073 C T 0.530508 2.8000e-06
1:62226988 G A 1.961596 1.4219e-05
1:62238258 A G 0.189788 1.2022e-07
1:62238431 C T 1.060279 -6.7045e-06
1:62245073 A G 0.033403 -2.8969e-06
1:62245270 C T 0.507420 -1.2934e-06
1:62245823 C T 0.158095 -1.7005e-05
1:62247684 A G 0.057641 -2.1584e-07
1:62253483 A G 0.181581 9.1116e-06
1:62257036 C A 0.236927 -9.1409e-07
1:62260129 C T 0.237532 -4.1452e-06
1:62261168 G A 0.938858 -8.8492e-06
1:62261517 A C 0.036980 1.3642e-05
1:62270143 T G 0.044765 3.9492e-06
1:62271962 G A 1.567318 1.3819e-05
1:62276870 A G 0.041770 -5.9390e-06
1:62278171 A G 0.044378 5.3473e-06
1:62280260 G A 0.253324 -6.4806e-06
1:62280494 C T 0.093475 1.4583e-05
1:62281618 G A 0.361265 4.6985e-05
1:62284504 A G 1.016901 5.8413e-06
1:62284680 C T 0.156416 1.4104e-05
1:62285269 T C 0.146393 -2.1644e-05
1:62294922 G A 0.205057 3.5455e-05
1:62301770 C G 0.093580 -1.2623e-05
1:62302622 T C 1.214903 2.2460e-05
1:62302772 G A 0.084333 1.5464e-05
1:62305240 C T 0.461081 8.8882e-06
1:62309501 G A 0.271377 2.5443e-06
1:62311335 G A 0.155865 -3.7432e-06
1:62317344 C G 0.297100 1.1931e-06
1:62319921 C T 0.049617 -3.8263e-06
1:62320395 A G 0.036806 5.0228e-06
1:62321515 C T 0.151058 1.9743e-07
1:62330134 A G 0.023782 1.6474e-05
1:62330642 G A 0.138740 3.2007e-05
1:62332993 T C 0.179718 -4.4029e-05
1:62333309 T C 0.027199 -7.3428e-06
1:62335703 A C 0.030714 -1.2026e-05
1:62338043 G A 0.076112 -2.3818e-05
1:62342333 A G 0.045683 -2.4158e-07
1:62344976 T C 0.053687 2.0813e-05
1:62345486 A G 1.725495 3.4637e-05
1:62347657 G T 0.346622 -2.4632e-05
1:62352870 C T 0.301370 -5.3941e-08
1:62353241 A G 0.087865 -3.4551e-06
1:62355656 G A 0.192998 -2.2398e-05
1:62358913 C T 0.129316 7.8736e-06
1:62364804 A G 0.329385 3.4785e-07
1:62365217 T C 1.385669 9.9509e-06
1:62365710 C T 0.397664 -1.5214e-05
1:62366072 T C 0.440144 -7.7537e-07
1:62369314 C G 0.043810 2.5089e-05
1:62370198 T C 0.906348 1.7234e-05
1:62380270 T C 1.512452 5.6984e-07
1:62380298 A G 1.329144 2.7153e-06
1:62380658 T C 0.685360 3.5095e-05
1:62383309 T G 0.056352 -1.6186e-06
1:62388615 T G 0.047343 1.2484e-05
1:62393638 G A 0.052269 -8.6812e-06
1:62402230 A C 0.042464 5.7574e-06
1:62426771 T C 0.985779 2.1220e-05
1:62434037 C T 0.339510 -2.7667e-06
1:62435013 G A 0.419270 -7.5801e-06
1:62439847 G A 0.088412 6.0007e-06
1:62456014 A G 0.815420 -3.1468e-05
1:62462325 A G 0.043361 2.6163e-06
1:62469624 T C 0.393750 -6.1052e-07
1:62469875 C T 0.477253 -1.0474e-05
1:62470674 C T 0.409152 -7.9932e-06
1:62484462 A G 0.040998 -1.0710e-05
1:62487853 G A 0.029385 -3.7226e-06
1:62499673 A G 0.497533 -4.7676e-06
1:62500866 C T 0.288244 -3.7261e-05
1:62516683 C G 1.088276 -6.1825e-05
1:62524031 A G 0.061125 1.1784e-06
1:62539579 G A 0.083676 -8.2189e-06
1:62548706 G A 0.053530 1.6038e-06
1:62557036 G A 0.053051 9.5725e-06
1:62563568 A G 0.389745 -1.8500e-05
1:62568603 G A 0.310302 -2.7889e-05
1:62579758 A G 0.026658 3.5036e-05
1:62580201 A G 0.171983 1.5693e-05
1:62582847 G C 0.052731 1.9028e-06
1:62583379 C T 0.030337 1.4422e-06
1:62583712 C G 0.228291 2.2636e-05
1:62594677 C T 0.876172 -6.7977e-06
1:62598741 C T 0.081735 -9.3938e-06
1:62606380 A G 0.168754 -1.2935e-05
1:62614095 T C 0.031540 1.7642e-06
1:62614453 A G 1.264659 8.8641e-06
1:62629319 A G 0.029381 -1.4988e-05
1:62634700 C A 0.602806 -1.3193e-06
1:62635058 T C 0.153890 3.0502e-05
1:62637994 A G 0.193939 3.8755e-05
1:62638306 C A 0.669819 1.6452e-05
1:62640650 G A 1.923246 -4.3278e-06
1:62641092 T C 0.145716 1.5026e-05
1:62643429 G C 0.034495 2.4790e-06
1:62648304 A G 0.061268 8.5719e-06
1:62657530 G T 0.699877 -1.0567e-05
1:62660991 A T 0.093237 -4.0369e-06
1:62661792 A G 1.441787 -1.1559e-05
1:62662752 G C 0.234068 1.3936e-05
1:62663787 T C 0.544539 2.6509e-07
1:62666523 G A 0.190968 -6.9726e-06
1:62666967 T C 0.311862 -1.9435e-05
1:62672546 A G 1.664155 -1.8037e-05
1:62672889 G A 0.028117 -8.6513e-06
1:62673037 C T 1.348914 -1.9375e-05
1:62673225 A G 1.279010 -2.5336e-05
1:62674793 G A 0.152451 -6.3612e-07
1:62674858 T C 1.190611 -2.4365e-05
1:62675892 G A 1.321722 -1.8780e-05
1:62676091 A C 0.243835 -6.9601e-06
1:62676284 T C 0.540790 8.2270e-07
1:62676714 G T 0.025315 -1.2190e-05
1:62678985 G A 0.028416 -1.1961e-05
1:62679202 G A 0.277283 -8.4141e-06
1:62680718 C A 0.254908 8.9325e-06
1:62680772 T G 0.082813 -6.1560e-06
1:62687104 G A 0.725934 -4.0688e-05
1:62692271 G A 0.592402 2.9252e-05
1:62692367 T C 0.152683 1.2281e-05
1:62703977 A G 0.049770 5.2151e-06
1:62711957 A G 0.020283 -1.1515e-05
1:62714913 G T 1.454743 -2.9227e-06
1:62716853 T C 0.032152 6.9399e-06
1:62717351 G A 0.642872 -2.6065e-05
1:62718954 G A 0.059670 -1.1698e-06
1:62723617 G A 0.239167 -4.3862e-06
1:62723954 G C 0.326383 1.4118e-05
1:62728918 A G 1.464521 -1.3975e-05
1:62732421 C T 0.513839 4.8228e-06
1:62734089 T C 0.068476 1.6423e-05
1:62736841 G A 0.242472 2.3135e-06
1:62737125 C T 0.206594 -2.1205e-05
1:62737431 G T 0.051392 6.0169e-06
1:62739495 T C 0.076550 -1.3258e-05
1:62740065 G A 0.823026 -3.4173e-05
1:62740449 C T 1.344623 -2.3160e-05
1:62741015 T C 0.046941 -7.7378e-06
1:62741865 T C 0.069397 1.0680e-05
1:62743398 T C 0.706555 -3.5597e-05
1:62750365 T C 0.082116 1.6240e-05
1:62752937 T G 0.023557 2.6557e-05
1:62754792 G A 1.175359 2.4079e-05
1:62760802 C T 1.233707 2.4286e-05
1:62761673 T C 0.580302 3.2924e-05
1:62767104 A G 0.042681 1.1393e-06
1:62773268 G A 0.404949 -2.2448e-05
1:62777003 C A 0.033804 7.5706e-06
1:62782860 C T 0.096633 -7.4190e-06
1:62787702 A G 0.161376 3.8530e-06
1:62787819 A G 0.408172 -2.2275e-05
1:62788511 T C 1.263483 1.8689e-05
1:62794676 A G 1.105201 1.0332e-05
1:62799156 A G 0.027552 -1.3068e-05
1:62801540 T G 0.263136 2.0709e-05
1:62802936 A G 1.686166 1.0852e-06
1:62802947 C G 0.952385 1.8994e-05
1:62803814 T C 1.717213 3.1200e-06
1:62804139 G A 0.078648 1.2350e-05
1:62804719 G A 0.337827 5.2953e-06
1:62804967 A T 0.067956 1.8465e-05
1:62806781 A C 0.181173 1.0730e-05
1:62807045 C T 0.290080 5.1334e-05
1:62816392 A C 0.081439 -8.9408e-06
1:62818217 C T 0.480024 4.6707e-05
1:62819456 T C 0.078553 -1.9122e-05
1:62820526 A G 0.023472 1.5420e-05
1:62824485 G A 0.120830 1.8582e-05
1:62824790 C T 0.474506 3.9509e-05
1:62828741 A G 0.059752 9.7535e-06
1:62829076 G T 0.888829 -6.8807e-06
1:62833424 G A 0.108760 -2.9517e-06
1:62833738 A G 0.385394 5.3507e-06
1:62835936 C T 0.190890 3.8586e-06
1:62836976 T C 1.132994 1.7348e-05
1:62838479 C T 0.036538 2.1169e-05
1:62842267 A G 0.538831 8.7103e-06
1:62849627 C T 1.401114 -1.5075e-05
1:62853789 G A 1.733175 -8.3631e-06
1:62873074 G A 0.157402 2.0460e-05
1:62874377 G A 0.125708 -2.8971e-06
1:62889825 T C 0.131560 1.1884e-05
1:62895784 T C 0.914715 -3.2033e-05
1:62898890 A C 0.051164 -7.0032e-06
1:62928073 T C 0.052561 -1.2413e-05
1:62950858 T C 0.709315 7.8131e-07
1:62954805 G A 0.023098 -5.9941e-06
1:62958311 C T 0.020555 1.4463e-05
1:62984897 T C 0.707139 1.2556e-07
1:62999359 G A 0.088759 -7.6733e-06
1:63042465 C T 0.091771 -1.4221e-05
1:63049593 G C 0.710325 -5.5728e-06
1:63068299 A G 0.081042 -1.4193e-05
1:63073113 T C 0.125416 -3.0714e-05
1:63083289 A C 1.239215 -2.1681e-05
1:63089481 C T 0.028589 6.1154e-06
1:63089527 C T 0.140100 -1.4536e-05
1:63092120 C G 1.872901 -4.0722e-05
1:63105425 A G 0.104126 2.6823e-06
1:63118196 C A 0.708397 1.3453e-07
1:63130525 A G 0.083792 1.0056e-06
1:63141639 C G 0.054499 -1.2105e-05
1:63144920 C T 0.107621 1.5763e-05
1:63171063 T C 1.291402 -3.2984e-06
1:63188086 A C 0.366698 1.4923e-05
1:63191777 T C 0.435660 1.9802e-05
1:63194030 T C 0.096232 1.2631e-05
1:63197952 A G 0.167526 2.6546e-05
1:63210814 A G 0.441824 1.0281e-05
1:63230772 A C 0.067752 4.6640e-06
1:63245712 G A 0.085023 -1.7177e-05
1:63261652 G A 0.070733 1.8603e-06
1:63266709 G A 0.335229 2.8733e-05
1:63276318 A G 0.026481 2.7052e-05
1:63281099 G A 0.104524 -1.0265e-06
1:63282546 G A 0.022072 7.2576e-06
1:63295255 G A 0.023462 1.5986e-05
1:63318596 C T 0.057678 7.5671e-06
1:63323814 T C 0.090983 1.7532e-05
1:63329415 G A 0.063495 2.3638e-05
1:63329459 A G 1.149786 7.6896e-07
1:63333210 T C 1.396079 -6.0966e-06
1:63342388 A G 0.085057 -4.6341e-07
1:63348122 A G 0.041981 -1.2265e-06
1:63359979 C T 0.575066 3.1062e-05
1:63364079 C A 1.835775 -3.7490e-06
1:63376404 C A 1.488922 4.0988e-06
1:63382493 C G 0.114448 -3.4040e-05
1:63384570 A G 0.061567 -2.0852e-07
1:63389900 A G 0.127711 5.6899e-06
1:63392256 A G 0.576841 -1.4956e-05
1:63396804 A G 0.064879 1.8725e-05
1:63398734 G A 0.259685 9.2442e-06
1:63399425 A G 0.838185 1.2639e-06
1:63404702 G A 0.725090 -7.1199e-06
1:63414204 T C 0.697834 1.1612e-05
1:63419090 T C 0.467618 -5.3127e-07
1:63419757 C T 0.064627 -1.4514e-05
1:63424393 G C 0.038710 5.5485e-06
1:63432696 G A 0.040492 8.6912e-06
1:63440125 C A 0.661786 2.5231e-05
1:63442211 A G 0.036443 7.3761e-06
1:63446357 G A 0.031108 -5.7471e-06
1:63446857 G A 0.133654 5.3291e-07
1:63447963 T C 0.038360 -2.2954e-05
1:63449363 C T 0.566557 1.9990e-05
1:63449815 A G 0.052061 5.0434e-06
1:63450542 T C 0.099105 -1.4751e-05
1:63454210 G A 0.082663 1.5260e-05
1:63455434 C T 0.067582 -1.1620e-05
1:63455589 C A 0.229182 -7.6045e-06
1:63458149 G A 0.044378 1.6105e-05
1:63459851 T G 0.062411 1.2295e-05
1:63460027 C T 0.816124 3.5895e-06
1:63460722 T A 0.569603 -1.0020e-05
1:63461381 A G 0.425457 -1.4317e-05
1:63465583 C T 0.042331 -6.9934e-06
1:63465708 T C 0.162848 9.7085e-06
1:63468034 T C 0.047139 1.3034e-05
1:63471457 G A 0.059327 -7.9722e-06
1:63474236 A G 0.541986 -8.6662e-06
1:63476010 T C 1.641893 -1.3035e-05
1:63479728 T C 0.058909 1.6091e-05
1:63480730 G C 0.086349 1.0155e-05
1:63484437 T C 0.288319 -8.7059e-06
1:63486421 C T 0.418144 -7.4421e-06
1:63490520 C T 1.572540 2.6683e-06
1:63491195 A G 0.036042 5.8274e-07
1:63495201 C T 0.045547 1.9292e-05
1:63496207 A G 0.105133 -1.8180e-05
1:63501280 G T 0.071294 8.2343e-06
1:63501940 A C 0.797180 5.8484e-06
1:63503606 G A 0.953504 -6.7627e-06
1:63506318 T C 0.092713 1.3241e-05
1:63512304 T C 0.768231 1.9008e-05
1:63514788 A G 0.133222 -3.5193e-05
1:63515160 T C 0.028565 -7.0720e-06
1:63517230 C T 0.357012 1.4247e-05
1:63529371 A C 0.306562 -1.1063e-05
1:63532307 C A 0.411457 5.4723e-06
1:63535086 C T 1.635260 -2.1528e-05
1:63538050 G A 0.041580 8.3128e-06
1:63539607 A C 0.275573 -1.1767e-05
1:63541118 G A 0.741528 -5.1774e-06
1:63541801 T C 0.235047 5.4691e-05
1:63542550 A G 0.027382 2.8692e-06
1:63544850 C T 1.435534 -5.1777e-05
1:63546315 G C 0.302656 -1.3135e-05
1:63550500 G T 0.350807 -4.3751e-06
1:63550604 T C 0.913532 2.2273e-05
1:63553024 A G 0.033301 6.7302e-06
1:63553308 A C 0.049185 -1.4148e-05
1:63554295 T C 0.199131 3.4304e-06
1:63561950 C T 0.824144 1.2799e-05
1:63563105 G C 1.431220 7.1271e-06
1:63567217 G A 1.425274 9.3351e-06
1:63569036 C T 0.517025 1.9032e-05
1:63586973 T G 0.296329 2.8326e-05
1:63591129 G A 0.463613 1.7420e-05
1:63593372 T C 0.065124 8.9314e-06
1:63595298 T C 0.044412 -7.0250e-06
1:63605347 A T 0.042280 2.1364e-07
1:63605743 C A 0.157589 -1.1909e-05
1:63609387 G A 0.069948 -2.2280e-05
1:63618882 C T 0.059283 9.2945e-06
1:63626108 C T 0.036946 -2.0630e-05
1:63626202 A G 1.032135 -1.7746e-05
1:63627472 C T 0.292820 -2.0266e-06
1:63629398 A G 0.045911 -4.2087e-06
1:63632591 G T 0.551659 7.9938e-07
1:63638069 G T 0.761400 -1.6916e-05
1:63640802 C T 0.078566 -3.2651e-05
1:63650851 C A 0.768346 1.7450e-06
1:63654042 G A 0.113697 3.0936e-05
1:63654256 T C 0.525218 1.7413e-06
1:63675160 C T 0.226017 5.2156e-05
1:63677260 A G 0.473378 -1.9542e-06
1:63692004 T C 0.386295 7.1323e-06
1:63702557 T G 0.872585 2.6203e-05
1:63723267 C T 0.055077 -1.5177e-06
1:63727542 C T 1.901677 1.0760e-05
1:63738757 G T 0.294778 5.8428e-06
1:63740486 G T 0.678550 1.3776e-05
1:63744003 T C 0.034821 -3.0787e-05
1:63747459 A G 0.678911 1.3951e-05
1:63767531 A G 0.372267 -2.3612e-05
1:63769543 C T 0.065957 2.8890e-05
1:63770247 T C 0.028419 2.8436e-06
1:63771333 T C 0.035484 -1.1241e-05
1:63772373 T C 1.102141 -3.1068e-06
1:63773214 G A 0.160237 -7.3931e-06
1:63780819 G A 0.151992 -3.1077e-06
1:63783472 T C 1.585864 1.2934e-05
1:63791579 C T 0.030707 -2.5606e-05
1:63793076 G A 0.215409 2.0372e-05
1:63794815 G A 0.202303 -2.4749e-05
1:63796386 A C 0.049654 1.8781e-05
1:63798761 A G 0.185760 8.8130e-06
1:63799525 A G 0.246953 9.1610e-06
1:63800482 A C 1.754886 3.9413e-07
1:63810941 C A 0.312794 -2.5073e-05
1:63811573 T C 0.028851 3.3001e-06
1:63817470 T C 0.519421 6.3511e-06
1:63818393 T C 0.801131 -1.0438e-06
1:63819704 C T 0.035953 -1.7894e-05
1:63820334 G A 0.255293 -5.7360e-06
1:63821329 A G 0.543744 -1.8947e-05
1:63822507 G T 0.050606 2.1410e-05
1:63832889 T C 0.157419 5.2232e-05
1:63834080 G A 0.165177 -1.2021e-05
1:63834521 A G 0.841711 -6.0898e-06
1:63834814 T C 0.045615 -1.8042e-05
1:63856129 T C 0.041009 2.9953e-06
1:63861461 A C 0.053462 -1.2198e-05
1:63862740 A G 1.948275 -1.4494e-05
1:63872032 C T 0.076241 1.5452e-05
1:63875702 T C 0.070934 -3.6888e-05
1:63881552 T C 1.373392 -6.3301e-06
1:63884093 C T 0.087399 -1.3339e-06
1:63891080 G A 0.287016 6.9409e-06
1:63900739 A G 0.954864 2.5624e-05
1:63902431 G A 0.127215 -1.1911e-05
1:63902524 G C 0.046350 -1.3540e-05
1:63904661 A G 0.159129 -2.0273e-05
1:63912182 A G 0.025618 -3.7654e-06
1:63927838 A G 0.060751 -1.8960e-05
1:63930811 T C 0.225748 7.8428e-06
1:63931735 C T 0.037796 7.6050e-06
1:63950556 A G 0.040332 -2.8853e-06
1:63956378 C T 0.039207 -1.2509e-06
1:63960125 T C 0.052476 4.6468e-06
1:63990311 C T 0.056831 3.9613e-06
1:63990798 T C 0.042144 3.8590e-07
1:63991267 C T 0.667406 1.6078e-05
1:63999868 C T 0.290042 8.6911e-06
1:64006922 G A 0.095946 -5.0681e-06
1:64007088 G T 0.063573 -5.1519e-06
1:64008523 G A 0.068204 -1.8656e-06
1:64011657 G A 0.023935 1.7157e-05
1:64017419 A G 0.021313 2.7961e-06
1:64021096 A G 0.286979 7.0570e-06
1:64021864 G A 0.143354 2.0170e-07
1:64023363 A G 0.049950 2.4270e-05
1:64029095 T C 0.056505 3.4651e-05
1:64041787 T C 0.953395 2.2008e-05
1:64054540 G C 0.162236 -9.5234e-06
1:64061137 T C 0.286568 9.0882e-06
1:64061427 T C 0.062839 -2.2947e-06
1:64064780 C T 1.373831 -2.0683e-06
1:64073414 G A 0.704742 -5.5441e-06
1:64078256 T C 0.039951 -1.6854e-06
1:64078425 G A 0.305086 -4.0641e-06
1:64078621 T G 0.075823 -3.6506e-07
1:64080135 C A 0.715544 -2.2276e-05
1:64081095 A G 0.029255 7.5816e-07
1:64084872 C T 0.067568 -2.1245e-05
1:64085112 A G 0.028542 -6.3520e-06
1:64085895 A G 0.246559 1.4091e-05
1:64089432 A G 0.029075 -8.4044e-06
1:64090177 G A 0.078604 -1.7970e-05
1:64091739 G A 0.931623 5.2659e-06
1:64094040 C T 0.228801 6.7137e-06
1:64095111 G A 0.297729 3.8535e-06
1:64095862 A G 0.119650 -5.6053e-06
1:64095975 T C 0.021857 -1.1586e-05
1:64097432 T C 0.455070 7.0099e-07
1:64097942 A G 0.052656 1.3137e-05
1:64100884 G A 0.703365 2.2663e-05
1:64104099 G A 0.160560 9.4123e-06
1:64104307 T C 0.044323 -1.3894e-05
1:64105056 C A 0.216378 7.8791e-06
1:64105775 A G 1.055349 6.8955e-06
1:64107284 T C 0.363812 -1.0093e-05
1:64108407 A G 0.919145 -8.6887e-06
1:64108771 C T 0.396936 -7.9288e-06
1:64114301 C T 0.379522 -5.7559e-06
1:64125383 A G 0.073402 -2.0021e-05
1:64126450 A G 0.266471 5.1042e-06
1:64127468 G C 0.374541 -5.1276e-06
1:64130083 G A 0.027790 8.7191e-06
1:64142239 G A 0.021684 -1.0861e-05
1:64146637 G A 0.037007 3.5946e-06
1:64150067 G T 0.055478 -2.6076e-05
1:64155586 T C 0.166115 1.2191e-05
1:64158865 C T 0.060945 -2.7085e-06
1:64160572 G A 0.854695 -6.5676e-06
1:64167736 T C 0.163674 -2.5464e-05
1:64168051 C T 1.354122 -2.4417e-06
1:64169123 T C 1.546562 2.0014e-05
1:64169850 G A 0.029201 1.2593e-05
1:64171566 A G 1.430605 5.9157e-06
1:64174143 T C 0.047866 1.2119e-05
1:64174995 C T 1.485903 7.7187e-06
1:64178589 C T 0.393798 -1.4364e-05
1:64185415 A G 0.057008 1.0873e-05
1:64185804 T C 0.055706 7.2511e-06
1:64188151 C T 0.552016 3.4471e-06
1:64189719 T C 0.078801 -2.1182e-05
1:64193197 C T 0.145502 1.0164e-05
1:64199203 A C 1.486858 1.5638e-08
1:64207334 C T 0.029901 -1.1150e-05
1:64214560 C T 0.188262 1.4591e-05
1:64217123 C T 0.512306 -5.2654e-07
1:64220291 T C 0.030561 -2.5970e-05
1:64220636 T C 0.047169 4.5002e-05
1:64231841 T C 1.663030 1.2844e-05
1:64246871 A G 0.080205 -1.9629e-05
1:64254526 A G 0.428687 2.0190e-06
1:64256693 C T 0.212346 -8.2910e-06
1:64262118 T G 1.491750 -1.3636e-06
1:64265539 T C 0.385111 4.4031e-05
1:64270596 T G 0.058960 2.2842e-05
1:64273591 G A 0.033913 2.3589e-06
1:64275022 T C 0.092033 1.8825e-06
1:64278652 C T 0.026440 2.8803e-06
1:64287831 T C 0.095192 -2.9186e-06
1:64291605 T C 0.111834 2.3694e-06
1:64294732 A G 0.321242 5.9518e-05
1:64304937 T C 0.445914 -1.2390e-05
1:64310450 C T 0.118882 2.3537e-06
1:64313970 T C 0.066286 1.0858e-05
1:64335581 C T 0.031703 -8.4651e-06
1:64336101 T C 0.072647 -7.7545e-06
1:64339801 A G 0.368269 2.7153e-05
1:64340801 A G 0.727392 5.2322e-05
1:64343627 C T 0.292072 -2.2184e-06
1:64348148 G A 1.880561 -1.7921e-06
1:64368590 T C 0.070115 -1.1820e-05
1:64371315 A G 0.036929 -1.1355e-06
1:64384936 A C 0.177984 1.9548e-06
1:64389052 A G 0.068204 -2.3845e-05
1:64405776 A G 0.034236 -1.7384e-05
1:64406235 G C 0.203677 2.2242e-05
1:64417370 T C 0.140096 1.3580e-05
1:64418177 G A 0.088698 6.8653e-06
1:64426469 G T 0.048968 -1.2691e-05
1:64428284 T C 0.387168 -1.9278e-05
1:64429603 T C 0.100958 -8.9294e-06
1:64437658 C A 0.102872 -2.3723e-06
1:64438295 T G 0.107577 1.3103e-06
1:64441377 A G 0.764535 1.6474e-06
1:64457625 A G 1.612158 1.7883e-05
1:64467276 C T 0.046945 -1.8888e-06
1:64467315 G A 1.589981 8.2848e-06
1:64472871 G T 0.032173 -4.1178e-07
1:64483298 T C 0.026274 9.2011e-06
1:64488386 T C 0.689661 3.2283e-05
1:64502306 G A 1.558421 3.8277e-05
1:64505199 G A 0.031656 -2.9302e-05
1:64510433 A G 0.082255 9.4384e-08
1:64518525 C T 0.085206 7.0515e-06
1:64519580 C T 0.097140 1.0749e-05
1:64531564 A G 0.213784 8.3413e-06
1:64536440 A G 0.318400 1.9886e-05
1:64537743 A G 0.182876 1.2339e-07
1:64539270 T C 0.042141 -1.3094e-05
1:64540674 A G 0.052289 -1.7097e-05
1:64542579 A G 1.449419 -1.8789e-05
1:64544699 A G 0.030830 -7.8564e-06
1:64548780 G A 0.786889 -3.1866e-05
1:64549668 A G 0.322194 1.8063e-05
1:64550116 G A 0.033192 1.6925e-05
1:64553799 A G 0.282974 3.9786e-06
1:64554364 T C 0.057967 1.8406e-05
1:64560848 G T 0.962520 -1.0763e-05
1:64561277 A T 0.483465 -2.1145e-05
1:64574390 T G 0.076367 7.6891e-06
1:64578214 T G 0.269868 -1.2314e-05
1:64579157 T C 1.346024 -4.5986e-05
1:64581479 A G 0.125331 -1.1541e-07
1:64597927 G A 1.008744 -2.1671e-05
1:64603898 T C 0.408448 3.1253e-05
1:64607076 A C 0.143602 -1.5797e-05
1:64607155 A G 0.041240 1.0489e-06
1:64607352 A T 0.034297 1.4070e-05
1:64611193 T C 0.067095 1.5613e-05
1:64612756 G A 0.637776 -3.0259e-06
1:64614495 T G 0.338867 -5.1437e-06
1:64616391 A G 0.707772 4.8257e-07
1:64620749 T C 0.066660 -8.7162e-06
1:64622442 G A 0.568807 9.5198e-06
1:64627118 G T 0.704178 -2.4410e-06
1:64627911 C T 1.178025 -8.8896e-06
1:64643794 A C 0.021888 3.2582e-06
1:64652332 C T 1.962010 -4.4856e-06
1:64653382 A G 0.037214 -4.7811e-06
1:64663220 C T 0.082544 2.5713e-05
1:64671072 T C 1.423506 -6.9548e-06
1:64676114 A G 0.030966 -6.2793e-06
1:64678114 T C 0.020147 9.0596e-06
1:64688167 C T 0.481102 1.9158e-05
1:64695930 T C 0.023316 -2.6922e-05
1:64696430 G A 0.074755 -2.5216e-05
1:64713220 C T 0.489092 1.3374e-05
1:64727239 A C 0.269365 -1.2845e-05
1:64728916 C A 1.941768 -2.1875e-06
1:64738016 C A 0.099098 2.3587e-05
1:64745664 A C 1.194317 2.4779e-06
1:64747424 T C 0.406646 9.4597e-06
1:64752871 A G 0.141694 -5.2248e-06
1:64761820 T G 0.044446 8.3948e-06
1:64771386 T G 0.139485 2.0242e-06
1:64787206 G A 1.158541 7.0059e-06
1:64790514 G A 0.411273 1.5736e-05
1:64798754 C T 0.050899 -5.0426e-06
1:64801333 A G 0.360337 5.6723e-06
1:64806293 C G 0.103249 -7.7422e-06
1:64806684 T C 0.799818 1.1980e-06
1:64809630 A G 0.061516 5.7750e-06
1:64812060 G A 0.036579 5.8870e-08
1:64827479 C A 0.035470 1.1179e-05
1:64831603 C T 0.058297 -6.9256e-06
1:64833697 T C 0.026767 2.2192e-05
1:64835228 A G 0.036483 9.1331e-06
1:64845538 A C 1.221634 5.0257e-06
1:64848169 A G 0.216164 4.0017e-06
1:64851153 G T 1.681005 1.3002e-05
1:64853159 C T 0.028351 2.8933e-05
1:64853589 A G 0.024798 -1.3989e-05
1:64867223 T C 0.097065 1.2432e-05
1:64868352 A G 0.180881 -1.4254e-06
1:64871767 C T 1.741804 5.5668e-06
1:64889840 C T 0.047584 4.3758e-06
1:64890097 G A 0.114108 -1.9480e-05
1:64893744 T C 0.094705 3.0994e-06
1:64895633 T C 0.493641 5.4051e-06
1:64896081 A G 0.037024 -9.6753e-06
1:64897735 G T 0.023143 6.7621e-06
1:64902455 C T 0.155705 -1.7798e-05
1:64904561 A C 0.123618 -6.7336e-06
1:64916457 G A 0.225333 -4.0021e-06
1:64925123 G A 1.225031 -1.1101e-05
1:64926466 T C 0.140970 1.1192e-05
1:64928870 T C 0.138556 -8.2900e-07
1:64933188 A G 0.460421 1.2435e-05
1:64933324 G A 1.290165 1.2286e-05
1:64934176 C G 0.098313 4.1067e-06
1:64934264 T C 0.043882 7.0127e-06
1:64941609 T C 1.439053 -2.9133e-05
1:64945262 A G 0.045422 -8.7896e-06
1:64945307 T C 0.045734 1.0704e-05
1:64949062 A G 0.021419 5.2646e-06
1:64955321 A G 0.028236 -7.9889e-06
1:64958500 T C 0.131675 -1.2267e-05
1:64961152 C T 0.103661 -2.1526e-05
1:64961821 G T 0.025012 -1.0976e-06
1:64962168 T C 0.071328 -1.6897e-05
1:64972940 C T 0.045493 7.6067e-06
1:64974013 G C 0.033226 -2.7153e-06
1:64976086 A G 0.146131 6.7408e-06
1:64983804 A G 1.753496 -3.6429e-05
1:64992561 T C 1.382507 -8.9111e-05
1:64995832 A G 0.059120 1.7605e-05
1:64998457 A G 0.113789 -1.0641e-05
1:65000991 G C 0.116464 1.5512e-05
1:65003839 C T 0.069173 1.0075e-05
1:65005619 T C 1.789935 -2.6405e-05
1:65010679 G A 0.097898 6.2380e-07
1:65011778 T C 0.044582 -6.2571e-06
1:65013534 T C 0.041423 2.4922e-05
1:65013586 C T 1.545267 -5.4892e-05
1:65013996 G A 0.079869 1.3499e-05
1:65015919 T C 1.878106 3.9862e-05
1:65016302 G C 0.024656 -5.4771e-07
1:65027990 C T 1.835241 1.8996e-05
1:65029454 G A 0.183522 1.1350e-05
1:65031202 T C 1.782503 4.8362e-05
1:65031928 T G 1.427772 1.9546e-05
1:65033741 C T 0.063529 7.2627e-06
1:65036229 G A 0.078475 -7.5549e-06
1:65036321 A C 0.141912 1.7952e-05
1:65041861 G A 1.447848 1.5378e-05
1:65042248 A G 0.038173 1.2226e-05
1:65043747 T C 0.023153 -8.3443e-06
1:65043855 A G 0.233085 -1.8605e-05
1:65051086 C T 0.108879 -1.7901e-07
1:65069185 C T 0.218435 7.4206e-06
1:65071217 A C 0.031958 -1.0088e-05
1:65080781 T C 0.087970 4.9870e-07
1:65083134 G A 0.304444 -1.0105e-05
1:65085001 A G 0.230899 -3.4482e-05
1:65093613 G T 1.773341 -6.6305e-06
1:65093851 G T 1.575947 -1.3770e-05
1:65095054 A G 0.123128 6.1276e-06
1:65098309 A G 0.060068 -3.4610e-05
1:65107137 A G 0.238090 6.3555e-06
1:65111871 T C 0.061465 -2.8082e-05
1:65112588 A G 0.120799 -1.8793e-05
1:65122386 C A 0.075445 6.0324e-06
1:65122855 T G 0.186766 9.8967e-06
1:65136573 T C 0.033434 -2.2775e-06
1:65143441 A G 0.320464 -6.3208e-06
1:65146290 G A 0.111409 -1.1977e-05
1:65147002 T C 0.078859 -1.2654e-05
1:65148949 T C 0.073266 -3.5877e-06
1:65151699 A G 0.041107 -6.2434e-07
1:65154595 G T 0.082524 -2.2280e-06
1:65155172 T C 0.094284 -2.3455e-05
1:65155765 C T 0.234357 -1.4285e-05
1:65158105 C T 0.184634 -2.0957e-05
1:65158724 T C 1.712096 1.1214e-06
1:65161788 A C 0.315174 -1.6476e-05
1:65164880 G A 0.179834 7.0743e-06
1:65169152 C G 0.074283 -2.3449e-06
1:65170405 C T 0.730931 -7.2906e-06
1:65172350 T C 0.033488 4.2700e-06
1:65174573 G T 0.188116 1.4330e-06
1:65180463 T G 0.313586 -3.2193e-05
1:65184504 G A 0.144710 2.4452e-06
1:65186277 T C 0.040444 7.0581e-06
1:65186794 G A 0.638816 -2.4991e-05
1:65187438 C T 0.194368 5.1092e-06
1:65187899 G T 0.250706 4.9828e-06
1:65189577 C T 0.288067 -8.9392e-06
1:65194236 C A 0.023017 4.2675e-06
1:65205401 G A 0.067738 -1.3883e-05
1:65208936 C T 0.064729 1.1671e-05
1:65209111 A C 0.053591 7.1243e-05
1:65212449 A G 0.049427 -1.5694e-05
1:65213823 T C 0.067092 7.9631e-06
1:65219707 T C 0.063818 1.0103e-05
1:65220054 G T 0.047400 8.6799e-06
1:65229965 C A 0.049484 -1.7185e-05
1:65241034 T C 0.027219 -7.7953e-07
1:65245638 C T 0.206726 -3.3476e-05
1:65250982 G T 0.660800 -6.0637e-05
1:65271101 A G 0.082548 -3.8508e-05
1:65278220 C T 0.196748 -2.6847e-06
1:65292112 G A 0.077744 4.6550e-05
1:65295857 A G 0.300799 1.2201e-05
1:65295916 A G 0.096439 -8.3097e-06
1:65302569 C T 0.047400 -1.9114e-05
1:65304550 C T 1.720331 -1.3570e-05
1:65305947 G T 0.047740 -2.0634e-05
1:65306182 T C 0.683245 -4.5561e-05
1:65324321 C T 0.020542 3.3838e-06
1:65326908 G C 0.038262 8.4178e-06
1:65327578 G T 0.136992 4.9756e-07
1:65335062 G A 0.204380 1.4769e-06
1:65345647 C A 0.046948 3.8051e-07
1:65365560 C T 0.057729 1.2820e-05
1:65371418 T C 0.182798 -1.5030e-05
1:65372052 G A 0.209354 -1.6036e-05
1:65377903 C T 0.292796 1.2953e-05
1:65379982 C G 0.375752 2.1315e-06
1:65381504 A G 0.236692 -2.5886e-05
1:65383466 C T 0.104789 3.1216e-06
1:65389094 T C 0.154903 2.1522e-06
1:65393862 A G 0.126069 6.0578e-06
1:65400605 T G 0.034610 -5.2104e-06
1:65412137 G T 0.162216 -1.7926e-05
1:65413953 G A 1.415832 1.6998e-05
1:65421157 A G 0.022412 1.5412e-05
1:65421227 C T 0.306606 5.9831e-06
1:65423071 C T 0.262259 -1.1056e-05
1:65426916 A G 0.051307 -1.4094e-05
1:65429455 T G 0.033505 7.6136e-06
1:65440168 G A 0.128877 9.6975e-06
1:65441008 T C 0.064722 -1.4240e-05
1:65458230 T C 0.055927 1.4241e-05
1:65459206 A G 0.092292 5.8484e-06
1:65463837 G T 0.059517 1.6076e-06
1:65464209 T C 0.056359 1.1319e-06
1:65465019 C T 0.208804 5.6751e-06
1:65467298 C T 0.061105 8.5892e-06
1:65488693 T C 0.247776 1.5813e-05
1:65491893 A G 0.073120 4.0914e-06
1:65499640 G C 0.157062 1.8185e-05
1:65499815 C T 0.392730 7.8816e-06
1:65502527 T C 0.119392 4.0932e-05
1:65505271 G A 0.179143 5.0582e-06
1:65515753 C T 0.184886 7.9012e-06
1:65519763 C T 1.503357 -2.0924e-05
1:65523343 A G 0.102076 -1.1831e-05
1:65530114 G A 1.049835 8.7898e-06
1:65542420 G C 0.054431 1.0976e-05
1:65542831 C T 1.814720 1.6070e-05
1:65543802 C T 0.253651 -1.4876e-05
1:65545457 G A 0.074538 -4.5120e-06
1:65546924 T C 0.156898 -5.1683e-06
1:65558093 A G 0.060173 4.5201e-05
1:65569252 C T 0.199090 1.7376e-05
1:65571312 C T 0.352130 -8.4032e-06
1:65571887 C T 0.151530 -1.4679e-06
1:65574491 G C 0.048767 -1.6747e-05
1:65580573 C T 1.682572 1.7174e-05
1:65583499 G A 1.624136 1.7479e-05
1:65584570 G A 0.344463 -9.2867e-06
1:65587028 C T 1.520407 1.7889e-05
1:65593300 A G 0.145744 -8.3516e-06
1:65598045 T C 0.067534 8.4210e-06
1:65607538 A G 0.039027 7.6941e-06
1:65609707 G A 0.190461 -1.7045e-05
1:65614849 T C 0.026216 4.8566e-06
1:65615520 C T 0.189207 -7.7519e-06
1:65619503 T C 0.061350 -1.5085e-05
1:65638018 A G 0.037313 -2.0234e-05
1:65638425 T C 0.120031 -1.2135e-05
1:65641512 T C 0.056277 -4.9444e-06
1:65642122 G C 0.098659 4.7556e-06
1:65648380 T C 0.515362 2.4581e-05
1:65661420 G A 0.121255 -9.3271e-06
1:65661829 C T 0.034930 -1.8765e-05
1:65686894 T G 0.436809 -4.2981e-06
1:65695732 T G 0.074052 -7.7769e-06
1:65696034 C G 0.539977 3.5264e-06
1:65696189 G T 0.244923 -2.8356e-05
1:65698179 A G 1.449688 9.3218e-06
1:65698875 A G 0.124294 1.3797e-05
1:65699345 G A 0.040856 2.6284e-05
1:65704031 C T 0.471300 -2.9059e-06
1:65710181 T C 1.370397 8.4064e-09
1:65712362 A T 0.038007 5.0674e-06
1:65723174 A C 0.558985 -5.3245e-06
1:65728976 G C 0.040529 5.3548e-06
1:65729058 G A 1.566540 3.5038e-06
1:65733200 A T 0.058613 -2.6332e-05
1:65763898 A G 1.171834 1.3827e-05
1:65764742 G A 0.086831 2.1783e-05
1:65768816 T C 0.027943 -4.2052e-07
1:65769711 A C 0.181969 1.5277e-05
1:65780763 C T 0.024166 -6.2326e-06
1:65781901 A G 0.161736 3.1022e-06
1:65797893 G A 1.444483 2.3838e-05
1:65797988 C T 0.060150 -6.2024e-06
1:65801283 A G 0.664346 -3.8172e-06
1:65805144 A G 1.145094 4.3182e-06
1:65810301 G A 0.028606 -6.6602e-06
1:65810601 T C 0.036483 1.3110e-05
1:65822517 C G 1.203435 4.1979e-05
1:65826847 C T 0.122723 3.4920e-07
1:65830608 C T 1.151601 1.4121e-06
1:65836615 G A 1.854134 -1.4931e-06
1:65845446 C A 0.110307 -1.1221e-05
1:65849236 C T 0.043331 1.2488e-05
1:65849887 A G 0.052588 -8.9132e-07
1:65854473 T C 1.120639 3.0696e-05
1:65857403 G A 1.113224 4.0173e-05
1:65858145 A G 1.079539 3.5211e-05
1:65860660 C T 0.020215 -2.2717e-05
1:65860687 C A 1.153607 2.2988e-05
1:65867519 A G 0.052704 -1.2656e-05
1:65867869 A G 0.033492 1.7485e-06
1:65869274 T C 0.654602 6.7623e-06
1:65871062 T G 0.892334 9.1845e-06
1:65872981 C A 0.055169 -1.4548e-05
1:65873872 G A 0.236315 4.3722e-06
1:65875353 G A 0.168992 2.8079e-06
1:65879252 G A 0.910364 -7.8214e-08
1:65884783 C T 0.066858 2.0182e-05
1:65885357 G A 0.564585 1.5099e-05
1:65886398 C T 0.923518 2.4227e-06
1:65887606 A G 0.259165 1.1849e-05
1:65896561 A G 0.425386 1.8483e-05
1:65896612 G A 0.074575 -6.0591e-06
1:65896674 G A 0.513761 5.2542e-06
1:65897747 G A 0.186365 -3.9280e-06
1:65904455 G C 0.836095 -4.2510e-06
1:65904703 A G 0.021657 -1.3283e-06
1:65911519 A G 0.058851 -1.8567e-05
1:65914995 A G 0.055438 2.5104e-05
1:65936181 A G 0.256574 2.9333e-06
1:65937065 T G 1.211666 -5.3015e-06
1:65938261 T C 0.032693 1.0246e-05
1:65942266 C T 0.946827 -1.6145e-05
1:65966536 C T 0.045673 2.2411e-05
1:65975847 C G 0.065963 -1.6316e-05
1:65976098 G C 0.100366 1.2536e-07
1:65982388 A G 0.049525 -9.5621e-06
1:65989398 T G 0.349226 2.3687e-05
1:65990422 T C 1.106686 -1.7350e-05
1:65992625 T C 1.399183 -2.9875e-06
1:66001886 G A 0.049369 -8.9574e-06
1:66003252 G A 1.289444 -4.2528e-07
1:66004665 G T 0.031693 5.4159e-06
1:66040934 A T 0.158728 -1.4971e-05
1:66043112 G A 0.565911 6.7694e-07
1:66044553 T G 0.104184 3.3826e-05
1:66046117 C A 0.373991 -3.7281e-05
1:66058513 G A 0.880945 7.6443e-06
1:66067396 C T 0.063023 1.9392e-05
1:66075952 C G 0.341080 -1.9930e-05
1:66089782 T C 0.754101 -2.3009e-05
1:66102257 A G 0.740393 -2.7479e-05
1:66105944 T C 0.748777 -2.9026e-05
1:66124882 T C 0.368830 -1.3166e-05
1:66132900 G T 0.371709 -1.5387e-05
1:66152889 C T 0.343141 -2.0746e-05
1:66154563 T G 0.064675 -1.3154e-05
1:66161461 C T 1.258529 2.7020e-05
1:66163796 T C 0.041757 -8.2776e-06
1:66165565 T G 0.332088 -1.7024e-05
1:66165578 C T 0.033437 -6.3706e-06
1:66165836 A G 1.631867 8.0589e-06
1:66169679 A G 1.263666 1.8730e-05
1:66171728 C T 1.710981 -1.6165e-05
1:66172006 A C 0.656734 1.2788e-05
1:66194165 T C 0.075901 -6.2487e-06
1:66199223 T C 1.462325 -8.1389e-06
1:66200904 T C 0.092934 1.8343e-05
1:66224637 C T 0.260841 4.6521e-06
1:66225711 T C 0.063114 -1.5497e-06
1:66228851 C A 0.641659 2.6459e-05
1:66236917 G A 0.023330 -2.3702e-05
1:66238379 A G 0.381355 2.6268e-05
1:66242007 A C 0.042722 9.8102e-07
1:66256127 C T 0.047747 -1.6939e-05
1:66257838 A C 0.393642 2.2001e-05
1:66269311 C T 0.166092 -1.6337e-05
1:66277843 A G 0.033447 9.1921e-07
1:66279125 G A 1.568695 -2.7819e-05
1:66279434 G C 0.239385 1.9187e-05
1:66281473 C T 1.638449 -1.7640e-05
1:66281595 A G 0.053061 4.9650e-07
1:66290207 C T 0.077842 -9.7946e-06
1:66293871 T C 0.239229 1.8419e-05
1:66298524 T C 0.032978 -1.7961e-05
1:66304768 G T 0.492152 -8.4021e-06
1:66306551 G A 0.040006 -4.2340e-06
1:66310689 C A 1.124773 -1.6927e-05
1:66310865 C T 0.259845 2.3775e-05
1:66311503 A G 0.073776 -7.8453e-06
1:66313154 A C 0.082670 3.2042e-07
1:66320351 C T 0.038391 2.5710e-05
1:66323435 G A 0.065307 5.5971e-06
1:66332054 A G 0.077506 -6.6090e-06
1:66337832 G A 1.189085 2.7710e-06
1:66339048 T C 0.971574 -9.3715e-06
1:66344857 C T 0.404168 -6.8658e-06
1:66346519 G A 0.204006 -2.3931e-06
1:66358242 G C 0.483880 -3.8131e-06
1:66374367 G A 0.106588 4.5343e-06
1:66376007 T C 0.041947 1.1180e-06
1:66379760 G A 0.187548 -9.7767e-06
1:66382043 T C 0.026233 8.1243e-06
1:66386116 T C 0.129224 -2.4535e-05
1:66388153 G A 0.360742 -1.1667e-05
1:66397344 A G 0.257618 -7.9597e-06
1:66407700 C A 0.544995 -1.8462e-05
1:66416939 G A 0.878579 -3.2326e-05
1:66421031 G C 0.149181 -1.1501e-05
1:66427724 T C 0.061676 -2.6593e-06
1:66441891 C G 0.152961 -9.1210e-06
1:66447606 T C 0.087311 4.6006e-06
1:66471607 G T 0.048981 3.1960e-06
1:66478777 A G 0.042906 7.8113e-07
1:66481640 G A 0.051545 -6.6336e-06
1:66484558 C A 0.047832 1.9081e-05
1:66490092 G A 0.106221 1.0385e-05
1:66491283 T G 0.040669 4.2737e-05
1:66496588 A G 0.047251 2.0081e-06
1:66498241 A G 0.043021 1.0901e-05
1:66498299 A C 0.598984 -2.0071e-05
1:66516476 T C 0.050872 3.0087e-07
1:66516655 A G 0.035698 -2.4882e-05
1:66518697 T C 0.168063 1.6021e-05
1:66519663 G A 0.073854 3.0781e-05
1:66520957 G A 0.040291 1.0992e-05
1:66539046 G A 1.736422 -1.7098e-07
1:66549751 A G 0.094185 -1.2468e-05
1:66553857 A G 0.039761 1.4972e-05
1:66554707 T C 0.033424 -9.0245e-06
1:66568117 T G 0.088368 -3.6444e-06
1:66568162 A G 0.058086 2.6404e-05
1:66568509 A G 0.039122 1.7390e-05
1:66579180 C T 0.034093 -5.4277e-07
1:66579560 G A 1.015925 -1.2465e-05
1:66583262 T C 0.716757 -7.0737e-07
1:66586313 G T 0.064974 1.8047e-05
1:66587805 T G 0.164426 1.5321e-05
1:66602601 T C 1.356964 -1.2892e-05
1:66613556 A G 0.023867 -6.7157e-06
1:66617553 G C 0.265543 1.5146e-05
1:66622634 G A 0.630456 -2.7366e-05
1:66645003 C T 0.024210 -6.8337e-07
1:66649643 C T 0.024421 2.5311e-07
1:66660358 C T 0.470471 1.1965e-05
1:66662003 A G 0.027392 -1.5727e-05
1:66670804 C T 0.919343 2.9746e-05
1:66675016 G A 0.060952 -4.0683e-05
1:66680089 G C 0.052755 5.6765e-06
1:66681545 A G 0.038020 -1.1563e-05
1:66689109 G A 0.407180 4.0538e-06
1:66689833 A G 0.053139 5.9348e-06
1:66691345 T C 0.063964 3.0279e-06
1:66692764 C T 1.364974 2.9827e-05
1:66695751 G A 0.089932 2.1346e-05
1:66705663 G C 0.038636 1.6230e-06
1:66705884 A G 0.039183 4.0378e-05
1:66708635 A G 0.062203 -3.8736e-05
1:66713196 G C 0.039441 4.2141e-05
1:66721506 G A 0.042025 -5.0314e-06
1:66724021 A C 0.020426 6.6273e-06
1:66724248 T C 0.081572 4.1924e-05
1:66736066 T C 1.450303 4.3059e-06
1:66737584 G A 0.175118 -2.8685e-05
1:66745352 G A 0.331075 -1.3186e-05
1:66749779 T C 1.218870 -1.9359e-06
1:66753375 T C 0.064818 1.7406e-05
1:66755279 A C 0.135537 -1.0304e-05
1:66756993 G A 0.063260 2.8266e-05
1:66757714 T C 0.020236 4.1986e-06
1:66759233 A G 0.041804 5.0684e-06
1:66760560 G A 1.565360 -1.3295e-05
1:66769100 C G 1.148450 -1.5146e-05
1:66774019 T C 0.068948 4.7904e-06
1:66784172 T G 0.123077 -3.0755e-05
1:66785533 A C 0.170182 -2.4355e-05
1:66791226 A G 0.044884 4.4861e-06
1:66793745 C A 0.161022 -2.2635e-05
1:66796248 G A 1.182972 -1.6131e-05
1:66803433 C G 0.354897 6.8057e-07
1:66805270 C T 0.140341 -2.0482e-05
1:66807544 A G 1.212384 1.9965e-05
1:66810852 C T 0.048940 3.2523e-05
1:66813129 T C 0.042518 2.0311e-06
1:66830107 T C 0.131862 4.2315e-05
1:66834984 C T 0.038149 -9.9990e-06
1:66838076 T C 0.022051 -2.5351e-06
1:66843509 C T 0.276603 -3.1186e-05
1:66846766 C A 0.710026 -1.3646e-05
1:66850285 C T 0.051749 1.5046e-05
1:66850403 C A 0.178171 -4.0241e-06
1:66852981 A C 0.161672 7.4749e-06
1:66853783 C T 0.041899 6.2089e-06
1:66856026 A G 0.134915 4.4018e-07
1:66860768 G A 0.058865 -8.0853e-06
1:66861431 T C 0.085091 4.5388e-05
1:66864010 T C 0.143721 1.0391e-05
1:66873159 T C 0.056053 -5.8859e-06
1:66881254 T C 0.080787 5.4231e-06
1:66887451 A G 0.282940 -3.3737e-05
1:66913466 T C 0.146621 1.0976e-06
1:66920877 A G 0.108080 -2.4611e-05
1:66921933 A G 1.157895 3.3869e-05
1:66923044 G A 0.231062 -2.9295e-05
1:66931240 C T 0.205186 -2.8936e-06
1:66942656 T C 0.271054 5.6784e-06
1:66945463 G T 1.033022 6.5595e-06
1:66956151 T G 0.399530 3.1735e-05
1:66958259 C T 1.893728 1.2060e-05
1:66958923 G A 0.232667 8.3081e-06
1:66960809 G C 0.151319 -6.9065e-06
1:66973744 C T 1.792760 1.1786e-05
1:66980066 A G 0.057695 -1.3831e-05
1:66986557 G T 0.614498 1.5367e-05
1:66989719 G A 0.030738 2.4960e-05
1:66992613 G A 0.261021 -9.8189e-07
1:66992956 T C 1.956601 1.1030e-05
1:66994327 T C 0.320280 1.9299e-05
1:66996088 A G 0.329745 6.6094e-06
1:67005229 G A 1.280241 2.1131e-05
1:67012582 C T 0.175291 -7.2949e-06
1:67028481 A G 0.603305 8.2829e-06
1:67034789 T C 0.292235 -2.7070e-07
1:67042720 A G 0.054397 1.8038e-05
1:67044940 G A 0.052690 5.0585e-05
1:67045928 A G 0.278187 1.2139e-05
1:67063174 A G 0.242309 2.0103e-06
1:67068033 A T 0.025682 3.7039e-06
1:67083451 C T 0.045928 6.8261e-06
1:67091281 A C 0.039186 6.2053e-06
1:67100291 C T 0.121741 -2.0448e-05
1:67103625 A G 0.045853 1.4116e-05
1:67109277 C G 0.132586 2.4964e-05
1:67109335 G A 0.311094 2.9161e-06
1:67110516 A G 1.123706 1.1382e-05
1:67110887 C T 0.041056 -5.2600e-06
1:67133111 C T 0.258893 9.4905e-06
1:67134281 G A 0.182519 -3.1508e-06
1:67134801 C T 0.047271 8.9377e-06
1:67143879 G C 0.067911 -1.4872e-06
1:67152165 A G 0.324799 1.5853e-05
1:67160602 G A 0.795018 2.8873e-05
1:67160814 T C 0.187742 1.2548e-05
1:67163039 A G 0.172738 -7.4176e-06
1:67165016 T C 0.055995 1.4782e-05
1:67168182 C T 0.795361 2.7249e-05
1:67176116 C T 0.047863 -8.1182e-06
1:67176131 G A 0.310700 -6.6570e-06
1:67176846 T C 1.482918 -8.5727e-06
1:67182647 T C 0.079134 5.9035e-08
1:67192271 G A 0.606297 1.5755e-05
1:67198843 A C 0.028603 2.7795e-05
1:67199156 T C 0.575556 1.7576e-05
1:67209818 G A 1.448015 -1.4107e-06
1:67215088 T G 0.150116 -8.3751e-06
1:67219980 A C 0.849452 -2.1596e-05
1:67222507 A G 1.866479 -1.4737e-06
1:67226357 A G 0.058348 -2.4375e-05
1:67239576 G C 0.931378 6.6400e-06
1:67242087 A G 0.266641 1.6872e-05
1:67243024 A C 0.624595 -1.2209e-05
1:67255360 T C 0.086515 1.1261e-05
1:67255725 G A 1.891678 -8.9956e-06
1:67258784 A G 0.236359 -5.0103e-06
1:67266170 C T 0.198097 -4.2411e-05
1:67266756 A T 1.710400 -1.5114e-05
1:67274795 C G 0.633421 -6.8674e-06
1:67280515 A G 0.271098 2.1751e-06
1:67280869 G A 0.998786 -1.1932e-05
1:67281402 C T 0.278748 -1.3125e-05
1:67283546 C G 0.190155 -2.8621e-05
1:67288045 T C 1.005243 1.0936e-05
1:67302410 T C 0.166517 -4.2998e-06
1:67306616 A G 0.721320 -3.4539e-05
1:67312599 A G 0.343634 -1.2186e-05
1:67313249 A G 0.056882 1.8776e-05
1:67327894 G A 0.056015 -2.2118e-05
1:67333069 C T 0.043953 9.0058e-06
1:67336554 C T 0.048600 -6.6701e-06
1:67341984 A G 0.275664 -7.7301e-06
1:67353848 C T 0.085506 -9.0152e-06
1:67363548 A G 0.025349 -2.8556e-05
1:67364346 T C 0.036980 -1.8590e-05
1:67371577 C T 0.090105 -8.0020e-06
1:67394918 G A 0.092006 -5.4091e-06
1:67400701 G A 0.054452 1.0282e-05
1:67413478 G A 1.469845 1.7385e-05
1:67413721 G A 0.134018 1.4043e-05
1:67444490 T G 0.052272 -1.6920e-05
1:67446696 G T 0.121027 -1.2948e-06
1:67448536 T C 0.115482 -1.0325e-07
1:67450431 G A 0.050521 -3.1144e-05
1:67458463 A G 0.119249 -1.7206e-06
1:67460791 C T 0.703083 -2.4901e-05
1:67467173 G C 0.054428 -3.5813e-06
1:67484791 A G 0.172058 -1.0388e-05
1:67485453 C A 0.737071 1.2696e-05
1:67487109 C T 0.056321 -1.1754e-05
1:67488571 G A 0.023870 -7.4546e-06
1:67496349 C A 0.088977 -8.2391e-06
1:67496607 T C 0.043287 1.7723e-05
1:67500778 T C 1.293663 2.1148e-05
1:67516893 T C 1.277776 3.2889e-06
1:67518534 T C 0.134721 -4.5308e-06
1:67524602 A G 0.066732 1.8816e-05
1:67524996 A C 0.037095 -7.7246e-06
1:67525207 T C 0.114615 -1.6368e-06
1:67526029 G A 0.265550 -8.0957e-06
1:67528146 G A 0.192777 1.1309e-05
1:67529243 G A 1.131434 1.5974e-05
1:67531216 A C 0.069822 -1.3994e-05
1:67538573 C G 0.197995 2.8374e-05
1:67560956 T C 1.735531 6.6393e-06
1:67561090 C T 0.076476 -1.6792e-05
1:67561772 A G 0.107397 3.0668e-06
1:67572614 C T 0.091173 -1.8994e-05
1:67582236 G A 0.185073 -3.0231e-05
1:67590461 C T 1.659113 1.7731e-05
1:67592114 T C 0.469118 -1.0804e-06
1:67597119 A G 1.700285 -3.4143e-06
1:67601132 T G 0.608476 -3.1221e-06
1:67603833 G A 0.082881 1.2256e-05
1:67608100 T C 0.095668 1.3734e-05
1:67633812 T G 1.063057 -1.2523e-06
1:67633963 T C 0.200596 6.2388e-06
1:67653010 A G 0.626026 5.7166e-06
1:67656735 G T 0.055210 -2.3273e-05
1:67664154 G T 0.835081 -3.3965e-06
1:67664840 C G 0.768911 1.0607e-05
1:67670213 A G 0.604907 -1.8254e-05
1:67670768 C T 0.895411 4.8288e-06
1:67671431 A G 0.043219 -1.4722e-05
1:67675516 T C 0.608772 -1.7530e-05
1:67681669 G T 0.892409 5.9569e-06
1:67685387 C T 1.756936 -5.3089e-06
1:67685598 C A 0.603394 -7.8735e-06
1:67702526 G T 0.126225 8.2519e-06
1:67705549 A T 0.043086 -1.1513e-05
1:67705900 A G 0.028559 1.9228e-07
1:67705958 A G 0.134065 6.4644e-06
1:67713747 G A 0.559686 -2.0013e-05
1:67719129 A G 0.696702 -1.2354e-05
1:67726104 C T 0.137200 1.1096e-05
1:67730055 G A 0.697171 -8.5442e-06
1:67731778 C T 0.048801 1.2609e-05
1:67732853 A G 0.113969 -8.1198e-06
1:67738738 T C 0.056070 -1.7855e-05
1:67739323 T C 0.079651 -7.8849e-06
1:67739367 G C 0.037194 -1.8108e-05
1:67740608 T C 0.076054 -3.8054e-06
1:67747195 G C 0.119473 2.1365e-05
1:67752701 A G 0.061261 -5.2743e-06
1:67752734 G A 0.173432 -1.9866e-06
1:67752848 T C 0.274240 1.3535e-07
1:67753508 T C 1.104181 -1.1142e-06
1:67760140 C T 0.934475 -3.1251e-06
1:67769006 G A 1.543135 1.4992e-05
1:67769859 A G 0.084438 3.2546e-06
1:67770278 A G 0.143184 -1.2219e-05
1:67770537 T C 0.419735 2.2157e-05
1:67770881 T C 0.061326 4.9941e-06
1:67774293 T C 0.681654 1.4604e-05
1:67781117 G A 0.367337 -5.2402e-06
1:67794918 C A 0.335906 -6.7222e-06
1:67800018 A G 1.542251 1.1084e-05
1:67806354 C G 0.314212 -1.2869e-05
1:67807306 A G 0.041379 -8.6795e-06
1:67818980 T C 0.101033 -1.1715e-05
1:67821447 T C 0.112929 -9.3689e-06
1:67826180 G A 0.051263 1.5302e-05
1:67833527 C G 0.092397 3.2592e-08
1:67833643 A G 0.046924 5.8470e-06
1:67836312 A G 0.103480 1.0137e-05
1:67836674 A G 0.040067 1.6160e-05
1:67836702 C T 0.058066 -1.5867e-06
1:67851615 T C 0.040845 -2.4631e-06
1:67857744 A G 0.070013 5.2412e-06
1:67859615 G A 1.418579 4.7370e-06
1:67860323 T C 0.040641 1.9465e-05
1:67862482 G A 0.045347 -3.8082e-05
1:67873346 A C 0.089633 -2.8614e-06
1:67887191 C T 0.060544 -1.3147e-05
1:67906853 T G 1.226785 1.8619e-05
1:67907697 A G 0.121380 -1.2128e-05
1:67913017 G A 0.048209 4.7780e-06
1:67925958 T C 0.090853 3.0375e-05
1:67927701 A G 1.483621 1.6956e-05
1:67929719 A G 1.701026 9.0523e-06
1:67934806 A C 0.024554 -3.7505e-06
1:67938108 A C 0.040386 5.1404e-07
1:67942087 C T 0.216980 2.9186e-05
1:67945956 T C 1.948788 -2.3110e-05
1:67948390 T C 0.063407 -6.1297e-06
1:67949596 A C 1.324904 -1.4038e-05
1:67952719 T C 0.374776 1.6181e-05
1:67963456 T C 0.216375 -1.0110e-05
1:67980225 T C 0.023697 5.7549e-07
1:67983071 T C 1.778420 -4.4386e-06
1:67988013 G A 0.048560 -6.8356e-06
1:67990706 A C 0.060211 4.7783e-06
1:67990819 G A 0.501079 -1.1876e-05
1:67996114 C T 0.224528 -2.8926e-05
1:67998989 A C 0.931048 -7.7763e-05
1:68000987 A C 0.069146 1.0663e-05
1:68012875 C T 0.437965 2.1928e-05
1:68019327 C T 0.809947 1.5008e-06
1:68023168 C A 0.565078 -2.0366e-05
1:68026095 A C 0.097204 -1.5785e-05
1:68027992 T C 0.389708 -1.8368e-05
1:68031619 C G 0.051212 -3.6159e-06
1:68037181 T C 0.104483 -3.3288e-06
1:68039605 T C 0.098976 -1.5919e-05
1:68040881 G A 1.000826 4.8345e-06
1:68043252 C G 0.588693 2.0429e-05
1:68049649 G C 0.803834 -3.4995e-05
1:68052334 T C 0.099992 -1.8340e-05
1:68052591 T C 1.015826 1.5032e-05
1:68054494 A G 0.121884 -2.2024e-05
1:68063074 T C 1.060724 -2.0568e-06
1:68063628 A G 0.539127 1.9914e-05
1:68073549 T C 0.358868 -1.9349e-05
1:68079175 C T 0.526201 1.5552e-05
1:68080164 C T 0.077547 1.5311e-05
1:68091204 T C 0.085526 1.2301e-05
1:68092455 T C 0.092390 1.5127e-06
1:68093940 T C 0.160778 -5.7889e-06
1:68096489 A G 0.516430 2.7314e-05
1:68098360 G A 0.076204 1.6684e-05
1:68100394 G A 0.570075 2.5025e-05
1:68105610 G A 0.159605 -2.3319e-05
1:68106357 G A 0.248904 -1.0359e-05
1:68108741 A G 0.034107 4.6313e-06
1:68110761 G A 0.630205 -1.0409e-06
1:68115186 C T 0.659246 -4.0485e-06
1:68116745 G A 0.043103 1.6392e-06
1:68121121 A G 0.086804 3.2867e-07
1:68123727 T C 0.493613 -3.0839e-06
1:68136898 T C 1.696821 -1.0702e-05
1:68143281 C T 0.294360 1.5554e-05
1:68153206 C T 0.289474 6.8086e-07
1:68161789 C T 1.261168 -2.3891e-05
1:68171532 T C 0.045483 6.2215e-06
1:68175052 A G 0.046595 -1.3336e-05
1:68182026 T C 0.029157 -1.8782e-06
1:68184933 G A 0.035311 3.3013e-07
1:68195741 A G 1.069819 -1.8543e-05
1:68197671 G A 1.408897 -1.4510e-05
1:68225092 C T 0.156548 -1.3384e-05
1:68231720 C T 0.073695 1.0381e-05
1:68240280 T C 0.123169 2.4032e-05
1:68250254 C A 0.709941 8.8306e-06
1:68258818 A G 1.455073 -2.7131e-06
1:68262328 G T 1.976113 1.8693e-07
1:68268638 G A 0.031833 -7.0387e-06
1:68278722 A G 0.585694 -1.0874e-05
1:68285045 C T 0.174350 -3.1497e-05
1:68301716 A C 0.048165 1.5258e-05
1:68309979 C G 0.043766 -2.1016e-05
1:68312884 T C 0.022112 1.2145e-05
1:68316499 G A 0.560107 -8.4412e-06
1:68321350 T C 0.133576 -4.6647e-06
1:68321437 G A 1.271092 -2.5141e-05
1:68329528 A G 0.057474 -6.9756e-06
1:68340086 C G 0.181792 -2.3289e-06
1:68347337 A C 0.031190 1.3553e-05
1:68358298 C A 0.605576 -9.3977e-06
1:68362712 G A 0.043888 -1.2732e-05
1:68374329 A G 0.674749 -1.1393e-05
1:68401266 C T 0.378519 -8.3679e-06
1:68415595 T C 0.417532 -6.4986e-07
1:68415745 T C 1.472178 -3.1696e-05
1:68417943 G C 0.093332 -1.1034e-05
1:68431604 C T 0.145699 -2.4721e-05
1:68447202 G A 0.702012 6.5042e-06
1:68447214 A C 0.769465 2.2259e-05
1:68449125 G A 0.047111 -3.2239e-05
1:68449274 T C 0.027834 8.1834e-06
1:68463735 T C 0.266012 2.9280e-05
1:68466286 A G 0.043980 1.0430e-05
1:68466964 G A 0.764851 -1.2469e-05
1:68476806 A G 1.847572 -9.8858e-06
1:68478105 T A 0.555004 -2.4046e-07
1:68478975 C G 0.072110 3.1096e-05
1:68479872 T C 1.863181 1.2263e-05
1:68481738 C T 0.743551 -1.6368e-05
1:68483483 A C 0.030860 -2.5850e-05
1:68487731 A G 0.028535 2.7059e-05
1:68491671 T C 0.049076 -1.8959e-05
1:68492620 T C 0.029799 -7.5676e-06
1:68507394 A G 0.056073 -1.7835e-05
1:68512441 G A 0.054938 -2.1732e-05
1:68512899 A C 0.053608 -1.8909e-05
1:68525288 A G 0.028735 -2.5958e-05
1:68549482 A G 1.655714 4.1494e-05
1:68552815 T C 0.147712 5.5596e-06
1:68559446 G C 0.029436 1.3640e-05
1:68564968 G A 0.074796 7.5933e-06
1:68567077 G A 0.179915 2.9225e-06
1:68567299 T C 1.170335 3.7170e-08
1:68567418 A G 0.434817 5.1785e-06
1:68567448 A G 0.514601 1.4866e-05
1:68567812 C G 1.294581 1.1321e-05
1:68568082 C G 0.260525 1.5218e-05
1:68568374 A G 0.041876 -9.0089e-06
1:68569593 A C 0.858646 -1.2547e-05
1:68571220 C A 0.648030 -2.0612e-05
1:68572636 A G 0.209065 2.4809e-06
1:68573853 A G 1.686921 -2.6353e-05
1:68574513 T C 0.042277 2.2502e-05
1:68577399 G A 0.295159 5.5539e-07
1:68578741 A G 1.831039 2.7769e-06
1:68578815 A C 0.078230 2.6400e-06
1:68580704 C T 1.002812 -9.3637e-06
1:68581840 G T 0.129509 -1.3661e-05
1:68583847 A G 0.050246 -4.3361e-05
1:68584185 T C 0.048699 1.3427e-05
1:68586013 A C 0.987502 3.0899e-05
1:68587184 A G 0.033471 1.4425e-05
1:68587794 T C 0.032523 -9.3113e-06
1:68587883 C T 0.600092 -3.0548e-05
1:68590734 C T 1.367392 -1.1031e-05
1:68599261 T G 0.097099 -1.1760e-05
1:68600278 G A 0.049872 3.1592e-06
1:68601429 A C 0.083612 -7.2966e-06
1:68603432 T C 0.384493 -1.4072e-05
1:68603586 T C 0.787899 1.5022e-06
1:68604253 A C 0.065103 -1.5448e-05
1:68605713 C T 0.032893 -3.7161e-07
1:68608446 G A 0.639717 -2.6281e-05
1:68611243 T C 0.847100 -5.2871e-06
1:68614320 A G 0.098605 -1.2753e-05
1:68616362 C T 0.332214 2.9576e-05
1:68625843 A G 0.695213 -8.1929e-06
1:68635338 T C 0.103518 2.2618e-06
1:68635390 C T 0.437914 -1.2900e-05
1:68638784 A G 0.028654 1.8163e-05
1:68644066 C A 0.119514 -1.2637e-05
1:68647716 C T 0.800590 2.0744e-05
1:68648887 G A 0.231627 5.6871e-06
1:68654867 G A 1.908739 -3.4008e-07
1:68657646 G C 0.049063 -2.7493e-05
1:68658961 C T 0.645072 -4.1865e-05
1:68663847 G A 0.509300 -3.2728e-05
1:68663904 T C 0.056049 2.9373e-06
1:68665023 C T 0.689878 1.6712e-06
1:68670982 T G 0.143286 -3.7797e-06
1:68676649 G A 0.376581 -1.7538e-05
1:68680929 T C 1.135622 3.4270e-05
1:68682111 T G 0.148195 -2.4803e-05
1:68682970 C T 0.043202 -1.5725e-05
1:68686111 A G 0.204187 -2.3355e-05
1:68693921 C G 0.047547 1.2061e-05
1:68694810 C A 0.059728 1.2723e-06
1:68705985 C T 0.134942 -3.8264e-05
1:68710765 C A 0.068724 2.6537e-06
1:68712223 T C 0.072467 1.6032e-05
1:68713347 C T 0.208001 -2.8797e-07
1:68713790 A G 0.039809 -2.3350e-05
1:68716542 A C 0.099975 -8.9842e-06
1:68720412 T G 0.185620 -1.7736e-05
1:68721433 G C 0.029011 -7.7435e-06
1:68728886 A G 0.042046 -6.8242e-06
1:68735312 A G 0.303424 -1.4545e-05
1:68735854 C T 0.109413 -1.5142e-05
1:68739416 T C 0.106129 3.2677e-08
1:68739937 T C 0.184427 3.3308e-05
1:68741454 A G 0.517147 -1.9965e-05
1:68742931 C T 0.943811 5.6556e-05
1:68748445 A G 1.445173 2.4415e-05
1:68758666 T C 0.055873 -7.9756e-06
1:68770445 A T 0.111983 3.8186e-05
1:68773120 G A 0.227972 -3.4984e-06
1:68773197 T G 0.045357 1.7633e-05
1:68773910 T C 0.034525 -1.7645e-05
1:68774142 G A 0.020749 -5.8979e-06
1:68787265 C T 1.072083 2.6723e-05
1:68788564 A C 1.482860 2.5113e-05
1:68793891 G A 0.408485 1.5461e-05
1:68797643 T G 1.509304 2.7125e-05
1:68799040 G A 1.509460 2.9858e-05
1:68808894 G A 1.473228 3.8247e-05
1:68812120 T G 0.236753 1.4336e-05
1:68812409 C T 0.043151 3.5940e-06
1:68821539 C T 0.739611 5.4785e-06
1:68823186 A C 0.060534 -1.9002e-05
1:68826316 T C 1.664206 -1.5263e-05
1:68829416 G A 0.031088 1.1181e-05
1:68831799 C A 0.570143 -4.5072e-06
1:68835103 A G 0.085557 1.7519e-07
1:68840797 G A 0.797639 -6.5132e-06
1:68851568 T C 0.131478 -2.7266e-06
1:68857717 G A 0.076520 -1.3164e-05
1:68874508 A G 0.584175 -6.8642e-06
1:68875772 C T 0.077662 -1.3038e-06
1:68884860 T C 0.029816 1.3858e-05
1:68899912 T C 0.099513 5.2242e-07
1:68901432 G T 0.236400 -4.9256e-07
1:68902493 T C 0.070305 -2.4090e-06
1:68906514 A G 0.035382 -1.9290e-05
1:68907092 T G 0.037520 1.6351e-05
1:68909128 G A 0.308687 -2.3036e-05
1:68915125 T C 0.065929 1.3125e-06
1:68918641 C T 0.130903 3.5210e-07
1:68920299 G A 1.894534 9.1940e-06
1:68920969 G A 0.650121 9.6570e-07
1:68921521 G A 0.350889 9.3044e-06
1:68921635 T C 0.317754 -1.7855e-05
1:68923610 G A 0.030459 -7.8072e-06
1:68927306 G T 1.156215 -5.7808e-06
1:68932322 A G 0.081827 -1.7040e-07
1:68933744 G A 1.245216 3.2791e-06
1:68934691 T C 0.407816 -5.4981e-06
1:68944524 A G 0.093954 1.1973e-05
1:68944633 T A 0.317870 -1.7525e-05
1:68944792 G C 0.089126 2.1134e-05
1:68983952 A G 0.202755 3.7995e-05
1:68988119 C T 0.278401 -1.4197e-05
1:69002427 T G 0.039387 -9.2278e-06
1:69008820 G T 0.604675 -2.8004e-05
1:69025090 G A 1.626380 -9.6205e-06
1:69034507 A G 0.071913 -1.8106e-05
1:69054410 C T 0.089565 -1.1483e-05
1:69057045 G A 0.058273 -9.3541e-06
1:69059606 G C 1.270146 1.7581e-05
1:69059831 C G 0.039101 2.7925e-05
1:69061839 C T 0.037843 2.7302e-05
1:69065829 A G 0.573132 -5.9631e-06
1:69080255 G T 0.101182 6.6383e-06
1:69080441 G A 0.033315 -2.3590e-06
1:69083551 C T 0.126443 -1.1434e-05
1:69085508 A G 0.138587 -6.6863e-06
1:69100479 A G 0.048111 5.3427e-06
1:69112965 A C 0.028949 -1.9204e-06
1:69113178 A G 0.046112 7.2337e-06
1:69116175 T C 0.073640 -1.9585e-06
1:69119278 A C 0.061955 -3.1623e-06
1:69136838 T C 0.222807 3.9928e-05
1:69139832 A C 0.056338 -2.1540e-05
1:69160634 G A 0.092842 -1.0610e-05
1:69161230 G C 0.382759 2.9911e-06
1:69184038 G A 0.373800 -1.7088e-05
1:69206010 A G 0.075102 -1.8137e-05
1:69210016 A G 1.585592 9.9726e-05
1:69210911 T C 0.059534 -1.3937e-06
1:69212053 T C 0.603380 2.2401e-05
1:69217209 A C 0.231606 1.2752e-05
1:69241513 A G 0.067507 8.8041e-06
1:69251957 A G 0.140358 -1.3698e-05
1:69261275 T C 0.090860 -4.8599e-06
1:69287391 A C 0.197972 -5.1062e-05
1:69288678 T C 0.106272 -4.2771e-05
1:69292386 C A 0.057977 3.0460e-05
1:69293805 C T 0.023489 -1.4421e-05
1:69297894 T C 0.088735 -4.8379e-07
1:69303675 C T 0.025954 -1.8432e-05
1:69305033 A G 0.243400 -1.2505e-06
1:69311526 C T 0.052585 7.6194e-07
1:69327623 A C 0.074358 -1.8050e-06
1:69352300 C T 0.193814 -3.0520e-05
1:69365189 T C 0.650638 7.2863e-06
1:69368226 A G 0.109352 2.4280e-05
1:69376418 T G 0.041427 -7.7756e-06
1:69378942 G A 0.047982 1.8749e-06
1:69385766 C T 0.263602 -3.9256e-06
1:69388561 C G 0.020110 -1.7754e-06
1:69398115 A G 0.034406 -1.3150e-05
1:69398568 A G 0.057692 3.7410e-05
1:69400121 G A 0.040658 1.4446e-05
1:69415205 C T 0.215923 7.9739e-06
1:69419136 T C 0.187878 -2.8079e-05
1:69419672 C G 0.099611 7.6814e-05
1:69428166 C T 0.081633 1.2447e-05
1:69435495 A G 0.046952 -7.6729e-06
1:69445763 A G 0.061717 -2.8951e-05
1:69448570 A G 0.121197 -2.1146e-05
1:69449173 A G 0.029038 -2.0428e-05
1:69450443 A G 0.033012 2.2101e-05
1:69450894 C G 0.064675 8.1009e-06
1:69482704 G T 1.309224 9.2504e-06
1:69492976 A G 0.391823 2.4586e-05
1:69500953 C T 0.044510 -1.8129e-05
1:69517610 C A 0.776074 -2.7584e-05
1:69520596 A G 0.772674 1.1113e-05
1:69522673 T G 0.059181 2.5918e-06
1:69523028 A G 0.024839 -1.3492e-06
1:69537589 T G 1.974872 1.8757e-07
1:69548032 C G 0.059293 -1.3872e-05
1:69550939 G A 0.045864 -2.3097e-05
1:69556068 C T 0.033781 -9.9943e-06
1:69556075 G C 0.068663 -4.0043e-06
1:69573888 A G 0.199117 1.5044e-05
1:69577831 A G 0.059174 -4.0443e-06
1:69588775 A G 0.028868 3.8831e-06
1:69588931 C T 0.065396 4.8296e-06
1:69594584 G A 0.052585 2.2780e-05
1:69595467 C T 1.438699 1.8379e-05
1:69600881 A G 0.122717 -3.0539e-06
1:69603418 A C 1.817355 1.6886e-05
1:69610942 G A 0.081212 2.0316e-05
1:69612571 A G 0.133579 1.6963e-05
1:69627731 A G 1.586969 -2.3831e-05
1:69633329 A C 0.028348 1.6425e-05
1:69649904 A G 0.267430 3.9563e-05
1:69651478 T C 0.702216 -2.6992e-05
1:69661510 G A 0.053935 -3.1727e-05
1:69664700 A G 1.046720 -1.8676e-06
1:69668656 G A 0.039547 2.9941e-06
1:69673540 C G 0.058582 3.0258e-06
1:69684997 C T 0.311839 -8.5904e-06
1:69687616 T C 0.047213 -1.2160e-05
1:69695698 A G 0.166479 2.0860e-05
1:69703634 C G 1.787589 4.4578e-06
1:69703777 C T 0.035929 2.9860e-06
1:69704143 C T 0.287350 1.8904e-05
1:69705602 C T 0.047020 3.4592e-07
1:69710434 A G 0.153604 -2.8179e-06
1:69722059 T C 0.044062 9.6255e-06
1:69722418 C G 0.145274 2.3296e-05
1:69723684 A G 1.490540 1.9655e-05
1:69740616 T C 0.043667 -2.9127e-07
1:69741298 A C 0.213189 -1.7126e-06
1:69744076 G T 0.049797 -1.8161e-05
1:69745743 G A 0.277286 8.6289e-06
1:69746553 G A 0.081603 -1.0602e-05
1:69751828 A G 0.069707 -1.5426e-05
1:69752770 T C 1.475373 -6.6681e-06
1:69754083 G T 0.045813 -7.7477e-06
1:69762172 G A 0.655564 -5.7354e-06
1:69767014 T C 0.079056 9.3065e-06
1:69794383 A G 0.104293 2.2332e-06
1:69797375 A G 0.038377 8.5303e-07
1:69811671 G A 0.032468 -2.1779e-05
1:69822725 T C 0.071379 4.3084e-05
1:69862986 T C 1.279476 -3.0984e-05
1:69864461 G A 1.380726 -3.2626e-05
1:69872206 A G 0.060289 1.1009e-05
1:69878772 C T 0.282114 -1.8015e-05
1:69879109 T C 1.258087 -3.8388e-05
1:69888635 G A 0.146016 1.1775e-05
1:69889952 A T 0.830617 -2.7961e-05
1:69900116 G T 1.316989 -2.2020e-05
1:69901810 A G 0.069309 -8.1661e-06
1:69904729 G A 0.079821 -7.6523e-06
1:69907892 T C 0.247565 1.2259e-05
1:69909170 A G 0.783193 2.0935e-06
1:69909474 C T 0.298651 3.5603e-06
1:69914861 G A 0.562922 1.9650e-05
1:69915596 A C 0.228169 -2.1301e-05
1:69920593 T C 0.096490 9.1672e-06
1:69920839 T C 1.033036 2.2189e-05
1:69933996 T C 0.100917 -1.5350e-05
1:69934056 G A 1.037503 -1.1900e-05
1:69937568 G A 1.473126 3.6826e-05
1:69940001 T C 0.037612 1.4567e-05
1:69951009 G A 0.423710 2.2990e-06
1:69968819 A G 0.063662 4.8656e-06
1:69970257 A C 0.501181 3.4100e-05
1:69983466 A G 0.035504 -1.1227e-05
1:69992644 T C 0.024910 8.9911e-06
1:69998598 A C 0.035416 1.5845e-05
1:70005824 A G 0.108760 1.5405e-06
1:70023317 A G 0.148140 -1.1725e-05
1:70029922 T C 1.311801 1.6392e-05
1:70031397 T C 0.541687 2.4391e-05
1:70032042 T G 0.125899 -2.2920e-05
1:70036065 C T 0.070043 -1.3040e-05
1:70056683 G A 0.042137 -3.5984e-06
1:70065555 G A 0.087909 1.7894e-06
1:70070592 T C 0.094447 1.4475e-05
1:70080092 T C 0.040550 -3.4006e-05
1:70083281 A G 0.598563 -3.1194e-06
1:70084301 T G 0.042314 -1.1448e-05
1:70088505 C T 0.032438 2.0490e-05
1:70089583 T C 0.097045 -3.0948e-05
1:70096854 A G 0.179521 1.1828e-05
1:70097103 C A 0.341420 2.5423e-05
1:70103896 A G 0.095198 2.1185e-05
1:70112480 C T 0.241568 1.1418e-05
1:70114611 A G 0.147223 -2.6073e-05
1:70124299 A G 0.144329 -9.0722e-06
1:70124891 G A 1.419491 2.8870e-06
1:70125230 T G 0.036823 1.0540e-05
1:70136869 C T 0.053000 1.3498e-05
1:70142373 T C 0.059561 1.2073e-05
1:70148282 T C 0.485794 3.0989e-06
1:70154441 C T 1.405041 6.4747e-06
1:70163397 A C 0.097470 -3.4691e-05
1:70163554 G A 0.188252 -3.4137e-06
1:70174192 C T 0.858649 -1.0668e-05
1:70176931 G A 0.215409 9.1655e-06
1:70179358 T G 1.234965 -8.5537e-06
1:70189259 G T 0.033118 -2.2490e-05
1:70190509 A G 0.174829 4.8713e-06
1:70202696 A C 1.282025 5.0030e-05
1:70205474 G T 0.110991 -8.1905e-06
1:70207668 G A 0.774418 3.7192e-05
1:70214055 G A 0.063859 7.4888e-06
1:70218616 T G 0.081773 2.5704e-05
1:70226997 T G 0.047754 -1.5198e-05
1:70231535 C T 1.191563 5.3669e-05
1:70237109 T C 0.067286 -2.7263e-05
1:70238828 A G 0.179453 -5.9161e-06
1:70241416 C G 0.058994 2.4773e-06
1:70241470 G T 0.128955 -9.2580e-06
1:70241819 T C 0.065147 -3.9612e-06
1:70243630 T C 0.129802 1.2956e-05
1:70244251 A G 0.434820 -2.8265e-05
1:70246016 C T 0.308405 -7.4469e-07
1:70248115 C T 0.800832 -1.5785e-05
1:70251539 T C 0.070869 -5.5766e-06
1:70254638 C T 0.113149 -2.0006e-05
1:70263007 C T 0.932826 1.6268e-06
1:70271325 G T 0.364352 3.8110e-06
1:70271531 C T 0.059674 8.1886e-06
1:70272063 G A 0.292555 -7.6984e-06
1:70277792 A G 0.031833 9.6138e-06
1:70278593 T C 0.141365 -1.5691e-05
1:70278764 T A 0.867465 -5.4108e-07
1:70279152 C T 0.186018 -8.7484e-06
1:70280269 C T 0.053727 7.1793e-06
1:70286985 T G 0.189921 -2.7599e-05
1:70288480 G A 0.109804 -3.5395e-06
1:70315688 A G 0.189136 -2.0554e-06
1:70316901 T C 0.034675 -1.9943e-05
1:70335682 C T 0.967593 2.4499e-05
1:70345714 T C 0.028630 -2.6586e-05
1:70345765 A G 0.087304 7.6704e-06
1:70355764 G A 1.070485 1.6997e-05
1:70355981 G A 0.097062 -1.1953e-05
1:70359799 C T 0.154801 -8.3804e-06
1:70364768 A T 0.063828 -5.4404e-06
1:70367087 C T 0.108920 1.6340e-05
1:70396007 T C 0.913978 2.4757e-05
1:70396734 G A 0.040934 1.0976e-05
1:70414376 T C 0.054404 8.9777e-06
1:70444049 A G 0.167825 -5.1775e-06
1:70445085 C A 0.111980 -8.3421e-06
1:70464144 G C 0.020314 -1.7917e-06
1:70470059 T C 0.206713 4.4939e-05
1:70471214 C T 0.194922 1.2789e-06
1:70472270 A G 0.131192 -2.2559e-06
1:70494216 G A 0.222348 -6.2112e-06
1:70496017 C T 0.062431 -1.1212e-05
1:70497110 C T 0.435051 4.9378e-06
1:70503937 A G 0.029085 5.6758e-06
1:70504360 T C 0.027610 1.5282e-05
1:70506922 T C 0.696532 -1.9190e-06
1:70516633 T C 0.148746 -1.1525e-05
1:70540801 C T 0.114843 4.1267e-06
1:70562089 T C 0.057423 1.3534e-05
1:70604967 C G 0.710311 7.5265e-06
1:70605737 T G 0.135534 -1.4760e-05
1:70611347 G A 1.854794 1.1534e-05
1:70616830 C T 0.037799 -3.1729e-05
1:70629075 C T 0.070431 2.6047e-05
1:70651527 G A 0.047030 1.1302e-05
1:70657326 T C 0.025390 3.9215e-06
1:70690540 T C 0.315585 -2.6209e-05
1:70722616 G A 0.159673 -1.5021e-05
1:70728221 A C 0.029986 2.7595e-07
1:70745871 C T 0.028276 -7.6592e-06
1:70750781 C T 0.041859 -3.5459e-05
1:70758887 G A 0.512173 -2.9052e-06
1:70764378 G A 0.186025 -2.2999e-05
1:70803336 T C 0.034964 -2.1098e-05
1:70805822 A G 0.080481 -4.0211e-06
1:70814792 G A 0.074354 8.4010e-06
1:70820880 A G 0.177379 -1.5472e-05
1:70823238 C A 0.489115 -1.0719e-05
1:70826385 A G 0.035018 -1.0193e-05
1:70847885 T C 0.042175 2.2815e-05
1:70848896 A G 0.391626 1.1003e-05
1:70851706 T C 0.173802 -2.0721e-05
1:70860321 C T 0.782394 -1.7893e-05
1:70869616 T G 0.037031 -6.5927e-06
1:70877964 A G 0.173915 8.5373e-06
1:70881147 G A 0.143445 -7.3111e-06
1:70881586 A C 0.022163 -1.2300e-05
1:70888101 C T 0.145713 -6.0633e-06
1:70889446 C T 0.049957 -1.0476e-05
1:70897131 T C 0.098078 -2.9881e-05
1:70902265 A G 0.113554 1.5535e-05
1:70903568 C T 0.030646 6.1578e-06
1:70904800 T G 0.580605 2.0634e-05
1:70908356 T C 0.026644 1.0187e-06
1:70910065 G A 0.135010 -2.3997e-05
1:70913076 G A 0.649883 1.3818e-05
1:70913726 A G 0.134997 1.0899e-06
1:70913765 T C 0.029742 -4.1953e-06
1:70921173 A G 0.654517 -2.8395e-06
1:70931286 C T 0.680859 -1.6037e-06
1:70931368 G A 1.126439 1.2974e-05
1:70934829 T C 0.780793 7.8961e-07
1:70936933 G A 0.024166 1.0121e-05
1:70944520 C T 0.378237 1.2433e-05
1:70945884 A G 0.354408 3.8396e-05
1:70947432 G C 0.084003 -3.2135e-05
1:70947586 A G 0.894170 -2.8879e-06
1:70948709 C T 0.354901 -1.7233e-05
1:70952314 A G 0.491587 1.3215e-05
1:70958228 G A 0.042770 -3.4792e-06
1:70966800 A G 0.141171 -2.4002e-06
1:70971964 A G 0.121428 2.4214e-05
1:70977329 G A 1.197564 -1.4123e-06
1:70978673 T G 0.130336 3.5201e-06
1:70979795 G T 0.037507 -1.7613e-05
1:70979802 A G 0.027896 1.0945e-05
1:70986547 G A 1.094505 1.5658e-05
1:70987292 T C 0.025648 1.6696e-05
1:70989921 T C 1.770179 4.9716e-08
1:70990202 A C 0.105554 1.6553e-05
1:70990438 T G 1.690535 9.7190e-06
1:70990955 T C 1.595227 6.2194e-06
1:70998630 C T 0.093451 -8.5184e-06
1:70998786 G A 0.263680 4.7454e-06
1:71002636 A C 1.012637 -4.0449e-05
1:71011845 T C 0.627206 -2.5185e-05
1:71020447 G T 0.036922 -5.4795e-07
1:71021214 C G 0.447491 6.1284e-05
1:71022016 T G 0.124559 -3.7976e-11
1:71023538 T C 0.071770 5.4797e-06
1:71024415 G C 0.063699 1.0337e-05
1:71025007 T G 0.037534 -1.4230e-05
1:71028151 A G 1.643518 1.0928e-05
1:71037863 A C 0.247612 -1.4138e-05
1:71038867 G A 0.602119 4.8689e-05
1:71044388 T C 0.064335 1.1545e-05
1:71045025 C G 0.081463 1.0599e-05
1:71047239 A G 0.145614 2.6277e-05
1:71047579 G A 0.023540 -2.2188e-06
1:71051162 G A 0.356040 1.9664e-05
1:71051482 T G 0.202473 1.2297e-05
1:71073907 G A 0.826799 -1.3702e-05
1:71073921 G A 0.148773 1.6092e-06
1:71093577 C T 0.148933 -3.6740e-06
1:71093805 A C 0.058338 3.0970e-06
1:71096767 A G 0.096042 3.6750e-06
1:71099205 T G 1.697491 -7.6970e-06
1:71103169 T C 0.302098 8.0487e-06
1:71108054 C T 0.110732 3.8990e-05
1:71116251 G A 0.485947 6.4429e-06
1:71125096 A G 0.092839 4.2787e-06
1:71132843 G A 0.125535 4.5622e-06
1:71140341 A G 0.059041 -1.4229e-05
1:71152679 A G 0.346738 8.6023e-06
1:71154805 G A 0.511038 1.2809e-05
1:71163602 G A 0.268328 -3.8133e-06
1:71166263 T G 0.648465 9.8104e-06
1:71170183 T G 0.587989 8.3429e-06
1:71170435 C T 0.586837 6.4018e-06
1:71184053 A G 0.100557 -1.7078e-06
1:71184918 A G 0.085631 -1.6035e-05
1:71194365 T C 0.068908 2.6568e-05
1:71194670 G T 0.055142 -5.7036e-06
1:71199713 T C 0.179232 -6.3903e-06
1:71241232 A C 0.775700 7.2799e-06
1:71243751 T C 1.926105 -3.0546e-06
1:71253528 T C 0.075989 -6.5621e-06
1:71256068 C T 0.101658 -2.8242e-06
1:71259335 T C 0.030479 -8.6321e-06
1:71271225 T C 0.038608 -7.7449e-06
1:71277122 G T 0.092356 1.2971e-05
1:71277773 A G 0.063556 4.4129e-06
1:71279161 G T 0.022187 -1.4252e-05
1:71286444 T C 0.044174 1.3138e-05
1:71315505 T C 0.030864 -4.5312e-06
1:71328975 C T 0.318614 2.0595e-06
1:71331271 A G 0.026546 -2.7148e-06
1:71331498 G A 1.833538 3.1263e-06
1:71337193 C T 0.485845 -1.6237e-05
1:71358190 C T 1.084105 -1.9613e-05
1:71359145 T G 0.066718 1.1379e-05
1:71360623 T C 0.571561 1.1662e-05
1:71365365 A G 1.796898 -4.4734e-06
1:71366499 T C 0.144707 2.1641e-05
1:71371420 G A 1.304305 2.6751e-05
1:71372061 C T 0.042029 -1.0059e-05
1:71373645 G C 0.073222 1.7586e-05
1:71373738 C T 0.207797 2.9724e-05
1:71375275 T C 0.438615 2.3548e-06
1:71375363 A G 0.748760 -7.0054e-07
1:71377650 C T 0.748372 -3.0477e-06
1:71391646 T C 0.788038 -2.5730e-05
1:71393317 G A 0.031955 -1.0369e-05
1:71394683 C T 1.678370 -4.1855e-06
1:71395231 G A 0.085672 2.2653e-05
1:71413440 G A 0.295676 4.7601e-06
1:71419163 C A 0.025128 -1.4302e-06
1:71424791 C T 0.037347 5.8494e-06
1:71426260 G A 0.175931 -8.2347e-07
1:71430468 T G 1.239548 -4.6113e-06
1:71436256 T C 0.437030 3.6375e-06
1:71443066 T C 1.262813 -3.5026e-06
1:71451095 A G 0.039996 -1.1273e-05
1:71454869 T G 0.042086 -1.0738e-06
1:71459050 A G 0.419667 1.4368e-05
1:71472911 A G 0.121843 -6.6044e-06
1:71485734 G A 0.080963 -2.6865e-05
1:71492027 C T 0.161910 6.3311e-06
1:71492135 G A 0.922127 -4.6761e-05
1:71508962 A G 1.758041 -1.4990e-06
1:71511515 A G 0.900504 -4.2050e-05
1:71512160 C T 0.185114 1.1982e-05
1:71523377 G A 0.044908 -1.9277e-05
1:71536574 C G 0.209024 -1.2043e-06
1:71548592 G A 0.080678 1.0508e-05
1:71548704 G A 0.048077 2.5210e-05
1:71550203 G A 0.068561 2.2759e-07
1:71561931 G A 0.027396 7.9074e-06
1:71564547 T C 0.116580 2.4159e-06
1:71570876 G A 0.152927 -1.3933e-05
1:71572592 G A 0.865037 -4.6178e-05
1:71582197 G A 0.357597 6.5318e-06
1:71623466 C G 0.123601 2.0583e-05
1:71656306 C T 0.092353 2.2833e-05
1:71689910 T C 0.043242 -4.2019e-06
1:71700211 A C 0.025448 -1.9586e-06
1:71706106 T C 0.178929 1.4738e-05
1:71733081 T G 0.058654 4.8958e-06
1:71737147 T C 0.041634 -6.2770e-06
1:71740028 G A 0.421204 1.8964e-05
1:71744271 C A 0.121411 1.2100e-05
1:71744693 T G 0.075136 1.8730e-06
1:71758154 A G 0.032179 9.7754e-06
1:71763262 G A 0.060252 1.1598e-05
1:71777548 G T 0.374752 5.7608e-06
1:71827570 C T 0.127436 3.3276e-06
1:71838498 A G 0.423920 -5.1440e-06
1:71841054 A G 0.042970 -8.0296e-06
1:71841594 C T 1.110372 -4.1601e-08
1:71843560 C T 0.028093 3.5616e-09
1:71850820 G A 0.349519 1.6965e-05
1:71873154 G T 0.073368 -1.1194e-05
1:71878842 T C 0.203530 6.1247e-05
1:71881862 A G 0.053670 -1.2260e-05
1:71891684 T C 0.055132 6.7501e-06
1:71892420 G A 0.346561 2.2310e-06
1:71907540 T C 0.222617 -1.5016e-05
1:71908893 C A 0.042433 -9.4202e-06
1:71915416 A G 0.115747 -1.5808e-05
1:71916908 T C 0.102430 2.0152e-05
1:71917832 T C 0.140300 -3.0716e-07
1:71918900 A G 0.047332 1.0862e-05
1:71925567 T C 0.031727 8.1912e-06
1:71936910 C T 1.058474 -1.0705e-06
1:71954017 C T 0.064960 3.8666e-06
1:71954087 C A 0.020946 -6.5624e-06
1:71962757 G A 0.027080 1.4178e-05
1:71964730 C T 0.040186 -2.7420e-06
1:71968455 G A 1.424454 9.7485e-06
1:71993292 T C 0.308996 2.5136e-06
1:71996378 T C 0.041791 -1.1574e-05
1:71999478 G C 0.131383 3.9431e-05
1:72001295 C T 0.132498 -9.5912e-06
1:72002778 C T 0.128421 -3.9004e-06
1:72004590 T C 0.038367 -8.6157e-06
1:72009280 A G 0.150381 -1.3183e-05
1:72025075 C T 0.020753 4.5166e-06
1:72029085 T C 0.121928 3.8289e-07
1:72029787 T C 0.054778 7.2022e-06
1:72035165 G A 1.363625 1.4324e-05
1:72045412 G A 0.094501 -1.2345e-05
1:72053025 T C 0.081144 -1.5276e-05
1:72056782 C T 0.030615 -4.0644e-07
1:72068519 G A 0.021300 -1.8467e-06
1:72094080 G T 0.135452 -2.6881e-06
1:72104447 T C 0.625319 2.6490e-06
1:72105376 C G 0.129475 -1.3235e-05
1:72110680 C A 0.849915 -1.3181e-08
1:72111106 A G 0.051953 -1.2003e-05
1:72112976 T C 0.177981 -1.2876e-05
1:72122758 A G 0.044986 -1.0514e-08
1:72123359 T G 0.113513 -6.3239e-06
1:72132964 G A 1.006171 1.3737e-05
1:72134192 A T 0.023404 -1.5359e-05
1:72137131 G A 1.854341 2.3714e-05
1:72147266 C T 0.062788 -9.4983e-06
1:72157134 T C 0.044898 2.8505e-06
1:72172833 C T 0.052072 -7.4630e-06
1:72187053 T C 0.170753 2.8204e-05
1:72190538 G T 0.045109 4.7935e-06
1:72193716 T C 0.022792 2.1041e-06
1:72203471 T C 0.034284 2.3082e-05
1:72224718 G A 0.776411 8.2561e-06
1:72229240 A G 0.055825 -4.1511e-06
1:72237521 C A 1.703107 -1.0066e-05
1:72239513 A G 1.793559 -2.6941e-05
1:72248054 T C 0.095674 4.3544e-05
1:72253096 C T 0.048124 1.6420e-05
1:72254355 T C 0.059415 -2.7663e-05
1:72260962 T G 0.070665 -2.2177e-06
1:72266725 T C 1.834432 -2.2291e-05
1:72271264 G A 0.923620 -3.9171e-06
1:72274473 A C 0.060731 -1.9670e-05
1:72274584 T C 0.048570 -1.0116e-05
1:72283412 G T 0.030898 3.2196e-06
1:72283557 C T 0.832647 -3.3013e-06
1:72284522 T C 0.076265 1.9575e-06
1:72285555 T C 0.089990 -1.3394e-05
1:72286293 G C 0.079512 -6.0290e-06
1:72287808 G T 0.127558 -2.0485e-05
1:72296671 G T 0.039013 1.7185e-06
1:72298076 A G 0.057056 6.7259e-06
1:72305762 T C 0.567451 3.7562e-05
1:72310372 G A 0.144217 -2.2689e-05
1:72322168 G A 0.020528 -1.8014e-05
1:72322935 A G 0.264183 -1.0841e-05
1:72324472 G A 0.047737 -8.6735e-06
1:72329415 T C 0.548473 4.9989e-05
1:72332478 G A 0.056083 -3.7082e-06
1:72376917 A G 0.020379 -1.6351e-05
1:72377152 A G 0.084469 2.4204e-05
1:72377808 G A 0.148508 -1.9840e-05
1:72381596 A C 0.820313 -9.5727e-06
1:72381813 A G 0.042124 -6.4708e-06
1:72385590 G A 0.281026 6.7651e-06
1:72392635 G T 0.032081 3.7743e-06
1:72395200 A G 0.076183 -6.4609e-06
1:72396422 C T 0.231222 4.2118e-05
1:72416547 T C 0.062142 2.0424e-06
1:72433346 T C 0.250251 -2.5171e-05
1:72464738 G A 1.200209 -1.1684e-05
1:72482061 A G 0.262983 6.4463e-06
1:72488455 T G 0.029650 1.3839e-05
1:72492243 A C 0.106319 8.0463e-06
1:72495217 G A 0.187980 -1.2736e-05
1:72495577 A G 0.851458 -1.9748e-06
1:72502026 G A 0.022180 -2.1663e-05
1:72503260 T C 0.039533 -6.0544e-06
1:72509490 C T 1.099594 9.1144e-07
1:72510517 C G 0.335178 -1.2597e-05
1:72515524 G C 0.144363 -8.0343e-06
1:72523179 G A 0.075707 7.8184e-06
1:72526247 G C 0.108349 3.3210e-05
1:72526628 T C 0.065889 2.6141e-06
1:72528539 C T 0.144414 1.0777e-05
1:72533819 T G 0.080559 1.7190e-05
1:72550398 A C 0.043508 -2.5250e-06
1:72554093 T C 1.159054 3.9974e-05
1:72554840 A G 0.058035 -1.6627e-05
1:72555807 T G 1.942506 2.3125e-05
1:72569309 T G 0.621994 7.3912e-05
1:72572991 G A 0.114843 -8.4151e-06
1:72579734 G T 0.074643 -9.4141e-07
1:72581409 T C 0.028868 2.1847e-06
1:72583521 G A 0.073678 -1.6791e-06
1:72585509 C T 0.029575 -1.0448e-06
1:72588669 C T 0.111358 1.4527e-05
1:72591856 C G 0.023173 -8.5231e-06
1:72594798 A C 0.147950 -1.7288e-05
1:72596508 C T 0.430404 -8.3925e-06
1:72608658 G A 0.050691 2.8759e-05
1:72615624 C G 0.201042 4.0692e-05
1:72628347 C T 0.412687 -6.9202e-06
1:72635996 A C 0.273353 -9.5515e-06
1:72640353 C T 0.561151 7.0713e-05
1:72657058 T C 1.879429 1.9611e-06
1:72660143 A C 0.030112 5.2827e-06
1:72663293 T C 0.112544 -8.5474e-06
1:72688503 A G 1.014623 4.3202e-05
1:72705673 T C 0.039333 -9.3585e-07
1:72729142 G A 1.465402 3.6476e-05
1:72733610 A G 0.203609 -2.9103e-05
1:72741382 G T 0.632061 2.2245e-05
1:72746633 A G 0.067286 -1.4385e-05
1:72764289 T C 1.614827 3.4702e-06
1:72764809 C T 0.125161 1.8828e-05
1:72765741 A G 0.023438 5.7825e-06
1:72812440 A G 1.199995 -1.5930e-05
1:72821310 G A 0.055788 -8.2339e-06
1:72823713 T C 1.189353 -1.9621e-05
1:72827037 G T 0.066793 -1.0558e-05
1:72835838 G A 0.032757 -1.6962e-05
1:72837777 A T 0.052840 -2.3279e-05
1:72862279 A C 0.044619 2.2012e-05
1:72876346 G A 1.254266 5.3072e-06
1:72878664 C G 0.072726 -8.5137e-06
1:72899299 A G 0.079807 -2.3602e-06
1:72901383 A G 0.096596 1.3132e-05
1:72925024 G A 0.240609 2.3746e-05
1:72936801 A G 0.339771 1.8843e-05
1:72938159 T C 0.029068 -1.9793e-06
1:72940536 T C 0.101148 -4.8247e-06
1:72949727 C T 0.113761 -7.6945e-06
1:72956037 T C 0.242377 1.4328e-05
1:72959039 A G 0.499131 -3.1248e-05
1:72960531 G A 0.441355 -5.3176e-05
1:72963345 T C 0.076394 4.4288e-06
1:72966262 G A 0.043117 1.7694e-06
1:72975584 C G 0.237658 2.2447e-05
1:72980953 C T 0.104674 -5.2800e-06
1:72980989 C A 0.036779 -1.8682e-05
1:72992761 C T 0.493868 -4.2728e-05
1:73002288 A G 0.089262 -8.6906e-06
1:73008167 T C 0.535564 -3.1184e-05
1:73008966 C T 0.113840 -9.6028e-06
1:73009445 A G 0.137856 -2.3771e-05
1:73026284 G A 0.042161 -6.5418e-06
1:73034947 T C 0.042052 7.6201e-08
1:73034948 G A 0.107975 4.4467e-06
1:73048685 A C 1.478039 3.7907e-05
1:73070794 A G 0.059572 2.3263e-06
1:73075932 C T 0.478386 -5.8855e-07
1:73101864 T C 1.478403 -8.1627e-06
1:73106674 T C 0.331381 -3.6753e-05
1:73120425 G T 0.033189 -2.0082e-05
1:73147803 G T 0.047033 1.0453e-06
1:73166998 C T 0.094522 -4.8649e-06
1:73167632 T C 1.418365 -1.2012e-05
1:73176768 C T 0.122560 -1.8589e-05
1:73185324 C T 0.036551 -3.0652e-05
1:73192263 A G 0.023690 1.0178e-05
1:73195560 T C 0.571854 2.4368e-05
1:73206858 A G 0.076190 1.0958e-05
1:73209862 C T 1.444047 -9.0420e-06
1:73226717 C T 0.107972 2.8435e-06
1:73242012 A C 0.054819 -2.5232e-06
1:73243035 A G 1.054469 4.1626e-06
1:73246413 G A 0.370360 -2.2902e-05
1:73274799 T C 0.048250 1.6190e-06
1:73287574 G A 0.026746 -1.6098e-05
1:73293057 A G 1.943835 -1.6570e-06
1:73297909 C G 0.027760 -1.4621e-06
1:73302426 A C 0.853563 1.0079e-05
1:73309443 C A 0.026437 1.7071e-05
1:73315310 A G 0.025465 -1.8870e-05
1:73315916 G A 0.942866 2.3462e-05
1:73328133 C T 0.158782 6.6494e-06
1:73332550 T G 1.913332 2.7968e-05
1:73336263 C A 0.961320 -1.2447e-05
1:73345533 T C 0.036466 8.9757e-06
1:73353669 T C 1.914202 2.5629e-05
1:73373581 A G 0.036144 6.3397e-06
1:73384514 G T 0.031153 2.3022e-06
1:73389228 T G 0.050443 -5.2886e-06
1:73391106 G A 1.910415 2.1640e-05
1:73391864 A G 0.061006 2.1492e-05
1:73394279 A G 0.136421 -1.5655e-06
1:73397730 T C 0.043018 -6.2953e-06
1:73406047 G A 0.586106 3.5306e-06
1:73408006 C A 0.028858 -4.0779e-06
1:73426137 T G 0.069540 -1.5881e-05
1:73437575 C T 0.958662 1.9068e-05
1:73443365 A G 0.035351 3.9344e-06
1:73443714 A G 0.110052 2.6111e-05
1:73465721 T C 0.128299 3.9452e-06
1:73467934 C T 0.081875 -4.8624e-06
1:73483214 C A 0.998395 2.1574e-05
1:73491664 T C 0.116427 -1.2770e-05
1:73524644 A G 0.026158 -1.3808e-05
1:73529393 A G 0.190118 -2.8340e-06
1:73532611 G A 0.043225 -3.4262e-05
1:73533529 C T 0.342379 -1.9546e-05
1:73536981 T G 0.073647 -4.7549e-07
1:73565568 C G 0.147165 -1.5933e-05
1:73568531 C T 0.113319 2.6596e-05
1:73574876 T C 0.159887 8.6251e-06
1:73581422 G A 0.059616 5.3244e-06
1:73582018 A G 0.028123 -5.3644e-06
1:73582970 T C 0.037136 9.3213e-07
1:73583976 T C 0.107907 -1.2009e-05
1:73618447 T C 0.075473 -6.5430e-06
1:73626443 T G 0.060809 -1.5269e-05
1:73628556 T C 0.979533 2.5387e-05
1:73636044 A C 0.068438 7.7126e-06
1:73639063 T G 0.060731 -6.2916e-06
1:73644577 A G 1.974308 4.7434e-06
1:73647909 A G 1.865034 -2.2384e-05
1:73654035 G A 0.058878 9.1722e-06
1:73654985 A G 0.057906 -1.7529e-05
1:73657666 C T 1.967889 -8.2350e-06
1:73664022 A G 0.970799 7.1974e-06
1:73670808 G A 0.081535 -2.8078e-05
1:73703913 T G 0.138118 1.4652e-06
1:73783928 G C 0.039295 -4.9610e-07
1:73784077 G A 1.265380 -1.0044e-05
1:73793385 G A 0.025750 -1.3846e-05
1:73826393 G A 0.054567 9.8832e-06
1:73847802 T C 1.014232 -1.1702e-05
1:73855175 A G 0.025427 -1.4128e-05
1:73860028 G A 1.236196 -1.6938e-05
1:73863862 G A 1.372349 -1.6880e-05
1:73874197 C T 0.068330 -1.0531e-06
1:73887531 A G 0.021769 -9.9138e-06
1:73929404 G A 0.059065 -8.0563e-06
1:73930577 A G 0.140124 1.7387e-06
1:73932267 T C 0.054071 1.4582e-05
1:73935145 G A 0.132933 1.5546e-06
1:73938246 C T 0.377108 -2.2880e-05
1:73945480 T C 0.312529 1.7112e-05
1:73962827 G C 0.155776 -2.2584e-05
1:73983390 T C 0.022663 1.3357e-05
1:73983726 G A 0.087491 9.2891e-06
1:73986021 C T 0.126599 -5.6562e-07
1:73987668 A G 0.240758 -5.4493e-07
1:73990001 T C 0.098877 7.3893e-06
1:74010173 G T 0.057838 6.1944e-07
1:74021731 C A 0.103623 4.7708e-06
1:74023053 C A 0.025907 -1.6752e-05
1:74067414 G A 1.136132 -3.8293e-05
1:74068334 G A 0.077900 -5.5841e-06
1:74077667 C A 0.025196 -1.7440e-05
1:74080743 T G 0.085625 2.3725e-05
1:74083000 T C 0.146787 3.0397e-06
1:74109213 A G 1.723540 -2.5352e-05
1:74116518 C T 0.096851 4.8704e-06
1:74118855 C T 0.100383 9.1571e-06
1:74121812 G A 0.042773 -4.7040e-07
1:74122299 C T 0.159084 -2.3430e-06
1:74124131 T C 0.243519 -3.9149e-06
1:74135930 G A 0.050430 2.7151e-05
1:74138048 T C 0.869124 -3.4360e-06
1:74147668 T C 0.030734 1.2984e-06
1:74161292 T C 0.562705 -1.0604e-05
1:74164065 C T 0.561906 9.1705e-06
1:74167095 A G 1.178844 1.1964e-05
1:74168846 G A 0.028089 8.0524e-06
1:74170796 A G 0.622997 4.9231e-06
1:74171045 A G 0.122312 -9.6403e-06
1:74179179 C T 0.835948 -1.1627e-05
1:74191416 A G 0.194538 1.9046e-06
1:74200519 T G 0.109631 -1.0191e-06
1:74203500 T C 0.136686 2.1082e-05
1:74203833 A G 0.045772 -5.9393e-06
1:74206662 A G 0.167635 1.2345e-06
1:74207768 A G 1.704076 -1.4184e-06
1:74216078 C A 0.027134 5.2749e-06
1:74217383 A G 0.034777 1.0790e-05
1:74227271 C T 1.872119 2.1299e-06
1:74232571 T C 0.650913 1.7789e-06
1:74234164 A G 0.099135 1.7315e-05
1:74235594 A G 0.212876 -2.6051e-05
1:74244396 A C 0.555164 1.5075e-05
1:74249600 C G 0.936325 -1.6107e-05
1:74256107 C T 0.028351 -9.5967e-08
1:74256293 T C 0.218541 8.0683e-06
1:74261955 A G 0.127266 -1.0851e-05
1:74264228 G A 0.828608 -6.9646e-06
1:74269283 C T 0.076292 3.1496e-05
1:74273516 T C 0.082745 1.0203e-05
1:74284799 T G 0.353157 2.0781e-05
1:74287390 T C 0.045238 2.2660e-05
1:74295238 G A 0.135701 6.3023e-06
1:74299064 G A 0.538576 -9.1020e-06
1:74304961 C A 0.093067 -1.4493e-06
1:74305174 C A 0.030850 1.4940e-05
1:74317594 C T 0.117416 4.4786e-07
1:74324054 G A 0.508780 1.6498e-05
1:74326378 A G 0.254341 9.1997e-06
1:74326484 G A 0.714874 -2.3962e-05
1:74327108 G A 0.630898 5.3233e-06
1:74327626 A C 1.961443 -7.4792e-06
1:74329508 T C 0.666994 1.6816e-05
1:74332387 C T 0.096766 4.1899e-05
1:74336071 A G 0.025726 1.9830e-05
1:74338611 A C 0.158507 -2.6434e-05
1:74339167 A G 1.256653 -8.2628e-07
1:74346254 T C 0.238270 3.5161e-06
1:74351559 G A 0.024288 1.1942e-06
1:74358751 A G 0.097840 3.7513e-05
1:74361016 G A 0.069305 2.6986e-05
1:74378764 A G 0.038013 1.1807e-05
1:74385392 T C 0.080549 -7.8972e-06
1:74387944 C T 0.068010 3.9055e-06
1:74392185 A G 0.098894 -9.8343e-06
1:74400421 C T 0.083802 -2.8528e-05
1:74405105 T C 1.095035 -1.7880e-05
1:74417873 C T 0.063900 -1.5407e-05
1:74434631 G T 0.075119 -2.4679e-06
1:74435586 C A 0.110817 -2.0707e-05
1:74440298 G A 0.745231 -1.4440e-05
1:74440575 T C 0.054761 -4.7782e-07
1:74442698 C T 0.069863 3.2241e-05
1:74443867 G A 0.096334 1.5376e-05
1:74445650 A G 0.994982 2.5877e-06
1:74446166 G C 0.023602 8.1581e-06
1:74453208 C T 0.173119 -5.1392e-07
1:74463145 T C 0.031071 1.2337e-05
1:74464091 G A 0.047128 -5.9388e-06
1:74464107 T C 0.764253 -1.5073e-06
1:74464625 T G 0.617622 9.3099e-08
1:74465302 A G 0.435034 -2.1584e-06
1:74468803 G A 0.249142 -2.7031e-07
1:74475969 G A 0.197819 3.5642e-06
1:74500787 G C 0.041090 1.8292e-05
1:74502374 G T 0.073749 3.7999e-05
1:74507315 T C 0.073851 1.4318e-05
1:74537133 T C 0.059126 6.9849e-06
1:74537163 T C 0.049195 3.8760e-07
1:74542671 C T 0.077230 -3.4078e-05
1:74543916 G A 0.095868 6.3212e-06
1:74550981 A G 0.042525 -2.2182e-05
1:74559826 A C 0.148899 3.0387e-05
1:74567889 A G 1.854848 2.1673e-05
1:74576072 A C 0.788079 -3.0284e-05
1:74613144 A G 0.084346 -4.5926e-05
1:74623496 A G 0.041957 1.7544e-06
1:74646058 T C 0.197700 2.3224e-06
1:74648329 A G 0.094236 1.2797e-06
1:74648408 T C 0.074137 1.6264e-05
1:74675210 C T 0.056196 4.7222e-05
1:74675830 C A 0.805353 3.0615e-05
1:74678515 G T 0.036480 -1.5257e-05
1:74685240 C T 0.975933 -2.4250e-05
1:74699099 G T 0.116233 -4.5438e-05
1:74701107 T C 0.027743 5.6346e-06
1:74701950 A T 0.650488 -9.2298e-06
1:74724383 G A 0.156487 -1.6225e-05
1:74736103 C G 0.087678 1.8938e-05
1:74749199 T G 0.292483 -1.5081e-05
1:74780195 G A 0.027800 3.4508e-05
1:74781170 T G 0.115288 2.8434e-05
1:74801206 T C 1.801280 -4.1605e-05
1:74804833 A G 0.081946 1.9572e-05
1:74828537 G A 0.023177 9.9209e-07
1:74832757 G A 1.424689 6.2720e-06
1:74836217 A G 0.055223 4.5398e-07
1:74838026 G A 0.633122 -8.0546e-06
1:74841689 C T 0.066065 -2.4611e-05
1:74847882 T C 0.161546 -1.9973e-05
1:74858808 A G 0.076863 1.7297e-05
1:74870293 C T 0.208892 4.6022e-05
1:74874471 G A 1.810552 2.6892e-05
1:74880514 G A 0.061061 1.1265e-06
1:74891233 G C 0.537509 2.0723e-05
1:74891885 T C 0.042260 2.6602e-05
1:74892348 A G 0.124413 1.1196e-05
1:74892602 G A 0.045660 1.9213e-05
1:74898117 A G 1.746931 3.1365e-05
1:74901658 G A 0.024788 2.8030e-05
1:74918027 G A 0.163273 -3.1256e-05
1:74926059 T G 0.051059 -8.1793e-06
1:74926794 A G 1.215998 -2.9012e-06
1:74930565 C T 0.128187 -5.0693e-06
1:74932707 G T 0.021025 1.2823e-05
1:74941210 T C 1.155399 1.7193e-06
1:74941293 A G 1.169026 1.7202e-06
1:74944345 A G 0.023500 6.0564e-06
1:74970315 G A 1.122652 1.2570e-05
1:74977705 A G 0.091081 1.0783e-05
1:74981625 A G 0.021174 -9.2164e-06
1:74983651 G A 0.063634 -5.0986e-06
1:74987688 G A 0.020583 1.1663e-05
1:74989009 C A 0.042253 9.1076e-06
1:74990803 C T 0.060258 -1.9991e-05
1:74991644 G A 1.147314 -4.1286e-05
1:74993751 T G 0.310897 -4.2424e-05
1:74999646 A G 0.020872 1.1410e-05
1:75003812 C T 0.805299 4.6231e-05
1:75015939 T C 0.036759 7.9674e-06
1:75016147 G T 0.260794 3.2329e-05
1:75016256 G A 1.251777 1.5641e-05
1:75016671 G A 0.185671 3.7550e-05
1:75019044 A G 0.105745 2.5442e-05
1:75024959 T G 0.093662 -6.3193e-05
1:75025133 C A 0.038676 5.0013e-06
1:75025352 G T 0.030881 -1.0399e-06
1:75037845 G A 0.732788 -9.9931e-06
1:75038228 C A 0.744344 -6.4889e-06
1:75056517 T G 1.889040 -3.9986e-06
1:75056843 T G 0.117848 -6.2293e-06
1:75064279 C G 1.039336 -8.6647e-06
1:75065441 T C 0.054285 -1.0082e-05
1:75067409 C T 0.054037 -2.6875e-05
1:75068431 C T 0.041386 6.8464e-06
1:75084870 C T 0.087573 9.9385e-06
1:75097785 A G 0.174445 -3.1788e-06
1:75101621 C T 0.061863 -8.3898e-06
1:75108863 C A 1.327559 9.7883e-06
1:75112730 C A 0.047458 -5.4324e-06
1:75118172 C T 0.256177 2.5026e-05
1:75121451 C T 1.075102 -4.2130e-06
1:75127418 C G 0.031714 -4.1823e-06
1:75129783 A G 0.045561 1.8778e-05
1:75138203 T G 0.076248 4.4517e-06
1:75140211 C T 0.037024 2.2807e-08
1:75144510 T G 0.064304 -4.3852e-07
1:75144633 T C 0.503568 3.4404e-05
1:75150381 T G 0.340774 -3.6739e-05
1:75150592 T C 0.093332 -5.6346e-06
1:75152156 C A 1.148756 1.7277e-05
1:75156665 T C 0.028225 4.3540e-06
1:75159349 T C 0.310907 -4.6832e-05
1:75159846 T C 0.886109 6.0094e-06
1:75169610 C T 1.058627 -4.9020e-06
1:75171751 C T 1.273053 -5.5342e-05
1:75172001 A T 0.954969 -3.4109e-06
1:75172652 C T 0.100968 -6.9717e-06
1:75173938 T C 0.098350 -9.4334e-06
1:75174975 T C 0.037211 2.0177e-05
1:75175886 C T 0.267376 1.0455e-05
1:75177605 G A 0.125270 1.0155e-06
1:75190452 T C 1.526004 -4.2426e-05
1:75194261 T C 0.114469 -1.1516e-05
1:75208034 G C 1.375993 -2.4703e-06
1:75212945 A G 0.123930 2.9653e-05
1:75214441 G A 0.227333 5.8399e-06
1:75216388 A G 0.044908 4.2663e-06
1:75219424 A G 0.039727 8.5343e-06
1:75224560 G A 0.994587 -5.2631e-06
1:75235317 C T 1.408621 -2.5191e-05
1:75256135 C T 0.164500 4.8075e-06
1:75258689 A G 0.057821 -1.8936e-05
1:75262047 A G 0.024305 -2.8533e-06
1:75275535 T C 0.838719 -3.4032e-06
1:75277568 G T 1.575111 -8.2219e-05
1:75277895 A C 0.133810 -5.4516e-06
1:75278236 T C 0.319726 -1.9566e-05
1:75278726 A G 0.069771 2.8638e-05
1:75279249 T C 0.036599 -8.0551e-06
1:75292359 G T 0.984997 1.1866e-05
1:75298782 C T 0.802069 3.8039e-06
1:75302701 C T 0.028973 1.4484e-05
1:75309655 C G 0.398282 -2.2056e-05
1:75313578 G T 1.812292 -3.2165e-05
1:75325180 G C 0.029102 -1.5491e-05
1:75340175 T C 0.505686 1.1319e-05
1:75354245 G A 0.088946 -3.8801e-05
1:75374767 T C 0.073032 -5.4915e-07
1:75376838 A G 0.051259 -8.4621e-06
1:75380813 C G 1.571021 -2.3306e-05
1:75391166 G A 0.052565 1.8139e-05
1:75391394 G A 0.368449 -2.3546e-05
1:75423537 T C 0.234802 -1.7996e-05
1:75437841 A G 0.094457 -1.9461e-05
1:75443982 C T 0.119092 1.2681e-05
1:75446663 G T 1.468768 -4.9629e-06
1:75448692 C T 0.430499 2.3394e-05
1:75448743 G C 0.087919 7.1211e-06
1:75450282 T C 0.068017 1.7286e-05
1:75451783 T C 0.457647 4.0382e-06
1:75458806 A G 0.071893 2.2919e-05
1:75464051 T C 0.048162 -3.9506e-06
1:75473978 C T 0.384829 -6.2293e-06
1:75495738 G A 0.042569 -8.6826e-06
1:75544818 T C 0.192950 -2.0503e-05
1:75561373 A G 0.451870 2.0537e-05
1:75561689 C A 0.050515 5.2948e-07
1:75564734 G A 0.457922 5.7560e-06
1:75580825 A G 0.049382 -9.3629e-06
1:75589581 C A 0.196948 1.5560e-05
1:75598070 A C 0.421112 1.4917e-06
1:75605228 A G 0.546600 -1.1274e-05
1:75617048 C T 0.042059 -6.8295e-06
1:75617973 A C 0.333383 5.4370e-06
1:75622616 T C 0.868165 7.8908e-06
1:75635183 A G 0.059381 -1.9796e-05
1:75637919 A G 0.378737 -3.2481e-05
1:75659679 G A 0.032659 -3.5478e-07
1:75661807 C A 0.033539 -5.1685e-06
1:75663142 T C 0.070869 7.7685e-06
1:75664046 T C 0.138777 1.8231e-05
1:75669893 G A 0.023666 -1.9883e-05
1:75684529 G A 1.703852 2.7403e-05
1:75688101 G T 0.024190 -2.4193e-05
1:75691616 T C 0.889608 9.5057e-06
1:75691766 A C 0.029803 -1.3893e-05
1:75696662 C T 0.021898 2.1347e-05
1:75698388 C A 0.108176 -1.3634e-05
1:75699182 C T 0.095130 -1.9698e-05
1:75702284 A G 0.457076 5.2365e-06
1:75711719 T C 0.269256 -3.7277e-05
1:75716925 T C 1.446115 7.4114e-07
1:75732632 A C 1.947656 -2.1296e-05
1:75753602 T G 0.023129 -2.3670e-05
1:75770625 T C 1.049807 -1.4100e-05
1:75779404 G A 0.348727 -4.0266e-05
1:75793260 A G 0.063757 -1.1923e-05
1:75793897 C T 0.037690 3.2357e-07
1:75795599 C T 0.103110 -9.5752e-06
1:75808452 C T 0.023265 -1.8603e-05
1:75811837 T C 0.046989 -9.0827e-06
1:75825794 T C 0.028076 2.0508e-05
1:75840172 T C 0.196404 -1.2830e-05
1:75841147 G A 0.516742 9.6618e-06
1:75862526 A C 0.821129 -2.5601e-05
1:75864408 G A 0.045381 2.1937e-05
1:75864469 C T 0.101121 1.9302e-06
1:75865025 G T 1.018267 -4.0543e-05
1:75877508 A C 0.508413 2.3406e-06
1:75892198 T C 0.095980 1.7653e-05
1:75910530 G C 0.055930 1.8191e-05
1:75913826 T C 0.140358 -2.5647e-05
1:75915360 T C 0.055978 -7.5118e-06
1:75924255 G A 0.050742 1.8116e-06
1:75927154 T G 0.367939 -2.6436e-05
1:75931717 T C 0.028973 -1.5820e-05
1:75935191 G A 0.101940 -1.1776e-05
1:75939662 T C 0.078869 -1.0036e-05
1:75965202 G T 0.322902 6.3209e-06
1:75966345 C T 0.615225 -5.7475e-06
1:75969363 C T 0.108723 1.1928e-05
1:75988164 C T 0.212713 -9.4825e-06
1:75999333 G A 0.063390 1.3394e-05
1:76003053 T C 0.412109 -2.9809e-06
1:76015460 A G 0.301853 2.3842e-06
1:76022518 A C 1.917048 -6.2011e-06
1:76023860 T G 0.879860 -2.6862e-06
1:76025003 A G 0.661021 -5.1459e-06
1:76026619 G A 0.042906 -2.4473e-05
1:76032670 C T 0.178875 5.8054e-07
1:76033729 A G 0.087314 1.4028e-05
1:76047453 A C 0.033594 6.0100e-06
1:76055098 T C 1.492315 -4.4557e-06
1:76072117 T G 0.023105 -3.9149e-07
1:76087879 C T 0.032801 -1.0531e-06
1:76090706 C T 0.637287 -5.6336e-06
1:76091190 A G 0.456474 -1.4192e-06
1:76091872 T C 0.724169 3.0837e-07
1:76094611 G A 0.047156 -1.3537e-05
1:76101921 C T 0.420952 -3.1166e-06
1:76104722 A C 0.814655 -1.7508e-05
1:76105925 G A 0.105170 -1.1243e-05
1:76106675 C T 1.384302 -2.6752e-05
1:76114913 T C 0.812785 -1.8061e-05
1:76128391 T C 0.059711 2.6801e-06
1:76135849 C T 0.083418 1.6458e-05
1:76138180 G T 0.056855 -1.1213e-06
1:76159278 C G 1.881846 1.0084e-05
1:76161947 G A 0.046442 2.9832e-06
1:76169460 T C 0.063108 -1.9136e-05
1:76171090 A T 0.036762 8.8653e-06
1:76178694 T C 0.570262 -5.6816e-06
1:76189445 C T 1.203061 -5.7036e-06
1:76198990 G T 0.024125 -6.6882e-06
1:76199277 C A 0.063760 -1.8722e-05
1:76204880 T C 0.020678 7.4878e-08
1:76208166 A G 0.062162 1.5827e-05
1:76225083 C A 0.617578 2.4028e-05
1:76229120 C T 0.422404 -2.6213e-06
1:76230232 A C 0.681263 1.2233e-05
1:76237575 C G 0.138176 1.7949e-05
1:76252687 C T 1.163273 2.4096e-06
1:76259146 T C 0.023037 3.0399e-07
1:76262523 A G 0.223596 -9.4690e-07
1:76263839 A G 0.076853 -1.4004e-05
1:76265500 A G 0.616483 2.1851e-06
1:76267922 C T 0.027399 9.3808e-06
1:76269460 A G 0.546290 -6.7109e-07
1:76278916 G A 0.294574 3.5202e-05
1:76279232 C T 0.026950 -1.0297e-05
1:76285888 G A 0.072090 -1.3827e-05
1:76288587 C T 1.808638 1.9197e-05
1:76301628 A G 0.031819 -2.4044e-06
1:76304215 T C 0.270065 -2.8912e-05
1:76332637 A C 1.474860 -1.6110e-05
1:76332803 G A 0.656128 7.5530e-06
1:76350020 A G 0.042919 -3.7703e-05
1:76350159 G T 1.513659 -9.3806e-06
1:76354082 G A 0.040852 -1.6840e-05
1:76377356 G A 0.548364 -5.7546e-06
1:76378502 A G 0.073477 -1.3336e-05
1:76387048 G T 0.025669 1.1623e-05
1:76389533 C T 0.063111 -1.5315e-05
1:76389626 T C 0.046751 2.9750e-06
1:76397972 T C 0.758936 6.6903e-06
1:76409166 C T 0.058032 1.9039e-06
1:76424970 G T 0.042484 -2.1977e-05
1:76425578 T G 0.071437 -1.7208e-05
1:76432518 A G 0.063478 -1.5513e-05
1:76443879 T C 1.927523 8.7430e-06
1:76445792 G A 0.542754 1.9265e-06
1:76448190 C G 0.031020 -4.0647e-06
1:76456329 T C 1.726838 2.9806e-05
1:76460539 G A 0.063750 2.6807e-06
1:76462562 C G 0.054217 4.6356e-06
1:76467978 G T 0.058018 3.4103e-06
1:76471614 T C 0.127497 -1.0179e-05
1:76474332 T C 0.039503 7.5155e-07
1:76475029 T C 0.536557 9.1838e-06
1:76477260 C T 0.253198 -5.7156e-06
1:76484014 T G 1.004688 -4.6972e-05
1:76487108 C T 0.050025 -1.0966e-05
1:76492334 C T 1.632676 1.7612e-06
1:76500705 C A 0.943886 -2.3622e-05
1:76501317 A G 0.121285 -2.0459e-05
1:76509311 G A 0.031646 -1.3038e-05
1:76518132 G T 0.417250 -2.1305e-05
1:76519594 A C 0.579418 -3.0056e-05
1:76532848 C A 1.714238 -4.9001e-05
1:76544416 T G 0.364590 -8.4757e-07
1:76546730 T G 0.071298 9.9233e-06
1:76548031 G C 0.029976 1.5334e-05
1:76548243 G A 0.058225 -8.9369e-06
1:76553692 T G 0.051433 1.9429e-05
1:76557050 T C 0.148705 1.1756e-05
1:76564467 C T 0.809773 1.1445e-05
1:76567607 C T 0.057760 -5.5203e-06
1:76573214 G A 0.080698 -7.5248e-06
1:76588532 G A 1.189520 4.2725e-06
1:76592152 A G 0.282930 -1.7346e-05
1:76595451 A G 0.373433 -2.6128e-05
1:76600495 C T 0.988478 5.6351e-05
1:76602142 T C 0.054659 -3.1225e-05
1:76608072 T C 0.417879 6.4260e-06
1:76608532 G T 0.401380 -5.1582e-06
1:76608691 T G 0.436646 -1.5080e-05
1:76611569 A G 0.244287 1.7188e-05
1:76611833 T C 0.548997 8.5508e-06
1:76613323 T C 0.100417 -1.6801e-06
1:76616980 C T 0.253943 -1.2631e-06
1:76623146 T C 0.369078 7.1936e-06
1:76645523 T C 0.409893 -4.0089e-05
1:76652731 A G 0.167924 -6.1160e-07
1:76665001 A C 0.125865 -2.1531e-05
1:76674021 G A 0.035134 -1.5223e-06
1:76678903 A G 1.063866 -4.9799e-06
1:76680186 G A 1.623786 -1.5375e-05
1:76681233 A G 0.022381 1.0335e-05
1:76681265 A G 1.976878 2.5536e-06
1:76695356 T G 0.391670 1.4322e-06
1:76716561 T C 0.029252 -3.7167e-07
1:76717648 G A 0.124070 6.1272e-06
1:76717966 G T 0.502042 1.0340e-05
1:76719077 A G 0.086050 -8.6344e-06
1:76723517 G T 0.030915 1.2796e-06
1:76725259 G A 0.805744 2.7119e-06
1:76726306 C T 0.047346 9.9398e-06
1:76734080 C G 1.279656 -1.8084e-05
1:76739467 A G 0.090187 -9.2451e-06
1:76743593 C G 0.022089 -4.4499e-07
1:76747863 A T 0.040013 -2.7019e-06
1:76750874 T C 0.925561 8.9361e-06
1:76762934 G A 0.246610 -2.6272e-05
1:76763943 A G 0.828350 7.9310e-06
1:76772328 C T 1.708758 2.1791e-05
1:76774465 G A 0.556860 -1.9015e-05
1:76775246 A G 0.027882 -1.9480e-05
1:76779877 G T 0.281271 1.1804e-05
1:76780526 A G 0.871789 1.4092e-06
1:76782026 G A 0.607507 2.6349e-06
1:76782834 A C 0.436381 -1.7136e-06
1:76787333 G A 0.026168 -4.6733e-07
1:76787394 G T 0.047540 4.6475e-06
1:76789060 T C 0.201905 -2.4450e-05
1:76790111 C T 0.187510 1.5670e-05
1:76791972 A G 0.046183 -7.7004e-06
1:76792116 G A 0.280224 -2.8217e-05
1:76792282 T C 0.088545 1.5946e-05
1:76795234 G A 0.173428 -1.2614e-06
1:76822614 G A 0.573900 1.5704e-05
1:76822626 G A 0.064641 9.6165e-06
1:76823479 G T 0.127456 9.0130e-06
1:76837658 T C 0.035290 -3.1356e-05
1:76843929 T C 0.476070 6.3232e-07
1:76845904 G A 0.830930 3.8822e-07
1:76846098 C A 0.340149 1.4325e-05
1:76846502 T A 0.081494 -1.1128e-05
1:76852740 G A 0.609309 3.5795e-06
1:76855696 G A 0.185773 -3.3900e-05
1:76860661 G A 0.042879 1.5449e-05
1:76869935 T C 0.365032 2.0702e-05
1:76869996 G A 0.085393 -2.2814e-07
1:76871194 T G 0.074609 -3.4111e-06
1:76871902 C T 0.032156 -9.3490e-06
1:76878199 G A 0.074018 7.3039e-06
1:76883077 T C 0.388634 -1.6397e-05
1:76883982 C T 0.103691 2.8651e-07
1:76887541 A G 0.216372 1.7202e-05
1:76899549 A C 0.023316 9.0808e-06
1:76901499 T C 1.586993 -2.0329e-05
1:76901935 A G 0.648523 1.6280e-06
1:76906133 T C 0.037966 4.8852e-07
1:76907638 A G 0.049603 -1.7470e-05
1:76916369 T C 0.112374 -4.8407e-06
1:76927674 T C 1.311533 -2.6205e-05
1:76929250 T C 0.068377 -1.2588e-05
1:76932193 G A 0.113659 -7.6989e-06
1:76933000 A G 0.377863 1.4861e-05
1:76938616 A G 0.325910 1.3033e-05
1:76940156 T C 0.126314 1.2978e-05
1:76940551 T C 0.032849 9.6116e-07
1:76946098 T C 0.263741 4.2136e-06
1:76955071 T G 0.032978 -2.0006e-06
1:76957469 C A 0.424094 7.0707e-06
1:76959958 G T 0.041665 3.1735e-05
1:76960922 C T 0.104572 1.7304e-05
1:76971928 T C 1.970962 3.0421e-05
1:76974211 C T 1.960688 1.2893e-05
1:76974324 A G 1.072437 -1.9685e-05
1:76975019 T C 1.141133 -9.7370e-06
1:76975059 G T 1.368235 -1.1896e-05
1:76976522 A G 0.680111 1.8335e-05
1:76980215 G A 0.811361 4.3038e-05
1:76986244 G A 0.235326 -1.5964e-06
1:76986635 T C 0.060082 1.4548e-05
1:76990105 C G 0.056600 -6.0367e-06
1:76992177 C A 0.255867 -1.0844e-05
1:76998066 A G 0.117692 -1.9455e-04
1:77003340 A G 1.536951 -4.9362e-05
1:77011016 C T 0.269936 3.7221e-05
1:77012251 C T 1.810827 -9.9313e-06
1:77014674 A G 0.042406 2.9992e-05
1:77022790 A C 0.512652 4.5654e-05
1:77028371 T G 0.115427 2.7951e-05
1:77031687 G A 0.025927 1.4626e-05
1:77037153 T C 0.064906 2.8085e-05
1:77044678 A G 0.460775 -3.6617e-05
1:77046997 T G 0.039101 2.1518e-05
1:77047752 G A 0.043712 7.4659e-06
1:77049914 A G 0.089449 2.6647e-05
1:77053383 T C 0.088535 -1.2373e-05
1:77060579 C T 0.192699 3.9772e-05
1:77072458 C T 0.289033 4.1919e-05
1:77074693 G T 0.039598 4.3273e-06
1:77076474 T C 0.021341 5.6720e-06
1:77078848 C T 0.104898 1.0706e-05
1:77083334 G A 0.397157 2.2861e-05
1:77086541 G A 0.029252 -9.4468e-06
1:77086599 G A 0.149004 9.2305e-06
1:77087969 C A 0.119664 -1.2484e-05
1:77093180 A C 0.832977 -8.6868e-06
1:77101493 C G 0.078162 4.3499e-06
1:77101650 C T 0.299198 -2.2751e-05
1:77103873 C T 0.084955 2.5054e-05
1:77107842 T G 0.542353 8.8402e-06
1:77113454 G A 0.354489 -1.0818e-05
1:77119204 T C 0.048859 -3.0854e-05
1:77124162 T C 1.697786 -4.8907e-05
1:77124408 A G 1.801675 -1.4002e-05
1:77125722 T C 0.050671 -3.0031e-05
1:77130254 A G 0.207797 -1.4870e-05
1:77138973 A G 0.068517 -3.6859e-05
1:77140699 G C 0.034875 1.9805e-05
1:77142242 C T 0.071988 -2.2854e-05
1:77146739 A G 0.094637 2.5018e-06
1:77154226 G A 0.445700 6.6541e-07
1:77163690 G A 0.030728 1.1821e-05
1:77164651 A G 1.770461 -2.9622e-05
1:77168371 G A 0.058654 2.3943e-05
1:77169510 T C 0.064848 1.5109e-05
1:77175886 T G 0.030813 1.7697e-05
1:77177189 G A 1.488769 -3.4529e-05
1:77177553 T C 0.082395 -2.0579e-05
1:77182610 T C 0.037228 1.6611e-05
1:77189445 G T 0.077751 7.6859e-06
1:77189754 C T 0.265451 1.6005e-05
1:77189882 C G 0.075874 9.1000e-06
1:77190350 C T 0.698847 4.8064e-06
1:77210385 C T 1.131801 -3.5705e-05
1:77210481 G A 0.088069 -1.0985e-06
1:77214332 C T 0.618486 -3.0221e-05
1:77214763 A C 0.036704 -4.1273e-05
1:77217180 C T 0.139835 7.7436e-06
1:77221362 G A 1.872714 -6.0827e-07
1:77222172 A G 0.121642 2.0323e-05
1:77225990 G T 0.193695 1.1615e-05
1:77228151 T G 0.057831 -1.6538e-05
1:77240586 T G 0.347309 -7.2414e-06
1:77240971 A G 0.029459 7.0468e-06
1:77241314 A C 0.047676 -7.5263e-06
1:77253230 G A 0.032020 8.9487e-06
1:77253833 T C 1.249935 8.8532e-06
1:77256336 A C 1.637582 9.0081e-06
1:77258412 T C 0.036599 -6.0727e-06
1:77263227 C T 0.814856 1.6980e-05
1:77263563 C T 0.801862 -5.1206e-06
1:77264597 A G 0.022582 -7.7960e-06
1:77265060 C T 0.798353 1.9882e-05
1:77280831 C T 0.166962 3.8495e-06
1:77281676 C T 0.169287 6.4345e-06
1:77285513 A G 0.350549 3.4748e-05
1:77289523 C T 0.048369 -1.9520e-05
1:77291849 T C 0.114377 -2.4397e-05
1:77291954 A C 0.126807 -2.0251e-05
1:77295109 G A 1.636739 2.5057e-05
1:77297807 C T 0.042137 -5.1338e-06
1:77298983 A G 0.296805 -6.2189e-06
1:77305885 G A 1.932898 2.9304e-05
1:77308302 T A 0.190608 -3.0929e-06
1:77318003 A G 0.034607 -6.0041e-06
1:77322821 A G 0.045428 -4.2525e-06
1:77325208 T C 0.920621 -1.4510e-05
1:77326152 G A 0.308412 -4.7466e-06
1:77328364 G C 0.796242 -6.8926e-06
1:77330292 A G 0.034172 6.5585e-07
1:77331308 C T 0.037605 -3.0871e-06
1:77348936 A G 0.954932 3.3899e-05
1:77351118 A C 0.188119 -3.1604e-05
1:77359216 T G 0.072855 -2.7482e-05
1:77369487 G T 0.040526 1.0326e-05
1:77370617 G A 0.033509 1.3480e-05
1:77370988 A T 0.025356 -1.7785e-05
1:77375671 C T 0.239987 2.2853e-04
1:77384558 C G 0.043365 1.4264e-06
1:77384768 G A 0.923881 5.7799e-05
1:77384769 G A 0.215668 -1.3945e-05
1:77396156 G A 0.023877 -8.9768e-06
1:77398067 A G 1.170532 1.6410e-05
1:77398654 T C 0.055852 1.0408e-05
1:77407143 A G 0.054176 -1.5462e-05
1:77412583 A G 0.219510 -2.6218e-05
1:77414005 A G 1.890478 1.1342e-05
1:77415038 T G 0.021460 -3.4686e-06
1:77421888 A G 0.205417 7.2605e-06
1:77422357 C T 0.914131 -3.2961e-06
1:77426934 C G 0.061945 -4.5079e-06
1:77456303 C T 0.898362 -2.5313e-06
1:77457644 C A 1.524528 -4.6175e-05
1:77458638 T C 0.041304 3.8195e-06
1:77474559 G A 0.255446 -2.6430e-05
1:77477215 G A 0.423934 -1.0566e-05
1:77483394 G A 0.021840 -5.2997e-06
1:77487891 G A 0.530787 1.1597e-05
1:77490611 T C 0.073113 -1.7946e-05
1:77497564 C A 0.063903 4.1519e-06
1:77499228 C T 0.043120 3.0435e-06
1:77503367 C G 0.020334 6.3098e-06
1:77515084 A G 0.079824 1.1468e-05
1:77519984 G A 0.053085 5.4122e-06
1:77520584 G A 0.108570 -2.8582e-06
1:77524974 G C 0.048056 -9.3466e-06
1:77527526 C T 0.095491 6.7070e-06
1:77529367 A G 0.055098 1.1566e-05
1:77531780 G A 0.601956 8.3885e-06
1:77533485 A G 0.058953 3.9513e-06
1:77540171 T C 0.078274 -1.1632e-05
1:77541537 C T 0.235655 3.1544e-06
1:77543953 A G 0.225945 1.3707e-05
1:77547233 T C 0.025998 1.8647e-05
1:77549883 T C 0.049253 4.2445e-06
1:77558358 A G 0.370853 1.1049e-05
1:77559860 A G 1.905444 2.7398e-05
1:77566911 G A 0.089517 -9.9469e-06
1:77571820 A G 0.149742 1.4290e-05
1:77579144 C T 0.070696 -6.4704e-06
1:77584366 T C 0.027889 -1.1945e-05
1:77587219 C T 0.030228 8.4798e-06
1:77592466 T C 0.108216 8.0747e-06
1:77596243 C T 0.065069 -8.7961e-07
1:77598102 C T 0.223304 1.0382e-05
1:77608544 G A 0.157942 1.5915e-05
1:77616412 A G 0.029684 -4.1901e-06
1:77630419 C A 0.220234 8.1008e-06
1:77665452 T C 0.036980 -1.0028e-05
1:77671679 C T 0.861763 1.9380e-05
1:77685042 C T 0.158034 1.5117e-05
1:77689430 T C 0.299837 1.5716e-05
1:77695541 A G 0.282454 -1.0241e-05
1:77695659 C G 1.325373 5.2713e-06
1:77705365 A G 0.321831 -1.1326e-05
1:77707391 G T 0.527323 2.6296e-06
1:77719007 C A 1.518993 1.3321e-05
1:77728969 T C 0.113034 -6.4294e-06
1:77733685 T C 1.755284 -1.1058e-05
1:77733798 A G 0.246229 7.1920e-06
1:77738199 C G 0.100336 2.8405e-05
1:77740106 C T 0.079960 5.2389e-06
1:77741794 G A 0.389800 -2.9986e-05
1:77748658 A G 0.044446 -1.5398e-06
1:77749363 C G 0.636318 1.9265e-05
1:77758422 A G 0.244927 -1.3700e-05
1:77759578 G A 0.429799 -6.7076e-06
1:77759856 G T 0.046261 -1.6622e-06
1:77768124 T C 0.110035 -3.3952e-05
1:77768151 C T 0.041876 3.2704e-05
1:77769384 T C 0.252529 1.0301e-05
1:77775014 A G 1.889934 3.5278e-05
1:77775233 G A 0.355900 -8.6196e-06
1:77780681 C T 0.035698 -1.1170e-05
1:77800005 A C 0.093482 1.1079e-05
1:77803525 C G 0.155882 3.9937e-06
1:77814230 T C 0.104191 1.3115e-05
1:77816280 G C 0.049413 4.8215e-06
1:77825907 C G 0.088351 1.2226e-05
1:77826056 G A 0.613311 -1.6093e-05
1:77831799 G A 0.267192 2.3615e-05
1:77839480 G T 0.459690 2.8279e-05
1:77841366 G C 0.333686 -2.7204e-06
1:77842207 C T 0.159516 -1.1023e-06
1:77843870 C T 0.083459 1.7347e-05
1:77847516 C T 0.337460 7.1354e-06
1:77850800 G A 0.365073 5.8547e-06
1:77852332 C T 0.613926 -9.4396e-06
1:77854178 C G 0.062356 1.0587e-05
1:77867824 G C 0.140562 -2.8027e-05
1:77871502 T C 1.902041 -1.4499e-06
1:77876827 C T 0.027539 -1.0035e-05
1:77880930 T C 0.377170 2.0733e-05
1:77883412 T C 0.242193 -2.6041e-05
1:77884712 A G 0.072899 9.8080e-06
1:77889384 A G 0.142643 -1.4884e-05
1:77895554 C T 1.071410 -3.4673e-05
1:77900448 C A 0.132957 -6.7612e-06
1:77904435 G A 0.176233 -9.0581e-07
1:77906233 G A 0.253117 -1.5555e-06
1:77908161 T C 0.148208 2.1765e-05
1:77912719 C T 0.063335 2.1085e-07
1:77925439 G A 0.036004 -2.4844e-05
1:77932750 G A 0.522730 1.2570e-05
1:77941524 C T 0.913726 -2.2633e-05
1:77946053 A C 0.028395 9.1614e-06
1:77947188 C T 0.182965 -2.5518e-05
1:77951148 C T 0.048529 1.3090e-05
1:77954895 G A 0.026209 2.9250e-05
1:77958105 G A 0.436639 1.2189e-05
1:77964855 G A 0.385040 3.2290e-05
1:77979952 G A 0.041556 5.0203e-06
1:77986516 A G 0.782252 -1.2567e-05
1:77988472 C T 0.289090 4.6145e-06
1:77989923 C T 0.888758 4.9052e-06
1:77998084 A G 0.036847 -7.3328e-06
1:77998285 T C 0.079416 2.2725e-06
1:78013301 C T 1.505853 -4.1029e-06
1:78025047 A G 1.605549 -7.6991e-06
1:78032185 G A 0.042943 1.4035e-05
1:78046630 A G 0.190417 1.0738e-05
1:78048032 T C 0.107594 -2.1761e-05
1:78060505 T C 0.024978 -2.3217e-06
1:78064233 G A 0.028293 -5.4327e-07
1:78067000 T C 0.048927 -1.7810e-05
1:78073879 C T 0.053384 -7.8366e-06
1:78092479 T C 0.823587 9.4562e-06
1:78098003 T A 0.051375 -1.4829e-06
1:78098403 C T 0.025128 1.2015e-05
1:78171696 A C 0.063740 3.8053e-06
1:78172428 A G 0.095253 -7.9141e-06
1:78172669 A G 0.153424 1.8571e-06
1:78184325 G A 0.455440 4.1008e-06
1:78205945 C T 0.065844 -1.3959e-05
1:78214478 T G 0.174354 -3.3548e-06
1:78266417 T C 0.546603 5.7300e-06
1:78286347 G A 0.025526 -9.4927e-06
1:78287451 G T 0.044548 -4.7902e-07
1:78295937 C A 0.023020 1.5022e-05
1:78312788 G A 1.830169 -1.4375e-05
1:78329350 T A 0.081195 -3.0250e-06
1:78366894 G A 1.817824 -1.4704e-05
1:78369300 G T 0.040798 1.3677e-06
1:78390161 A G 0.075966 -8.4922e-06
1:78392446 A G 0.425059 -1.6968e-05
1:78402839 G A 0.077621 -4.2831e-07
1:78406701 T C 0.027600 -1.0491e-05
1:78416945 C T 0.036358 5.4914e-06
1:78423052 T G 0.062921 -2.3650e-05
1:78425022 C T 0.053238 -1.0189e-06
1:78432091 G A 0.073698 -3.0021e-05
1:78433531 C T 0.148185 2.0506e-05
1:78437365 T A 0.117433 -2.7313e-05
1:78437904 A G 0.042365 -3.4127e-06
1:78442686 G C 0.159040 3.6692e-06
1:78450262 A G 0.032638 -2.5851e-06
1:78456355 G A 0.081997 -1.0625e-05
1:78464911 T C 0.076272 -6.6944e-06
1:78470506 T C 0.035702 6.0512e-06
1:78483812 T C 0.130553 -9.7485e-06
1:78497528 G A 0.061224 -1.9750e-05
1:78497532 T C 1.861059 -2.0771e-05
1:78511123 A G 0.064291 -1.1749e-05
1:78514418 C T 0.023391 1.9576e-05
1:78517477 A C 0.084122 4.3260e-06
1:78518710 T C 0.028412 1.2209e-05
1:78518939 G A 0.413187 -1.9861e-05
1:78521582 G A 0.046564 -2.2853e-05
1:78522625 G C 0.254932 -2.2166e-06
1:78524475 G A 0.023510 -1.8049e-05
1:78529684 G C 0.098588 2.3925e-05
1:78540733 T C 1.221271 6.6656e-06
1:78542414 G T 1.945423 -1.0416e-06
1:78542831 C A 1.853461 -2.2150e-05
1:78581093 C T 0.428337 -1.8627e-05
1:78584920 G T 0.032179 6.8019e-06
1:78585086 C T 0.431216 -2.0076e-05
1:78586102 G A 0.062275 -1.1592e-05
1:78600382 A G 0.044147 -7.0861e-07
1:78601048 A G 0.053149 9.6045e-06
1:78604013 G T 0.067401 -5.0835e-06
1:78606778 A G 0.020878 1.4649e-05
1:78616594 A G 0.447814 -3.1898e-05
1:78619798 A G 1.400564 1.7791e-05
1:78623626 T C 0.280737 5.5378e-05
1:78634998 G A 0.380777 -2.1878e-05
1:78638366 A G 0.049151 -2.0456e-05
1:78640222 A C 0.635937 -3.0138e-05
1:78641967 A G 0.371220 -6.8523e-06
1:78643610 A C 0.212190 -1.9639e-06
1:78666233 A G 0.065419 1.4759e-05
1:78679178 G A 0.064994 3.6956e-06
1:78698823 G T 0.052180 2.3443e-05
1:78701527 A G 0.399262 -2.3724e-05
1:78704314 T G 0.098588 5.6731e-07
1:78708393 C T 0.194150 -1.0136e-05
1:78712014 G A 0.025417 -1.3048e-05
1:78714497 T C 1.616809 2.0121e-06
1:78714535 T C 0.084737 -1.4274e-05
1:78720344 A G 0.104426 1.2906e-05
1:78741018 T C 0.040597 -2.6705e-05
1:78745010 A G 0.046683 -1.5169e-05
1:78745926 A G 0.485100 -7.9692e-06
1:78747486 C A 0.718692 2.2875e-05
1:78749908 A C 1.173721 4.6914e-05
1:78751655 C G 0.255024 -4.2863e-05
1:78762580 T C 0.039815 -5.0246e-06
1:78767716 G A 0.062683 1.3737e-05
1:78768415 C T 0.021449 -1.7068e-05
1:78774078 G A 0.551424 -3.7129e-06
1:78775182 A G 0.255670 -2.5024e-05
1:78787069 T C 0.170352 1.4658e-05
1:78788656 T G 0.102100 -4.5056e-06
1:78795266 G T 0.360449 -2.1363e-05
1:78799291 A G 1.874788 -1.0283e-05
1:78815902 C T 0.076744 -1.7668e-05
1:78821946 G A 0.804823 -4.2389e-06
1:78833004 G A 0.031493 1.8954e-05
1:78842265 T C 0.106683 -2.3450e-05
1:78844710 T C 0.285891 1.1251e-05
1:78846830 A G 0.116984 -2.2606e-05
1:78854316 T A 0.037803 -1.1475e-05
1:78865249 C T 0.253698 -4.4568e-05
1:78868658 T C 1.416349 -3.1002e-05
1:78873067 G T 0.027746 -1.2214e-05
1:78882118 C T 0.124865 5.0304e-06
1:78892701 G C 0.318614 1.4515e-05
1:78935044 C T 0.759082 5.3167e-05
1:78935915 C T 0.031799 1.4131e-05
1:78937828 C T 1.236920 1.2021e-05
1:78947911 A G 0.054622 -3.5087e-06
1:78956432 C T 1.435351 -3.3766e-05
1:78959934 C T 0.075187 1.3269e-05
1:78963305 C A 0.500189 3.6026e-06
1:78964821 G A 1.456481 -2.3750e-05
1:78965029 G A 0.193559 -1.4464e-05
1:78986954 A G 0.116736 9.4276e-06
1:78988956 C T 0.029884 -5.2317e-06
1:78989850 C A 1.663652 3.3222e-05
1:78993841 A G 0.599096 5.3504e-05
1:78998638 G A 0.058565 -1.2823e-05
1:78999796 C T 0.167604 3.2432e-05
1:78999934 C A 0.110066 -4.8079e-06
1:79004474 T C 0.371352 3.0485e-05
1:79010259 A G 0.049739 7.1476e-06
1:79019357 C T 1.324054 2.3039e-05
1:79032972 G A 0.025040 6.9585e-06
1:79035378 C T 0.022758 -1.2607e-05
1:79038317 C T 0.057270 3.6923e-06
1:79051869 T C 1.461764 -5.8525e-05
1:79053326 A G 0.030530 2.1668e-05
1:79057195 T C 0.038173 -7.5864e-06
1:79058908 G A 0.148637 2.5613e-05
1:79080036 C T 1.860148 5.7916e-06
1:79093910 A G 0.050545 3.2792e-06
1:79095526 A G 0.146281 -3.7953e-06
1:79095581 C T 0.472786 2.2770e-06
1:79102726 T C 0.123788 1.6515e-07
1:79107140 T G 0.030112 1.9177e-05
1:79107372 A G 0.023799 -1.3204e-05
1:79107422 G A 0.048549 1.3545e-05
1:79109615 C T 1.791373 1.5991e-10
1:79110447 T C 0.032553 9.8191e-06
1:79111142 C A 0.201647 -2.0597e-05
1:79115905 C T 0.159540 -1.8157e-05
1:79117713 G A 0.357743 1.0629e-05
1:79119233 A G 0.138424 1.7530e-05
1:79122794 T C 0.040658 -1.1475e-05
1:79139044 C T 0.082850 8.1553e-06
1:79142276 C T 0.051874 1.0332e-06
1:79144810 T C 0.155222 -2.1418e-05
1:79154051 T C 0.069924 -3.4533e-05
1:79156780 C T 0.077428 -1.1459e-05
1:79167536 A G 1.127201 1.0495e-06
1:79180346 C T 0.626380 1.2340e-05
1:79182561 A G 1.641873 -1.3558e-05
1:79187274 C T 0.063920 1.0396e-05
1:79197219 G C 0.237403 1.1990e-05
1:79197624 T C 0.741131 -9.0976e-06
1:79206877 T G 1.044262 -3.9527e-07
1:79208519 A G 0.633938 2.6058e-06
1:79209403 T G 1.677462 5.2511e-06
1:79212994 T C 0.091224 -1.3792e-05
1:79217533 T C 0.043161 1.7248e-06
1:79219113 G A 0.240796 1.3387e-05
1:79233493 T C 1.697412 -1.2994e-05
1:79238015 C T 0.649791 -2.0585e-05
1:79240882 A C 0.020756 8.5134e-06
1:79241577 A G 0.695457 -2.0843e-05
1:79248723 G A 0.052469 2.1721e-05
1:79249325 T C 0.071427 1.4969e-05
1:79249508 A G 0.251005 2.0051e-05
1:79254762 G C 0.706021 -1.9112e-05
1:79256105 T C 1.574757 -4.7573e-06
1:79261383 G A 0.668653 -1.5412e-05
1:79262159 A G 0.050749 1.3499e-05
1:79265261 T C 1.091054 -8.2428e-07
1:79273945 A G 0.484244 1.4291e-05
1:79282300 T G 0.221515 8.8024e-07
1:79296356 A G 0.029201 -3.4885e-06
1:79309382 A G 0.040937 1.1910e-05
1:79309432 G A 0.089290 -1.6012e-05
1:79322378 A G 0.242866 -1.1252e-05
1:79326366 C T 1.344844 -6.6284e-06
1:79347130 T C 0.536053 9.3916e-06
1:79348261 G A 0.105310 -1.6809e-05
1:79352725 C T 0.044092 2.0458e-05
1:79357360 C G 0.597107 -1.4947e-05
1:79358827 T G 0.081511 -1.0678e-05
1:79360874 A C 0.107955 1.4608e-05
1:79371426 T C 0.079042 -1.4927e-05
1:79392756 A C 1.280791 1.2762e-05
1:79407268 T C 0.046748 8.8156e-06
1:79414942 G A 0.160621 -6.2476e-06
1:79415731 G A 0.060503 2.1140e-06
1:79419439 C T 0.377639 1.6954e-05
1:79446807 G A 0.026253 -2.0794e-05
1:79455269 T C 0.069928 2.6481e-06
1:79455406 C T 0.026967 5.1823e-06
1:79460634 G C 0.839984 1.7512e-05
1:79464773 C G 0.049029 1.4524e-05
1:79467975 A G 0.081599 -1.0611e-05
1:79471796 G A 0.951274 9.2713e-06
1:79474645 A G 0.060660 5.7395e-06
1:79476307 C A 1.547419 -6.2084e-07
1:79484397 A C 0.596353 -1.0999e-05
1:79484716 T C 1.834724 1.5245e-06
1:79486954 T C 0.047159 -2.2248e-06
1:79488945 C A 0.077638 8.7645e-06
1:79492087 C T 0.153172 -4.6641e-06
1:79493936 C T 0.286659 -6.7474e-07
1:79495723 A G 1.041729 1.8137e-05
1:79504061 C G 0.437142 1.7959e-05
1:79522907 G A 0.114261 -2.4322e-06
1:79525689 C A 0.028905 2.6447e-06
1:79529055 A C 0.042940 -3.1358e-06
1:79536818 A G 0.054897 9.4658e-06
1:79541190 A G 0.677819 -6.4070e-06
1:79552777 G A 0.510147 -1.5616e-05
1:79554134 C T 0.047937 1.4679e-05
1:79557804 T C 0.345548 1.3312e-05
1:79568532 A G 0.064981 -2.1656e-05
1:79569509 T C 1.914168 -1.4845e-05
1:79569639 A G 0.105432 1.2877e-05
1:79570555 T G 0.619111 2.8404e-06
1:79572339 C T 0.133457 -2.9600e-05
1:79573967 G A 0.038095 1.5859e-06
1:79581567 C T 0.243985 1.0765e-05
1:79582607 C T 1.315541 2.7443e-06
1:79582937 T C 1.468543 -1.7460e-05
1:79583030 T G 0.422129 -1.7756e-05
1:79583771 T G 0.070421 1.1878e-05
1:79591064 A G 0.082357 2.3919e-05
1:79594216 T C 0.240361 -1.8312e-06
1:79594565 A G 0.243318 3.3000e-05
1:79596124 A G 0.054547 -7.8557e-06
1:79597600 A G 1.425063 5.9305e-06
1:79616733 A G 0.074126 1.0255e-05
1:79632995 A C 0.054690 -4.7420e-06
1:79638962 C T 0.059939 -1.5104e-05
1:79648247 T A 0.222848 6.4407e-06
1:79649761 A G 0.031190 -1.6559e-05
1:79653433 A C 0.122003 1.5082e-06
1:79655102 C A 0.120313 -1.5648e-05
1:79655264 T G 1.625649 2.6474e-05
1:79660928 G A 0.046003 1.3549e-05
1:79670943 C A 0.091479 1.3102e-07
1:79674961 G T 0.072131 3.1492e-06
1:79683041 T G 0.443799 -6.2845e-06
1:79694017 T C 0.087851 5.2931e-05
1:79701296 C T 0.142976 -4.0093e-06
1:79714938 G A 0.553403 1.3531e-06
1:79715239 G A 0.027413 -1.2083e-05
1:79715648 A G 0.501569 1.4199e-05
1:79724757 A G 0.047455 -3.2831e-06
1:79728598 T C 0.424182 3.3950e-06
1:79737167 A G 0.607028 2.7859e-05
1:79737283 C T 0.720599 3.4887e-05
1:79745171 T C 0.103790 2.5647e-06
1:79745219 G T 0.045558 -3.5210e-05
1:79758127 T C 0.144768 -6.1325e-06
1:79759457 T C 0.373647 -1.5954e-05
1:79775411 T C 0.962809 2.3152e-05
1:79799912 T C 0.982256 1.5746e-05
1:79802058 T C 0.055523 -8.3874e-06
1:79813493 T C 0.062785 1.4866e-07
1:79817509 T C 0.057460 3.1248e-06
1:79827150 G A 0.050494 -1.1721e-05
1:79844443 G C 1.327692 -1.0800e-05
1:79848558 A G 0.890784 -1.5159e-05
1:79852569 T G 0.034087 5.0197e-06
1:79856314 G A 0.028939 1.7973e-05
1:79864603 T C 0.038744 8.6640e-06
1:79889995 T C 0.765575 -2.3974e-05
1:79894284 C T 0.077567 1.3623e-06
1:79904994 C T 0.070924 2.0884e-05
1:79905296 G A 1.901796 1.2550e-05
1:79930234 A G 0.068479 5.0876e-06
1:79936480 G A 0.047105 -4.5083e-06
1:79960085 A G 0.474517 -1.4615e-05
1:79960198 G T 0.887541 -1.3970e-05
1:79961748 T C 0.796272 -2.4180e-05
1:79969578 C T 0.024064 1.8509e-05
1:79976666 C T 0.057535 -1.3572e-05
1:79990938 A G 0.077863 -2.5513e-06
1:79999331 C T 0.799482 -2.0828e-05
1:80015469 T C 0.277052 -5.9147e-06
1:80016577 T G 0.056056 -1.4271e-05
1:80021814 A G 0.110025 -1.0803e-05
1:80054490 G T 0.033648 -4.2833e-06
1:80055408 T G 1.230661 6.6969e-06
1:80069451 A G 0.385601 8.3006e-06
1:80072451 A C 0.368721 3.2147e-05
1:80080074 A G 0.023435 1.8769e-05
1:80101805 G A 1.706660 -9.7029e-06
1:80123694 T C 0.031448 -3.2078e-06
1:80124513 G A 0.871283 -3.2315e-05
1:80126241 A G 1.838675 4.7952e-06
1:80127217 T C 0.089674 2.0697e-05
1:80128274 G T 0.026155 -5.6194e-06
1:80134123 T C 0.374541 2.8952e-05
1:80161173 C T 0.037333 7.9328e-06
1:80171404 A G 0.314609 -4.5978e-06
1:80175409 T C 0.039220 1.8561e-06
1:80192205 C G 0.140093 -2.4695e-06
1:80192323 T G 0.237807 -1.1292e-06
1:80203708 G A 1.864282 -6.5954e-06
1:80207601 A C 1.891338 -1.0222e-05
1:80216482 A G 0.033475 4.5188e-06
1:80218002 C T 1.929909 -9.1129e-06
1:80227210 G A 0.303057 -2.8800e-06
1:80236338 G A 1.938613 -2.5300e-05
1:80238120 A G 0.040740 3.4825e-06
1:80242510 C T 1.956186 -2.5853e-05
1:80243001 G A 1.016924 -1.9525e-05
1:80249186 A C 0.387179 -8.1818e-06
1:80251792 G A 0.040454 7.7942e-06
1:80265435 T G 0.097524 1.0684e-05
1:80267534 G A 0.066025 1.8940e-05
1:80305102 C T 1.894351 -4.0550e-05
1:80306108 A G 1.060932 -4.5254e-06
1:80307664 T G 0.873200 -8.0802e-06
1:80311033 A G 0.063764 -1.8183e-05
1:80313132 A G 0.038003 1.3835e-05
1:80318318 G A 0.129326 7.0857e-06
1:80326164 T C 0.260328 3.9283e-06
1:80329280 C T 1.264843 -1.6669e-05
1:80361955 T G 0.810858 -1.6249e-05
1:80363596 A G 1.933999 -9.5837e-06
1:80365362 T C 0.138767 1.6812e-05
1:80365996 C G 0.129880 -2.5452e-05
1:80369289 T C 1.780735 -2.5970e-05
1:80379220 C T 0.330150 2.5779e-05
1:80383847 G T 0.070801 4.2579e-06
1:80388093 G A 0.037316 -9.9123e-06
1:80431917 T C 0.071791 4.6234e-06
1:80431990 T C 0.143422 -1.8264e-05
1:80434629 A G 0.027131 -4.0581e-06
1:80436117 G A 0.044371 -1.8756e-05
1:80442371 C T 0.028854 2.0334e-06
1:80446179 C A 0.031860 -1.2347e-06
1:80446212 T G 1.940340 -5.0548e-06
1:80447647 A C 0.856521 1.4642e-05
1:80457915 A G 0.107326 4.5599e-06
1:80477880 C T 0.523620 -1.2348e-05
1:80487023 A G 0.055312 -7.6133e-06
1:80493307 A C 0.067024 -2.6517e-05
1:80493459 C T 0.159775 5.9969e-06
1:80498565 T C 0.025740 1.4157e-05
1:80514986 T G 0.166115 5.9580e-07
1:80515271 A C 0.042093 1.1079e-05
1:80517224 G A 1.145346 7.6231e-06
1:80518296 A G 0.054747 -2.7035e-05
1:80520716 T C 0.174904 -2.7022e-05
1:80532438 T G 1.607762 -1.7318e-06
1:80532902 C T 0.057477 -3.6302e-06
1:80544949 A G 0.051388 9.9796e-07
1:80558382 G A 0.124760 -1.7346e-05
1:80564668 G A 0.164453 1.7797e-06
1:80565447 C T 1.408999 -2.2984e-06
1:80586791 T C 0.380988 9.0309e-06
1:80588364 T C 1.218156 -2.0088e-05
1:80604641 G A 0.064546 2.0555e-05
1:80609067 A G 1.564041 -9.5368e-06
1:80620818 A G 0.069285 9.1834e-06
1:80624369 T C 0.027454 6.1598e-06
1:80625330 C G 0.136200 1.1093e-05
1:80634467 G A 0.273339 1.2894e-05
1:80638240 G A 0.040444 9.4443e-06
1:80647387 G A 0.035052 -8.4723e-09
1:80647491 A G 0.025580 1.1527e-05
1:80656282 G A 0.024941 3.5154e-06
1:80657297 G A 0.765276 -5.0896e-06
1:80657731 T C 0.056661 -2.5667e-05
1:80662898 G A 0.408601 2.2799e-05
1:80675529 C A 0.905332 5.3639e-05
1:80686837 T C 0.047451 2.0048e-06
1:80688096 G A 0.063583 -1.4374e-06
1:80688450 T C 0.105024 3.7222e-07
1:80702046 T G 1.972523 -1.3936e-05
1:80710916 A G 0.455988 -1.1377e-05
1:80714542 T G 1.030966 -1.1584e-05
1:80733417 A G 0.054615 6.9029e-06
1:80734087 A G 0.194126 -2.0349e-05
1:80738211 T C 0.146726 1.1187e-05
1:80738785 A G 0.060853 -1.6751e-05
1:80741507 C T 0.176539 -2.4524e-05
1:80750996 G A 0.052983 -2.8962e-06
1:80761021 C A 0.055638 9.7838e-06
1:80763755 T C 0.126232 -2.0260e-05
1:80768336 A G 1.246392 1.1667e-05
1:80768813 T C 0.221060 -1.5188e-05
1:80771657 G T 0.070295 -2.9039e-06
1:80782665 C T 0.434878 -2.0959e-05
1:80784020 A G 0.042916 1.3457e-05
1:80785235 C T 0.080766 -9.6398e-06
1:80785288 A G 0.059993 3.8037e-06
1:80790934 T A 0.150558 7.4429e-06
1:80792589 A G 0.021038 1.4244e-05
1:80797910 C T 0.607507 4.1645e-06
1:80799190 A G 0.602367 7.1337e-06
1:80812675 C A 0.062424 -2.0235e-05
1:80816962 G A 0.205026 -1.1945e-05
1:80820420 T C 0.102732 7.0122e-06
1:80828455 C T 0.024071 2.4914e-06
1:80831863 A G 0.102855 7.6312e-06
1:80841482 G A 0.154138 4.7479e-06
1:80848329 C T 0.502467 1.3511e-05
1:80848365 C T 0.780915 1.1759e-05
1:80857894 C G 0.758868 4.4290e-06
1:80866556 G A 0.071886 -5.9251e-07
1:80866591 G A 0.030371 6.6045e-06
1:80870174 C G 0.159530 2.5647e-06
1:80876827 C T 0.040356 2.2842e-05
1:80877080 G A 1.699415 -2.6856e-06
1:80879747 A C 0.040543 8.7054e-06
1:80881626 C A 0.985398 -4.4912e-05
1:80890163 G A 0.406551 1.4189e-05
1:80894601 G T 0.053585 2.6872e-06
1:80908470 G A 0.035950 2.4238e-05
1:80912432 T C 1.805190 -7.4363e-05
1:80918973 A G 0.124162 -7.9688e-07
1:80926312 C T 0.186664 1.4736e-05
1:80929774 C T 0.072909 1.6436e-05
1:80931508 T C 0.021008 -2.2781e-05
1:80932599 T C 0.022146 2.3778e-05
1:80933641 T C 0.047353 1.3485e-05
1:80935966 C T 0.068054 1.4147e-05
1:80936973 C T 0.665712 1.2486e-05
1:80943436 C A 0.050392 -8.8457e-07
1:80946843 C T 0.296662 -1.9995e-06
1:80951861 T C 1.832746 -9.9348e-05
1:80953685 G T 0.059388 -6.8510e-06
1:80962020 C T 1.821819 2.6596e-05
1:80964490 G A 0.067507 5.3785e-06
1:80970793 C T 0.047064 8.6901e-06
1:80970978 A G 1.362152 7.6747e-06
1:80974250 A G 0.131597 3.2889e-05
1:80977453 C T 0.764736 1.3924e-05
1:80984855 G A 0.593480 -1.2396e-05
1:81002495 T C 0.139624 -3.7585e-05
1:81004134 T C 0.088487 3.6051e-06
1:81005709 G A 0.268389 1.3654e-08
1:81015194 A C 0.064444 3.8098e-05
1:81015861 C G 0.026583 -2.9682e-05
1:81017402 C T 0.023166 -2.0193e-05
1:81017781 A G 0.158313 -1.2590e-05
1:81018552 T G 0.052833 6.3616e-06
1:81019150 A G 0.050963 1.8411e-06
1:81024440 C T 0.056009 -2.9073e-05
1:81028845 C T 0.035409 1.4502e-05
1:81033116 C T 0.108230 2.9346e-05
1:81034947 C T 0.037765 6.7810e-06
1:81039056 A G 0.978391 2.6746e-05
1:81053002 G A 0.041967 1.1871e-06
1:81053465 A G 0.272829 2.3975e-05
1:81053664 C T 0.157255 -1.6817e-06
1:81056881 A C 0.042559 1.1674e-06
1:81059213 T C 0.037578 6.7545e-06
1:81078353 T C 0.417362 3.7208e-05
1:81082493 C T 0.039802 -1.1005e-05
1:81085347 C A 0.447423 3.8267e-05
1:81102777 G T 0.050661 2.5330e-05
1:81103639 T C 0.043429 -9.6774e-06
1:81114990 T G 0.061139 -3.0422e-05
1:81117731 G A 0.214223 -2.5802e-05
1:81120036 A G 1.470046 -2.4420e-07
1:81127174 T C 0.066643 -3.1862e-06
1:81134925 C T 0.226948 3.3626e-05
1:81141107 C G 0.030071 -6.5810e-06
1:81142718 A C 0.129955 3.9101e-05
1:81146298 C T 0.161923 5.6610e-06
1:81146974 G A 0.316251 3.3571e-05
1:81154232 T C 0.087685 1.6916e-06
1:81155217 A G 0.058559 7.5244e-06
1:81159163 T C 1.542792 -1.5966e-05
1:81162142 G A 0.028885 7.6874e-06
1:81164277 G A 0.024547 -4.9341e-06
1:81173993 T G 0.182145 2.7180e-07
1:81179959 G T 0.835353 -5.6625e-06
1:81186666 G T 0.138461 -7.4639e-06
1:81188002 C T 0.208617 8.4563e-06
1:81188846 G A 0.412789 -1.9790e-05
1:81193841 G A 0.191951 -5.3762e-06
1:81208477 C T 1.124454 -4.0477e-07
1:81209812 T C 0.056525 -1.3585e-05
1:81210893 G A 0.032635 -1.8562e-05
1:81214675 C T 0.919363 -1.3966e-06
1:81222422 G A 0.689763 -7.3368e-06
1:81232434 T G 0.331867 -2.1770e-06
1:81234587 C T 0.026393 1.3182e-05
1:81245825 C T 1.272319 -8.2520e-06
1:81246150 C T 0.337103 1.6882e-05
1:81258943 T C 0.981015 -1.8035e-05
1:81273383 G A 0.075360 2.6049e-05
1:81278892 T C 0.053993 -4.6368e-06
1:81280310 C T 0.257979 -2.6814e-05
1:81282173 T C 0.259624 2.0595e-05
1:81290365 T C 0.508256 9.0348e-06
1:81293433 G A 0.215882 4.4961e-06
1:81303674 G T 0.810205 2.5880e-06
1:81303990 T C 0.030245 -1.8883e-05
1:81305787 G A 0.040828 9.8317e-07
1:81315999 T C 0.051484 1.1877e-05
1:81320647 T G 0.497112 2.2481e-05
1:81324827 C A 1.476835 -3.1997e-06
1:81325520 G A 0.020270 -2.1147e-05
1:81331056 T C 0.027797 2.1302e-05
1:81334027 A G 0.150517 1.7780e-05
1:81335692 G A 0.106214 2.1150e-05
1:81337634 T C 0.239769 1.1226e-05
1:81341097 G A 1.195510 -1.3144e-05
1:81341758 C T 0.713759 -1.2511e-05
1:81342137 A C 0.033492 -1.3554e-05
1:81349597 C T 0.638228 -8.2885e-06
1:81354844 A G 0.119473 2.9166e-06
1:81355501 C T 0.411756 -1.2021e-06
1:81355884 C T 1.682351 -9.7968e-06
1:81356270 G A 0.338775 7.5234e-06
1:81356569 G A 0.062196 5.9179e-06
1:81359010 A G 0.135935 -8.7590e-06
1:81359115 G A 0.314076 3.4597e-06
1:81364676 T G 0.032812 1.0829e-05
1:81366100 T G 0.107686 5.8443e-06
1:81371889 C T 0.156144 -3.7746e-06
1:81377369 C T 0.212642 6.0756e-06
1:81379504 A G 1.260777 -4.2858e-05
1:81392524 G C 0.051120 5.6767e-06
1:81392951 G T 1.478328 -2.6842e-05
1:81401878 A G 0.318567 -3.1191e-07
1:81402809 T G 1.478566 -2.8061e-05
1:81427678 C A 1.201317 -2.7910e-05
1:81435916 A G 0.069023 -3.0442e-06
1:81439106 C T 1.514199 -3.5829e-06
1:81442516 A G 0.026600 -1.0022e-05
1:81444580 G A 0.513870 4.9105e-06
1:81446039 A G 0.351137 5.3770e-06
1:81452973 T C 0.227387 2.0069e-05
1:81455918 C T 0.050307 5.2571e-06
1:81457639 T C 0.994356 1.5218e-06
1:81459610 C T 0.220424 9.7732e-07
1:81461297 T C 0.025760 -1.6832e-05
1:81462448 T C 0.155742 -3.0170e-06
1:81466233 G A 0.953997 -3.9247e-06
1:81467586 T C 1.403647 4.2476e-06
1:81467865 C G 0.340972 2.5207e-06
1:81471816 T G 0.054203 2.6929e-06
1:81472317 A G 0.043868 4.5518e-06
1:81474889 C T 0.314769 -4.5302e-06
1:81482945 C T 0.186314 7.9787e-07
1:81487430 C T 0.148559 -6.5828e-06
1:81487975 G A 0.743266 -2.9283e-05
1:81489207 G A 1.881792 9.5038e-07
1:81491004 C T 1.075360 3.4527e-05
1:81500235 T C 0.029561 -1.6589e-05
1:81505437 T C 1.214607 2.2729e-05
1:81512459 A G 0.197169 2.1162e-06
1:81514508 G A 0.045377 -1.0645e-05
1:81514784 T C 1.904428 -1.1044e-05
1:81515509 G T 1.120847 1.9158e-05
1:81517160 C T 0.066803 -1.7652e-05
1:81534528 T C 0.094835 6.6882e-06
1:81537171 C T 0.311777 1.4679e-05
1:81538326 T G 1.929297 1.1520e-05
1:81542344 C G 0.022752 2.8186e-05
1:81546897 C A 0.082908 -1.7655e-05
1:81547611 C T 0.309227 1.3639e-05
1:81547822 T G 0.075575 3.0732e-05
1:81561069 G T 0.037231 -5.4560e-06
1:81563249 G A 0.911866 -3.6824e-05
1:81581151 T C 0.100288 2.7865e-05
1:81586224 T C 0.046329 -1.5898e-05
1:81593311 C T 0.036606 -1.1890e-05
1:81598850 C T 0.761550 -7.7644e-05
1:81603200 G A 0.055791 -6.6117e-06
1:81607505 T C 0.321273 2.0863e-05
1:81622462 C T 0.832052 6.0412e-05
1:81623138 C A 0.023228 2.9458e-05
1:81624494 A G 0.068605 1.6949e-06
1:81633982 A G 0.061360 -1.4598e-06
1:81637803 T C 0.328756 1.5327e-05
1:81641412 A G 0.106646 2.6705e-05
1:81653934 T C 0.078390 -2.2129e-05
1:81656935 A G 1.915028 -1.5040e-05
1:81658267 G A 1.498557 -2.6265e-05
1:81661538 G A 1.506111 -2.5482e-05
1:81665744 G C 0.073518 1.4977e-05
1:81666041 C T 1.292113 -4.0505e-05
1:81679651 C T 0.089878 3.7434e-06
1:81691336 A G 0.094821 1.4873e-06
1:81694734 T C 0.053629 2.4831e-05
1:81696455 C G 0.970371 4.2477e-05
1:81699416 A G 0.031550 3.0787e-06
1:81709304 T G 0.916392 3.7849e-05
1:81717050 T C 0.129305 -1.7271e-05
1:81723771 G A 0.110817 4.3471e-07
1:81727751 T G 0.609969 -7.9261e-06
1:81728929 C G 0.060530 2.6489e-05
1:81729371 C T 0.096973 6.3238e-06
1:81739394 T C 1.264102 1.7154e-05
1:81747715 G A 0.093556 5.1096e-06
1:81752992 A G 0.032927 8.0029e-07
1:81758006 G A 1.576352 2.9001e-05
1:81759170 A G 0.489071 8.2700e-06
1:81759831 C T 0.478596 3.4996e-05
1:81761370 G T 0.023432 2.0515e-06
1:81761519 G T 0.114900 1.2709e-05
1:81763161 T C 0.089772 -4.1290e-06
1:81764940 G A 0.033087 -2.7084e-06
1:81766989 T G 0.720793 -1.6104e-06
1:81767640 G A 0.031329 -1.4884e-05
1:81768971 C T 0.125756 2.3790e-05
1:81770151 T C 0.194847 2.2322e-05
1:81775848 T C 0.103773 5.3058e-06
1:81780409 C T 0.584627 -3.7526e-05
1:81785934 T C 0.069329 -4.1849e-06
1:81789404 C T 0.078451 5.6167e-06
1:81793914 T C 0.020504 -8.6540e-06
1:81798894 C T 1.475214 -6.2246e-06
1:81804154 G A 0.424770 2.6373e-05
1:81804277 A G 0.175944 -3.3418e-05
1:81813838 G A 0.182645 -3.7669e-06
1:81817246 T C 1.840691 9.4268e-07
1:81818529 A G 0.138512 3.1335e-05
1:81825100 T C 0.305522 -7.8241e-06
1:81831933 A G 0.106146 8.7854e-06
1:81832235 C T 1.218146 -1.4031e-05
1:81837522 T G 0.080977 1.8456e-05
1:81843051 A G 0.062747 -6.9156e-06
1:81843506 C T 1.146764 2.1958e-05
1:81846350 G A 0.783812 -2.7978e-05
1:81848670 T C 0.026345 2.3723e-05
1:81854498 T C 0.187279 1.8047e-05
1:81858341 T G 0.900831 2.2782e-06
1:81864196 A G 0.027783 -1.5536e-05
1:81864455 T C 1.385638 8.6308e-06
1:81866151 G A 0.510500 -7.8708e-06
1:81868353 G T 0.099856 -2.3804e-06
1:81868639 A T 0.986877 -1.4211e-05
1:81872875 A G 1.979788 -1.3900e-05
1:81874608 T G 0.141501 4.5360e-06
1:81879172 T C 0.780830 1.4674e-05
1:81879432 G A 0.141161 7.0847e-06
1:81880189 G A 0.342389 -2.1010e-05
1:81881097 C T 0.390544 2.0725e-05
1:81885380 C T 0.619349 -7.3829e-06
1:81886545 G A 0.038088 -1.0131e-06
1:81886736 A G 0.033033 -2.2585e-05
1:81887292 C T 1.048277 -2.6991e-05
1:81895930 C T 0.023075 -3.3387e-06
1:81897388 G A 0.534673 1.2329e-05
1:81902655 A G 0.029786 1.9581e-05
1:81910596 G A 0.198121 -1.0780e-05
1:81910688 C T 0.022650 2.3453e-06
1:81920758 C T 1.184090 7.2804e-06
1:81921812 A G 0.039666 -7.0201e-06
1:81927370 T C 0.029789 -1.0074e-05
1:81929249 A T 0.059473 -1.3883e-05
1:81929749 A G 0.121051 -1.4595e-05
1:81929838 T C 1.820921 1.1849e-05
1:81935036 T C 0.029051 -1.7049e-05
1:81936773 T G 0.089895 -3.1898e-06
1:81942626 A G 0.086821 -2.6132e-05
1:81942964 C T 1.466139 8.6343e-06
1:81943332 C T 0.065209 -1.0616e-05
1:81943906 G A 0.083520 -1.4372e-05
1:81948746 A G 0.027372 9.0113e-06
1:81950151 G A 0.290178 -3.4438e-05
1:81953594 T A 0.098948 3.2479e-07
1:81955686 G T 0.124569 -8.1810e-06
1:81961247 G A 0.415122 1.5072e-05
1:81966926 G T 0.271047 7.3814e-06
1:81967072 G A 0.026889 1.9415e-05
1:81972048 G A 0.068030 -8.7558e-06
1:81977570 A G 0.094403 -1.5617e-05
1:81980965 C T 0.432648 2.6394e-06
1:81982249 C T 0.052225 1.5966e-05
1:81987444 T G 0.136367 -9.2968e-06
1:81989179 C A 0.033226 -8.2147e-06
1:81990762 C T 0.031098 -1.3140e-05
1:81991357 G A 0.076928 -1.6783e-05
1:81991684 A C 0.043402 -1.3980e-05
1:81992020 A G 0.330466 -5.1795e-05
1:81994026 A G 1.192471 -7.6820e-06
1:81995870 A G 1.336827 -1.1926e-05
1:82005946 C T 0.025845 7.2913e-06
1:82006068 T C 0.091816 6.5565e-06
1:82006149 A G 0.045717 -1.1386e-05
1:82006653 T C 0.675072 -4.3977e-05
1:82010589 G A 0.061078 -6.3489e-06
1:82021354 G A 0.299919 1.9687e-05
1:82023830 C G 0.224082 8.7997e-06
1:82026947 A G 0.079025 2.2607e-05
1:82028734 G A 0.054254 9.4715e-06
1:82029505 A G 0.224242 -2.7190e-06
1:82030985 T C 0.028681 3.2168e-06
1:82032848 C T 0.170260 -3.8959e-06
1:82038499 G A 0.078937 1.8642e-05
1:82045240 A G 0.042413 -8.8391e-06
1:82050542 C G 0.037034 -1.7912e-05
1:82055961 T C 1.018811 8.5091e-06
1:82056263 A G 1.397796 5.7689e-06
1:82064252 G C 0.102103 -1.3331e-05
1:82069578 G A 0.047564 1.2962e-06
1:82075444 C T 1.633809 1.5365e-05
1:82078806 C A 0.232232 6.9625e-06
1:82087348 A G 0.087539 2.4720e-05
1:82087412 T C 0.673447 -1.8060e-05
1:82092570 T C 0.719793 3.8007e-05
1:82092861 G A 0.365824 2.9376e-06
1:82100093 A G 0.024441 6.6360e-06
1:82103790 A G 0.043297 -1.0900e-05
1:82106532 G A 0.071838 1.2270e-05
1:82111515 T C 0.105819 4.5988e-06
1:82117395 G A 0.186810 -2.4886e-05
1:82119970 C T 0.031023 -1.3377e-05
1:82120001 G A 0.034359 -2.0249e-06
1:82120122 T C 0.247466 2.5030e-06
1:82132897 A G 0.536795 4.5616e-06
1:82135120 A G 0.529648 -6.6235e-06
1:82140170 T C 0.149065 5.0514e-07
1:82143805 T C 0.703318 -9.7062e-07
1:82144245 G A 0.199859 1.1031e-05
1:82146102 A C 0.277507 1.7945e-06
1:82158897 A G 0.051120 3.5407e-06
1:82172873 G A 0.169995 1.5991e-05
1:82173272 C A 0.453618 -1.3289e-05
1:82173308 T C 0.818398 8.6902e-06
1:82179353 T C 0.107914 1.6293e-05
1:82180528 T C 0.734940 1.8692e-06
1:82181200 C T 0.039496 1.5067e-05
1:82181804 A G 0.110600 -3.0058e-07
1:82185415 A G 0.072307 -7.8729e-06
1:82203562 A G 0.153407 5.3315e-05
1:82203594 T C 0.597121 -3.3526e-05
1:82209259 T C 0.195092 -3.5834e-06
1:82211252 G A 0.154332 -8.9187e-06
1:82217102 A G 0.070951 1.8437e-05
1:82217247 T C 0.232575 -1.7757e-05
1:82218699 G A 0.188700 -8.4042e-06
1:82219165 T C 0.051409 1.1404e-05
1:82222097 G A 0.056233 1.3189e-05
1:82225875 C A 0.485372 -5.9360e-05
1:82235239 T C 0.380988 2.6535e-05
1:82239042 G A 1.191713 -2.1274e-05
1:82241251 C G 0.050566 -5.8205e-06
1:82242203 G A 0.161213 -1.3941e-05
1:82244365 G A 0.082164 1.5601e-05
1:82244998 T C 0.038109 -5.5121e-06
1:82247248 T C 0.326869 -5.7137e-06
1:82257136 C T 0.040890 9.5081e-06
1:82263436 T C 1.806910 -2.5949e-05
1:82268303 G C 0.067762 2.8343e-06
1:82272244 A G 0.228216 -3.4106e-06
1:82276465 G A 0.040458 1.0890e-05
1:82286119 A C 0.080596 1.5685e-05
1:82287398 G A 0.069353 -4.6868e-06
1:82295994 C T 0.351950 -4.2889e-05
1:82297456 G T 0.646337 1.5623e-05
1:82299384 T G 0.544635 -7.7506e-06
1:82315919 C T 0.197975 1.2729e-05
1:82321786 G A 0.135170 -9.6263e-06
1:82329889 C T 0.059075 -1.8618e-06
1:82334507 C T 0.245726 2.2032e-05
1:82342336 C T 0.047873 1.0005e-05
1:82361500 G T 0.173150 1.2278e-05
1:82366051 A G 0.037667 -1.7308e-05
1:82366068 G T 0.032030 -4.9565e-06
1:82371167 T C 1.085264 -1.5460e-05
1:82373697 A G 0.088266 -7.0783e-06
1:82378396 C A 0.036011 -1.2752e-05
1:82386197 C T 0.044558 -7.8409e-06
1:82386661 C T 0.036045 1.1165e-05
1:82400525 T G 0.020110 -1.7105e-05
1:82403946 G A 0.110083 -2.6527e-06
1:82408143 G A 0.310234 9.1517e-06
1:82408383 G A 0.055033 4.3478e-06
1:82409587 C T 0.120333 5.2091e-06
1:82412600 A G 0.825321 -2.4783e-05
1:82416040 T C 0.024200 8.0342e-06
1:82426760 A G 0.175523 -8.7767e-06
1:82430160 G A 0.022439 -6.6717e-06
1:82440911 G T 0.044806 -8.0225e-06
1:82440947 T C 0.491635 3.5927e-06
1:82443460 C T 0.037636 -6.4759e-06
1:82448686 C A 0.388923 9.9745e-06
1:82456585 A G 0.066796 -8.0988e-08
1:82462304 A G 0.854906 7.0804e-06
1:82469609 G A 0.634618 1.9530e-06
1:82470014 T C 0.053088 1.3755e-06
1:82495429 G A 0.301020 2.4011e-05
1:82499159 T C 0.041138 1.8894e-05
1:82506124 T C 0.082245 -2.0221e-05
1:82507538 T C 0.074123 -2.7165e-06
1:82509390 C T 0.503541 -5.4345e-06
1:82512264 T C 0.086087 1.0353e-05
1:82513152 A G 0.053877 -2.7466e-05
1:82525619 C A 0.094756 2.0017e-05
1:82529366 G A 0.274940 -1.4439e-05
1:82530312 T C 0.133215 3.0378e-06
1:82530947 C G 1.093016 3.7971e-06
1:82539652 A G 0.543071 -8.8996e-06
1:82543527 G C 0.087297 -2.6977e-06
1:82551517 G C 1.884046 4.6127e-06
1:82562877 A C 0.719297 8.5092e-06
1:82563290 C T 1.038262 5.3475e-06
1:82565119 G A 0.048645 3.1904e-06
1:82567379 G A 1.318604 -1.1546e-05
1:82567594 G A 0.061278 -6.4993e-06
1:82577274 G T 0.936641 8.4602e-06
1:82581205 C T 0.134732 8.8545e-06
1:82591832 C T 0.501005 -4.2367e-06
1:82594863 G A 0.077455 7.5825e-06
1:82595440 A G 0.114564 -1.4181e-06
1:82616058 G A 0.057919 -2.2923e-05
1:82618378 T C 0.032577 -2.1248e-05
1:82618403 A C 0.045238 -2.7392e-05
1:82626452 C A 0.504000 -8.4477e-06
1:82637703 A G 0.084951 3.1414e-06
1:82638520 T C 0.076105 4.4789e-06
1:82655838 G A 0.099802 2.5582e-05
1:82657391 C T 0.039397 2.3112e-06
1:82673153 G A 0.036297 2.0510e-05
1:82673157 A G 0.062278 -1.4489e-05
1:82677553 C T 0.057052 1.8490e-06
1:82677568 T C 0.073814 1.2489e-05
1:82680379 A G 0.586877 -5.0342e-06
1:82685641 A G 0.038622 1.1426e-05
1:82686355 C T 0.032417 -1.4260e-05
1:82687768 G T 0.214532 6.9572e-06
1:82691209 C T 0.213876 6.9207e-06
1:82696027 T C 0.049569 -2.5166e-06
1:82704784 A G 0.117386 9.5665e-06
1:82708718 G A 0.061656 -1.2927e-05
1:82712113 T C 0.735555 2.9412e-06
1:82714297 A G 0.193107 1.0348e-05
1:82733480 A G 1.150038 -1.3325e-06
1:82735479 A G 0.375266 -4.7973e-05
1:82748085 A G 0.032601 -1.5707e-05
1:82751201 G A 1.753917 6.5834e-07
1:82763585 C T 0.444343 1.5507e-05
1:82764036 C T 0.151873 -1.0699e-05
1:82765052 C T 0.115108 -4.3433e-06
1:82767268 A G 0.040750 -9.4454e-06
1:82771908 T C 0.036830 -2.4499e-05
1:82771962 A G 0.050593 -1.0753e-06
1:82773192 C T 0.091170 3.1737e-05
1:82787818 G A 1.181007 -1.0745e-05
1:82797633 G T 1.180582 -1.4396e-05
1:82797666 T C 0.096946 7.9472e-06
1:82800325 G C 0.375874 -4.7903e-05
1:82805566 G A 0.451422 -2.5946e-06
1:82806681 G A 0.045915 -2.1772e-05
1:82807429 A G 0.276657 -5.2932e-05
1:82808488 C T 0.120609 -1.9902e-06
1:82819237 T C 0.031897 -1.7618e-05
1:82820433 T C 0.092683 3.4497e-05
1:82829953 T C 0.459132 1.1015e-05
1:82830040 C T 0.301867 -9.5611e-05
1:82832089 G A 0.065484 -8.3710e-06
1:82834077 G A 0.038258 -2.7595e-05
1:82837058 T C 0.089256 2.2251e-05
1:82837212 G T 0.770604 1.7364e-05
1:82837457 C T 0.112772 9.2712e-06
1:82837707 G A 0.128054 4.5141e-05
1:82838085 T C 0.078291 -5.3228e-06
1:82839217 T C 0.039057 -2.4519e-05
1:82844917 C G 0.089143 6.9056e-06
1:82847334 G T 0.214185 1.3098e-05
1:82848122 T C 0.658875 9.3215e-06
1:82849771 C A 1.776513 7.8064e-06
1:82854153 A G 0.215712 -5.5723e-06
1:82863367 C A 0.110763 4.0321e-05
1:82869627 A G 0.258951 1.3073e-05
1:82870107 C T 0.255660 -1.2553e-05
1:82871675 A G 1.458184 1.1572e-05
1:82872034 G A 0.110559 2.0877e-05
1:82877888 T C 0.230345 -2.0512e-05
1:82879000 A G 0.037129 -4.8849e-06
1:82880659 A G 0.772446 6.2421e-06
1:82885020 A C 0.048607 -2.1632e-05
1:82888160 G A 0.579330 8.1930e-06
1:82891377 A G 0.039288 -1.3114e-05
1:82891740 A C 1.899168 -3.5611e-05
1:82892051 G A 0.152669 -7.5638e-06
1:82892708 A G 0.046629 3.2285e-05
1:82893001 A G 0.043674 1.2030e-05
1:82895494 C T 0.078451 1.7258e-07
1:82901264 C A 0.125722 1.8189e-05
1:82904243 A G 0.574016 -4.1352e-06
1:82909096 C T 0.037031 -2.4041e-05
1:82923528 A G 0.031938 5.3073e-06
1:82927155 A G 0.124294 -2.6819e-05
1:82934096 C A 0.579204 4.7844e-06
1:82943781 A G 0.138689 2.5643e-06
1:82944182 C T 1.208249 2.1831e-05
1:82944926 C A 0.596941 4.1861e-06
1:82957121 G A 0.065664 1.7022e-06
1:82957203 T C 0.105163 -1.4192e-05
1:82959840 T C 0.705885 -1.1638e-05
1:82965831 A G 0.367354 1.3562e-05
1:82966120 C T 0.539882 -1.7848e-05
1:82966637 C T 0.022667 1.3204e-05
1:82967755 A C 0.062890 4.8519e-06
1:82969770 G A 0.994037 9.5696e-06
1:82972249 A G 0.060357 2.4132e-06
1:82982685 T C 0.033271 1.7063e-05
1:82985293 G A 0.139549 6.9836e-06
1:82988681 C T 0.165208 4.0073e-05
1:83001070 A G 0.034617 5.0530e-06
1:83007032 A G 0.126579 6.9649e-06
1:83007788 A G 0.036314 -1.5360e-05
1:83015985 C T 1.176322 -4.6394e-06
1:83020918 T C 0.129530 -2.5350e-06
1:83037891 A G 0.038598 -1.4593e-05
1:83044239 T C 0.101910 1.2310e-05
1:83046110 G C 0.365542 -2.6593e-05
1:83054685 C T 0.231314 -7.7556e-06
1:83057453 A G 0.883396 1.9871e-05
1:83060614 T C 0.052010 1.4300e-05
1:83063455 G T 0.448977 -4.9560e-05
1:83067887 T C 0.311842 5.9865e-06
1:83069054 G T 1.953154 2.0202e-05
1:83081787 T C 0.030877 -3.1987e-05
1:83083142 C T 0.066932 1.0451e-05
1:83084875 C T 1.016608 -8.2396e-05
1:83099433 A G 0.110617 -4.4610e-06
1:83101110 G T 0.323068 1.4187e-05
1:83109414 G A 0.498411 -1.6611e-05
1:83112409 G A 1.348540 6.1962e-06
1:83123157 C T 0.021276 3.4759e-05
1:83123212 T C 0.048502 -1.4436e-05
1:83132656 G C 1.394672 6.9533e-05
1:83132873 T G 1.009496 6.5333e-05
1:83135055 G A 0.188160 3.4154e-05
1:83136159 T C 0.638463 1.7535e-06
1:83143421 A G 0.026787 1.2753e-05
1:83147308 A G 1.313600 7.5857e-05
1:83160061 G A 0.028807 -2.9173e-06
1:83167806 A G 0.063696 -3.1819e-05
1:83169182 C T 0.059871 2.2337e-06
1:83178313 C A 0.666505 3.5995e-05
1:83188076 G T 0.036857 -9.1510e-06
1:83190749 T C 0.472280 -3.7047e-05
1:83191378 G A 0.215661 -1.9709e-05
1:83226729 T G 0.212438 -1.9545e-05
1:83231274 T C 0.373946 1.0949e-05
1:83231626 A G 0.049719 2.3834e-05
1:83235296 G A 0.028834 -4.8410e-06
1:83236969 A G 0.049722 -1.8842e-05
1:83248882 T C 0.594704 2.2364e-05
1:83255262 T C 0.186048 -1.6331e-05
1:83257232 A C 1.661255 6.5552e-06
1:83265008 T C 0.137757 7.5373e-06
1:83265785 A C 0.173309 9.0720e-06
1:83277599 A C 0.101546 -4.3279e-06
1:83284562 G A 1.088151 -6.1348e-06
1:83285981 G C 0.082891 2.4814e-06
1:83292867 G A 0.094083 5.6685e-06
1:83296690 G A 1.756505 3.1608e-05
1:83308139 C T 0.070961 -1.7769e-05
1:83309813 G A 1.109998 3.1732e-05
1:83311835 T C 0.621250 -6.4850e-06
1:83316892 T A 0.222121 9.7154e-06
1:83318103 T C 0.065287 1.1108e-05
1:83325646 G A 0.092057 -2.2742e-05
1:83328840 G A 0.129720 -2.2066e-05
1:83338040 G T 1.732142 3.0043e-05
1:83341146 T C 0.130965 1.8135e-06
1:83347094 C G 0.071961 -1.6337e-05
1:83359480 C G 0.219435 1.0039e-05
1:83359635 G C 0.031248 1.3945e-05
1:83385530 T C 0.035946 -6.6968e-06
1:83399212 A C 0.025526 7.9142e-06
1:83399709 T C 0.105500 1.1578e-05
1:83405844 A G 0.737082 -2.1420e-05
1:83412813 G T 0.265091 2.9687e-05
1:83414981 A G 0.050192 1.1886e-05
1:83420927 C A 0.055383 -3.3675e-05
1:83427686 A G 0.142827 -1.2334e-05
1:83432554 G T 0.071185 -9.8976e-06
1:83438671 G T 0.038034 -9.2404e-06
1:83444876 C T 0.122074 -3.8275e-05
1:83444951 T C 0.113479 -1.9576e-06
1:83451470 T C 0.060554 -7.7082e-07
1:83460773 A G 0.049029 -9.9238e-06
1:83461181 C T 0.792669 1.9764e-05
1:83464028 C T 1.124780 1.9071e-06
1:83464482 C A 0.120667 -2.0379e-05
1:83464849 A C 0.041991 5.6579e-06
1:83468139 A G 0.180755 -6.4924e-06
1:83468851 C A 0.388590 4.7938e-06
1:83468985 A G 1.373664 -1.4610e-05
1:83469224 G T 0.351681 9.1989e-06
1:83469240 C T 1.595972 1.2235e-05
1:83469683 C T 1.864670 -1.6775e-05
1:83475391 G A 1.061384 4.4067e-06
1:83478994 G A 0.282365 -1.4626e-05
1:83480915 G T 1.977901 1.1900e-06
1:83484494 G A 0.160995 -1.3920e-05
1:83489844 T C 0.287900 5.0716e-06
1:83490161 C T 0.426623 -1.1731e-05
1:83492027 C A 0.038571 -1.9546e-05
1:83511190 G A 0.286472 5.0279e-06
1:83520031 C T 0.304689 -1.6906e-05
1:83524032 G C 0.028331 1.0552e-05
1:83524063 A G 0.741158 9.1242e-06
1:83529213 C A 0.161889 4.7802e-06
1:83531459 G T 0.117413 -4.8587e-06
1:83541990 C T 0.331014 -1.0442e-05
1:83543275 A G 0.061030 -1.0719e-05
1:83552681 G A 1.665961 -1.8425e-05
1:83562661 G A 1.962548 2.7853e-05
1:83568637 G T 0.106666 7.4867e-06
1:83569179 A G 0.032343 3.1067e-07
1:83573607 C T 0.614056 1.5412e-06
1:83585583 G A 0.147444 2.5393e-05
1:83588381 T C 0.130118 1.8979e-05
1:83594117 C A 0.431305 -1.4170e-06
1:83597301 C T 0.718906 -7.5321e-06
1:83610036 T G 0.063155 -8.5998e-06
1:83623953 T C 0.165707 3.8507e-06
1:83633428 T C 1.374524 1.2196e-05
1:83641462 G T 1.273332 2.4085e-05
1:83685635 T C 0.787283 2.9430e-06
1:83688238 T C 0.101063 -6.5575e-06
1:83701136 G A 0.230807 -4.5911e-06
1:83710190 A G 0.450918 -1.9109e-05
1:83717008 T G 0.561117 -1.7538e-05
1:83758783 A G 1.272030 -1.4558e-05
1:83761065 A C 0.209133 4.0328e-06
1:83783521 T C 0.089949 9.9464e-06
1:83795950 A C 0.481938 -9.7962e-06
1:83799340 A G 0.053316 -8.8979e-06
1:83804282 G C 0.582230 -1.9142e-06
1:83810808 G A 0.353738 3.4189e-06
1:83812878 C T 0.052320 1.0343e-05
1:83826710 A G 1.048743 -2.0161e-07
1:83826849 A G 0.065610 -2.0900e-06
1:83834875 C T 1.819452 2.1835e-05
1:83834933 C A 0.656574 5.8515e-06
1:83836011 T G 0.278578 -1.4849e-05
1:83840174 T C 0.132375 6.2931e-06
1:83850571 C T 0.386529 -2.4912e-05
1:83861852 G A 0.717825 1.2867e-05
1:83869518 G A 0.606185 9.1523e-06
1:83870375 C T 0.053891 -9.9123e-06
1:83871360 T C 0.067004 -3.3591e-06
1:83891406 T G 0.977442 -1.5702e-05
1:83895791 T C 0.077523 4.3678e-06
1:83895820 T C 0.563500 -1.4583e-05
1:83897416 T C 0.153373 9.8851e-06
1:83923050 A G 0.082422 -1.4035e-05
1:83943444 A G 0.054747 1.0238e-05
1:83957404 T C 0.397728 1.4820e-05
1:83958075 C G 0.735851 2.8462e-05
1:83961744 C T 0.295615 5.8832e-06
1:83962139 G T 0.030680 -1.6121e-05
1:83962407 G A 0.102712 1.2992e-05
1:83973532 C G 0.065022 2.4143e-06
1:83978738 C T 0.337538 -5.5664e-05
1:83981614 C T 0.027250 -1.3130e-05
1:83984638 C G 0.599994 1.0699e-05
1:83986209 C A 1.878385 4.4861e-06
1:83990422 A G 0.039407 -7.5203e-07
1:83991372 T C 0.028960 -1.0522e-05
1:83991935 G A 0.145516 -1.9779e-06
1:83994465 C A 0.079563 3.2619e-05
1:84012000 A G 1.894701 2.1464e-06
1:84012776 G A 0.055240 -1.4976e-05
1:84025293 T C 0.144180 1.6530e-05
1:84028076 T C 0.897900 1.2054e-06
1:84028851 G A 0.138737 2.6976e-06
1:84034387 A G 0.066871 4.6800e-06
1:84036221 C T 0.315599 9.7428e-06
1:84058874 A G 1.667297 1.0538e-05
1:84059025 C T 0.787137 -2.1155e-05
1:84061677 T C 0.039210 3.0660e-05
1:84063308 A T 0.058304 -8.8521e-06
1:84077615 A G 0.051174 9.5477e-06
1:84089477 T C 0.031336 2.6093e-06
1:84090054 A C 0.028888 1.1003e-05
1:84090165 T C 0.281451 -1.4132e-05
1:84093357 G T 1.886847 -2.2417e-05
1:84095846 T C 0.961055 1.1378e-05
1:84102125 A C 0.053697 3.1085e-05
1:84116309 A G 0.130869 6.7190e-06
1:84121030 C T 0.064943 9.7165e-06
1:84125284 C T 0.041481 1.4922e-05
1:84130895 C T 0.024927 7.4503e-06
1:84134458 T C 0.200678 -1.1808e-05
1:84143630 G A 0.217527 1.4826e-05
1:84147462 G A 0.948112 -1.7673e-05
1:84149160 C A 0.077662 2.7935e-06
1:84160369 A G 0.068126 5.5868e-07
1:84161494 C A 0.093315 -4.2296e-06
1:84173306 A G 0.055941 2.6560e-06
1:84189710 T C 0.467323 4.2148e-06
1:84189866 A G 0.097385 -4.0158e-06
1:84190263 G A 0.283083 5.0359e-06
1:84193142 A G 0.022092 8.8587e-06
1:84197680 T C 0.644688 -1.9835e-05
1:84199800 G A 0.091336 1.8242e-05
1:84211497 T C 0.039985 -1.7456e-05
1:84215859 C T 0.034090 -1.7707e-05
1:84221854 A T 0.175526 -1.9136e-05
1:84235072 T C 0.298086 -1.9231e-05
1:84244065 A G 0.102137 6.3864e-06
1:84247696 C G 0.088052 -9.5061e-07
1:84254551 G A 1.156511 1.9779e-06
1:84254735 A G 1.725648 -2.3884e-05
1:84269299 A G 0.571701 -2.0067e-05
1:84277747 A C 0.094199 1.0225e-05
1:84296525 T G 0.283120 -7.3850e-06
1:84296540 T C 1.669571 -1.2607e-05
1:84308103 T C 1.068360 -4.7312e-06
1:84312316 T C 0.308578 5.5903e-06
1:84321948 G A 0.318302 -3.4526e-06
1:84323543 G A 0.270418 -2.7683e-05
1:84332595 A G 0.065970 2.8747e-05
1:84353839 C T 0.616779 -2.1165e-05
1:84354356 G A 0.070101 -1.4816e-05
1:84365520 A G 0.056539 -7.9401e-06
1:84369984 C A 0.048818 2.4972e-06
1:84372060 A G 0.052170 6.1175e-06
1:84374982 T G 1.086869 -3.2475e-06
1:84379449 T C 1.143296 -6.2628e-06
1:84384549 C T 0.057382 -4.8053e-06
1:84386709 A G 0.029558 -7.7880e-06
1:84394792 A G 0.226258 2.5268e-05
1:84413699 G A 0.089881 -2.3723e-05
1:84428607 T C 0.448923 2.0781e-05
1:84431672 C A 0.029497 -9.1660e-06
1:84432360 G T 0.082106 2.8137e-05
1:84437283 A G 0.040689 -5.1545e-07
1:84440334 A G 0.041049 2.0120e-06
1:84440889 C T 0.080991 -7.0389e-06
1:84462193 C T 0.075813 -1.4046e-05
1:84471296 T C 0.902360 -1.5064e-05
1:84473726 A G 0.053816 1.1784e-05
1:84473944 A G 0.085427 -2.9833e-05
1:84480408 T C 0.036065 -8.4743e-06
1:84501182 A G 1.941193 -1.2333e-05
1:84506658 C T 0.105714 1.5006e-05
1:84514013 G A 0.036123 -9.5465e-06
1:84525789 T C 1.495449 -5.5373e-06
1:84527285 G A 0.063349 1.4408e-05
1:84538013 T G 0.236172 3.7407e-05
1:84550849 G A 1.583474 -1.2181e-06
1:84552606 A G 0.388678 2.5154e-05
1:84562041 G A 0.025420 1.7150e-06
1:84563015 G A 0.233483 1.3185e-05
1:84579884 G A 0.474901 -6.0569e-06
1:84582555 G A 0.089609 -2.3475e-05
1:84584943 G A 0.053102 4.0802e-06
1:84585327 G A 0.026005 -8.4072e-06
1:84589113 C A 0.067282 -2.0324e-05
1:84592103 A G 0.057005 5.6804e-06
1:84594399 A G 1.111732 2.4107e-06
1:84607730 G C 0.091724 -1.3453e-05
1:84612276 G T 0.045673 4.9974e-06
1:84622513 T G 1.120904 -6.4193e-07
1:84632845 T C 0.078821 -1.5911e-05
1:84651112 A C 0.080351 -1.7042e-05
1:84677581 C T 0.242465 1.3157e-05
1:84694044 A G 0.455794 1.5312e-05
1:84710663 T C 0.043807 -1.0365e-05
1:84717983 C T 0.068132 2.3839e-05
1:84720440 G A 0.144798 -8.8193e-06
1:84720776 A G 1.450048 2.2924e-05
1:84729134 C A 0.444075 -1.6804e-05
1:84729935 A G 1.029725 -5.1509e-06
1:84732464 A G 0.036307 1.0371e-05
1:84732510 C A 0.038867 2.2350e-06
1:84732644 T C 1.854780 1.0722e-05
1:84732963 C T 0.756005 -1.1431e-05
1:84735687 T G 0.111280 -1.1069e-05
1:84735710 G A 0.353136 2.8301e-06
1:84740137 G C 0.033651 -1.0662e-05
1:84741408 A G 0.087120 2.5276e-05
1:84743949 G T 0.623334 6.8729e-06
1:84745373 A G 1.483468 -2.9533e-05
1:84745573 G A 0.189795 3.0923e-05
1:84748160 T C 0.034046 2.5952e-05
1:84753974 T C 0.066963 -3.9183e-06
1:84755995 G T 0.025019 -1.4090e-05
1:84759923 G A 1.675239 1.1572e-05
1:84760096 C A 0.037000 7.8617e-06
1:84764249 G A 0.033577 -4.1019e-06
1:84764618 T C 0.046234 2.9884e-05
1:84768861 T C 0.081232 1.7334e-05
1:84772918 C T 0.067619 7.4609e-06
1:84773825 C A 0.039407 -8.3802e-06
1:84791374 T C 0.057131 -2.0605e-06
1:84815025 T C 0.028202 -1.1141e-05
1:84826778 G A 0.221216 4.5536e-06
1:84830367 G C 0.088263 1.1972e-05
1:84839801 C T 0.082507 -3.0373e-06
1:84843465 C T 1.805095 -9.6515e-07
1:84843600 T C 0.943947 3.8898e-07
1:84848378 C T 1.542765 4.1617e-06
1:84853278 C A 0.297185 4.0859e-06
1:84853611 C A 1.584984 1.4886e-06
1:84860758 G A 0.127347 1.9653e-05
1:84864256 C G 0.686914 6.7267e-06
1:84867932 T C 0.023700 4.2361e-06
1:84868961 C T 1.950913 -3.1406e-06
1:84876983 C T 1.058446 -1.3653e-05
1:84878228 T C 0.359810 -2.6146e-05
1:84879002 C T 0.030816 1.9292e-06
1:84885457 C T 0.037864 -8.4938e-07
1:84888896 G T 0.081973 -1.9614e-05
1:84896062 A G 0.361255 -2.2694e-05
1:84896441 A G 0.694342 3.1528e-06
1:84922079 A G 0.036847 1.7831e-05
1:84933846 T G 0.108016 1.7939e-05
1:84945434 C T 0.594972 9.5100e-06
1:84947966 G A 0.103355 -6.4308e-06
1:84948165 G A 0.192658 -4.3495e-06
1:84951968 A G 0.042066 1.1367e-05
1:84958788 A G 0.055849 7.0412e-07
1:84964193 C T 0.023231 -4.3115e-06
1:84967221 G C 0.073603 8.9720e-07
1:84974210 G A 0.265819 5.8519e-06
1:84985306 A G 0.344905 -1.5027e-05
1:84987062 C T 0.728395 -2.4288e-05
1:84991669 C G 0.041869 3.0486e-06
1:84992110 A G 1.001193 -1.4307e-05
1:84994527 C T 0.132627 -6.2145e-06
1:85000267 A G 0.114863 -2.9714e-05
1:85005076 C A 1.271013 2.3246e-05
1:85009894 G A 0.451350 -2.4093e-06
1:85011584 C T 0.165585 -1.1446e-05
1:85020695 G A 0.021028 -7.8430e-06
1:85030053 T C 0.041342 -1.8654e-06
1:85040069 A G 0.487769 -1.5429e-05
1:85040070 A C 0.425661 -2.1804e-07
1:85044425 A C 0.031282 -1.7825e-06
1:85048641 T C 0.695828 -2.1130e-05
1:85052981 A G 0.034178 -5.0138e-06
1:85062615 C A 0.500940 -1.4955e-05
1:85063155 T C 0.034087 -5.6598e-06
1:85084104 T C 0.050950 1.1803e-05
1:85084120 A G 0.062676 -2.7508e-05
1:85089402 C T 0.431223 -4.3056e-06
1:85090394 C T 0.057586 -8.4494e-06
1:85090816 T C 0.163678 -3.9990e-07
1:85091384 A G 1.332037 1.1945e-05
1:85092744 C A 0.031384 -4.7286e-06
1:85095197 G C 0.046761 2.2110e-08
1:85095457 A G 0.125960 -1.8357e-06
1:85097474 A G 0.058409 -7.4582e-06
1:85100296 C T 0.336973 3.0320e-06
1:85100559 T C 0.203690 -2.7808e-05
1:85112171 A G 0.035528 1.6272e-05
1:85113229 G A 1.279765 2.6718e-05
1:85121097 G A 0.041583 -5.1859e-06
1:85131333 C T 0.039030 -5.2214e-08
1:85152809 T C 0.319515 2.4270e-06
1:85153052 T C 0.826422 1.3742e-05
1:85157041 A G 0.072083 8.3209e-06
1:85159539 C T 0.088939 2.1196e-05
1:85164034 A G 0.029085 -7.0164e-06
1:85164849 T C 0.178086 -3.7872e-06
1:85165571 T C 0.102144 -3.1734e-05
1:85170927 A G 0.316945 8.4902e-07
1:85180449 C T 0.037327 1.2430e-05
1:85180950 T C 0.050657 1.6886e-05
1:85193058 A C 1.779103 2.9420e-05
1:85193190 C T 0.051494 -5.5814e-06
1:85198409 C T 1.685669 2.0670e-05
1:85199650 C A 0.141691 1.6751e-05
1:85203057 T C 0.062465 1.4500e-05
1:85206329 G A 0.049736 -1.8846e-05
1:85207385 T C 0.082612 -2.3472e-05
1:85208761 G A 0.026056 2.2971e-06
1:85210779 G A 1.265030 1.6183e-06
1:85214633 A G 0.796799 -2.0600e-05
1:85221324 T C 0.732029 9.2045e-06
1:85226813 A G 0.237345 7.6680e-06
1:85228603 C A 0.513496 1.0573e-05
1:85229792 C G 1.401233 4.5304e-06
1:85230072 A G 0.899566 -1.3807e-05
1:85230910 G A 0.024180 -6.3969e-07
1:85231088 G A 0.226387 -1.5068e-05
1:85234042 G T 0.054625 -6.0365e-06
1:85234113 A G 0.277001 1.0286e-05
1:85234868 G A 0.479732 6.6640e-06
1:85235127 G A 0.204421 -3.4744e-06
1:85239564 C T 0.177852 -1.6026e-05
1:85240821 A C 0.050168 5.7853e-07
1:85245596 A G 1.272795 3.3276e-05
1:85247185 A G 0.033794 4.6895e-06
1:85252178 G A 0.104738 -2.0060e-05
1:85265680 A G 0.070961 -9.2244e-06
1:85269521 G A 0.062224 -3.0714e-06
1:85271172 T G 0.057729 -1.6893e-05
1:85275826 T G 0.069329 6.1612e-06
1:85276196 C T 0.062581 2.7121e-05
1:85290409 C T 0.390517 6.0473e-06
1:85290827 G A 0.668191 4.0044e-06
1:85306009 C T 1.483455 8.9956e-06
1:85311192 T C 0.225806 2.3758e-05
1:85316872 C A 1.073868 2.5064e-05
1:85319822 C T 0.101454 -2.9447e-05
1:85320077 C T 0.061996 -1.4902e-05
1:85325214 T C 0.044514 -8.4501e-07
1:85331918 G C 0.088178 -6.5655e-06
1:85332530 T C 0.269739 2.2098e-05
1:85332664 G T 0.037201 1.5821e-05
1:85333182 C A 0.173694 5.6342e-07
1:85334238 A G 0.032587 -5.9959e-07
1:85335709 G A 0.822669 -2.3447e-05
1:85337178 G A 0.110957 2.8998e-06
1:85341029 T C 1.300470 -5.2701e-05
1:85342483 G A 0.228716 -1.9251e-05
1:85345941 A C 0.057821 -1.6677e-05
1:85346033 G A 0.121482 -4.3339e-06
1:85346282 C A 0.047077 -1.2009e-05
1:85346387 A C 0.420102 -8.0890e-07
1:85350320 C T 1.209976 -4.8375e-06
1:85350903 A G 0.118620 -1.4788e-05
1:85355332 A G 0.038027 -2.1816e-06
1:85360854 T C 0.531804 -1.6595e-05
1:85362276 T C 0.144312 7.8375e-06
1:85365257 C T 0.551036 -1.1921e-05
1:85371391 A G 1.306327 -2.1442e-05
1:85376235 T C 0.056223 -4.3188e-06
1:85384472 A G 0.125171 1.1881e-05
1:85385242 G A 0.055033 -5.5695e-06
1:85385298 C T 0.627849 4.2033e-06
1:85388878 A C 0.144455 7.2947e-06
1:85391140 G A 1.089840 -1.0023e-05
1:85393863 A C 0.033791 -1.8172e-06
1:85394208 G T 0.097585 -1.7978e-05
1:85394498 C T 0.598508 1.5995e-06
1:85396055 A C 0.101984 1.9634e-05
1:85398366 C T 0.054805 1.1971e-05
1:85399781 C A 0.616167 8.8804e-06
1:85403145 T C 1.065402 2.4919e-05
1:85407609 C T 0.235869 1.4201e-05
1:85407863 G A 0.094019 3.0200e-05
1:85409252 C T 0.102301 -1.8268e-05
1:85416796 T C 0.527931 2.2819e-05
1:85416840 T C 0.152397 -1.6908e-05
1:85418307 G C 0.975287 -1.7982e-05
1:85423295 T C 0.045262 -2.0672e-06
1:85429120 C T 0.082935 -1.4616e-05
1:85432947 C A 0.287254 -2.6357e-05
1:85436926 A G 0.683269 2.4242e-06
1:85440837 T C 0.970683 -1.7454e-05
1:85463594 A C 0.040764 -3.6821e-07
1:85464046 T C 0.091788 2.7213e-05
1:85464083 T C 0.063019 1.0657e-05
1:85473844 A C 0.078553 1.4946e-05
1:85483669 A G 0.067102 2.8138e-05
1:85485248 T C 0.099673 5.7582e-06
1:85489500 A C 0.168893 -4.8310e-06
1:85499566 T G 0.063495 4.8494e-06
1:85501138 C A 0.042001 -2.3770e-05
1:85514744 G A 0.059490 -6.6001e-06
1:85520854 G A 0.256187 -2.8791e-05
1:85523689 C T 1.796691 -2.2931e-06
1:85528006 A C 0.775819 -2.1787e-05
1:85530864 C A 1.792448 -1.5809e-07
1:85534649 C T 0.091540 -6.1005e-06
1:85539804 A C 1.177923 1.1242e-05
1:85541164 T C 0.436058 2.6802e-06
1:85547945 C T 1.080545 1.7573e-05
1:85550919 T C 0.180864 -2.1854e-05
1:85555621 T C 0.093342 1.6056e-05
1:85561546 C T 1.141623 2.6711e-06
1:85561954 A G 0.998861 1.7676e-06
1:85581281 A G 1.311465 8.9892e-06
1:85581898 T C 0.046771 1.2487e-05
1:85583741 A G 0.056913 -1.7659e-06
1:85594020 G A 1.878885 -2.7009e-05
1:85594392 C T 0.131645 1.2084e-05
1:85596749 C T 0.297654 1.6177e-05
1:85600326 C A 0.425981 2.1245e-05
1:85606802 T C 0.093794 -6.0637e-06
1:85612739 A G 0.162134 -4.8276e-06
1:85614461 T C 0.096103 4.2744e-07
1:85633408 A G 0.664230 -6.5809e-05
1:85638042 A G 0.313695 3.5137e-06
1:85638617 A G 0.485294 1.1368e-05
1:85641427 T C 0.119993 2.0695e-05
1:85643663 A C 0.119456 -1.7234e-05
1:85655916 A G 0.114499 5.0893e-06
1:85655931 T C 0.038190 8.1215e-06
1:85663891 A G 0.104575 2.3409e-06
1:85666156 G T 0.514369 1.2382e-05
1:85679385 G T 0.042913 1.5961e-05
1:85679397 G A 0.720762 2.1132e-05
1:85690187 A C 1.501209 -2.7055e-05
1:85692824 G A 0.116865 2.3826e-07
1:85694671 T C 0.440814 2.8503e-07
1:85694986 C A 0.167601 3.5526e-06
1:85699976 C T 0.148735 2.7178e-06
1:85713352 T A 0.166856 2.7790e-05
1:85724328 T C 0.442874 -2.0093e-06
1:85727218 C T 0.409063 -2.1025e-05
1:85732941 C A 0.947384 3.3102e-05
1:85742012 C G 0.614780 9.6844e-06
1:85743741 T G 1.397834 -6.0219e-06
1:85746632 G A 0.047285 1.9341e-05
1:85748476 G A 0.057573 7.0245e-06
1:85754100 C A 0.172830 3.3572e-06
1:85763861 A G 0.556575 5.9747e-06
1:85764134 A G 0.098333 1.8727e-06
1:85764998 G A 0.775931 1.4623e-05
1:85772009 A G 0.837087 -2.1282e-05
1:85786957 G T 0.754730 -7.4086e-07
1:85787334 T C 0.412137 -1.7919e-05
1:85826140 C G 0.194385 2.2066e-06
1:85834049 G A 0.030541 -3.2618e-05
1:85834202 C G 0.056583 2.2409e-06
1:85845821 C A 0.540041 9.2535e-06
1:85845872 G A 0.142228 -3.3453e-05
1:85856504 T C 0.075027 -1.4872e-05
1:85860374 T C 1.658131 -1.7432e-05
1:85874960 C A 0.083574 2.3728e-05
1:85883897 T C 0.029667 4.1450e-06
1:85893389 C T 0.107768 1.6344e-05
1:85897386 A G 0.424787 -2.2043e-05
1:85900964 G A 0.050039 -4.5312e-06
1:85906730 C T 0.080861 -1.2463e-05
1:85915221 T G 0.157361 1.0379e-05
1:85915373 C T 0.434722 -2.0964e-05
1:85922661 T C 1.281648 -1.2653e-05
1:85922982 C T 0.022116 -3.1166e-06
1:85924464 C T 0.250281 -2.1442e-06
1:85924951 G C 0.085842 -5.2125e-06
1:85925978 G T 0.792305 -9.2324e-06
1:85928811 T C 0.121574 -5.9216e-06
1:85940186 T C 0.043120 2.7882e-06
1:85941299 C T 0.501749 -2.2430e-06
1:85941403 A C 0.631344 -2.0911e-06
1:85944749 C A 0.883138 3.3683e-06
1:85949026 A G 0.034233 -1.1013e-05
1:85949338 A G 0.039662 -2.6722e-06
1:85949535 G A 0.087957 -5.5326e-05
1:85954509 C T 0.227965 2.4041e-05
1:85955709 A G 0.446573 1.0942e-05
1:85960515 T C 0.704912 3.2025e-05
1:85964088 G C 0.076112 -1.5440e-05
1:85964235 G A 0.027059 4.2723e-06
1:85965534 A G 0.258839 5.8368e-06
1:85968232 T C 0.075836 -2.2006e-05
1:85970975 G T 1.395396 -1.7737e-05
1:85972286 T C 0.456532 -2.1026e-05
1:85972426 C T 0.597192 -8.4443e-06
1:85975457 T C 0.075401 -2.8498e-07
1:85983660 A G 0.200743 3.2639e-05
1:86000272 A C 1.966991 1.5569e-05
1:86006208 T C 0.053959 9.3097e-06
1:86006295 G A 0.086923 2.9181e-05
1:86006771 G A 0.108261 2.2236e-05
1:86008146 G A 0.209881 1.6467e-05
1:86008940 C T 0.499318 2.9411e-05
1:86010196 T C 0.077927 2.3461e-05
1:86011057 C T 0.698711 1.6824e-05
1:86011289 A G 0.355258 1.0022e-05
1:86011549 T C 0.327743 -4.6461e-05
1:86014249 G A 0.784614 2.3507e-05
1:86016103 A C 1.807917 4.3897e-05
1:86018324 C T 0.165299 -3.0580e-06
1:86022361 C T 0.069768 -5.1396e-06
1:86038738 G A 1.814088 3.9370e-05
1:86039973 A G 0.410899 7.8083e-06
1:86047909 A G 0.045575 -2.9946e-08
1:86052888 T C 0.092557 -1.2362e-05
1:86052985 T C 0.516467 1.0647e-05
1:86058907 A C 0.142456 1.4184e-06
1:86064515 A C 0.076802 -1.2509e-05
1:86065577 T C 0.035025 2.8651e-05
1:86067818 A G 0.029558 -8.5657e-07
1:86070444 C A 0.505091 1.7667e-05
1:86072368 T C 0.258393 2.0586e-05
1:86086459 T C 0.144877 -2.1218e-05
1:86087287 C A 0.131859 -3.2688e-05
1:86098196 G T 0.949893 5.9412e-06
1:86101704 G T 0.098452 -3.2361e-06
1:86106292 C T 0.162882 2.6279e-06
1:86120116 C A 0.981559 -1.4734e-06
1:86121895 G T 0.568039 2.1359e-05
1:86150378 A G 0.710281 2.3878e-06
1:86173943 T C 0.147372 2.8347e-05
1:86185379 T C 0.852648 1.7065e-05
1:86191757 G A 0.032322 4.6813e-06
1:86194192 A C 0.953008 6.9814e-06
1:86223922 G A 1.931245 1.1645e-05
1:86226926 A G 0.415628 -4.7350e-06
1:86228001 A C 0.046068 -1.6741e-06
1:86234936 A G 1.640877 1.2600e-05
1:86242017 C A 0.047159 -1.3300e-05
1:86256261 C T 1.841313 9.8073e-06
1:86265259 A G 0.804238 -2.6061e-05
1:86265690 T C 0.047812 4.3635e-06
1:86276397 T C 0.161060 -1.2105e-05
1:86278315 G A 0.895398 -1.9263e-05
1:86286513 A G 0.114435 1.9142e-05
1:86301640 C T 0.858486 2.2375e-05
1:86312702 T C 1.663890 1.1754e-05
1:86325732 A G 0.079648 1.6139e-05
1:86331588 A G 0.031017 7.7680e-06
1:86332638 G T 0.864055 -1.2093e-05
1:86341853 C T 0.463355 1.8115e-05
1:86369933 G T 0.230239 -2.7603e-05
1:86379315 A G 0.048947 3.6946e-05
1:86380987 A G 0.638276 1.5559e-05
1:86392577 G A 0.138842 5.0566e-07
1:86407510 C T 0.030204 1.1097e-05
1:86407558 T C 0.039730 2.2292e-05
1:86413112 A C 0.115533 8.7244e-06
1:86416747 A G 0.050362 -1.5799e-05
1:86416972 A G 1.386023 1.7983e-05
1:86421492 T C 0.304716 -2.4575e-06
1:86426837 T C 0.046115 -1.4541e-05
1:86431867 A G 0.023568 -1.4141e-05
1:86432521 C G 0.041430 -2.0073e-05
1:86437216 G A 0.040155 -2.6386e-05
1:86450400 T C 0.229950 -2.6396e-05
1:86455740 T C 0.075938 8.6861e-07
1:86457334 C T 1.014364 8.1143e-06
1:86460233 C A 0.844438 1.7804e-05
1:86466394 A G 0.243111 5.6922e-06
1:86481121 G T 0.045411 -4.2080e-06
1:86488232 A G 0.531596 -1.1307e-05
1:86489601 T C 0.173639 -7.6456e-06
1:86489975 C A 0.020287 -8.2621e-06
1:86496393 G A 0.052677 2.3088e-05
1:86499121 G A 0.068105 -1.0636e-05
1:86507518 T C 1.166870 -6.7898e-06
1:86512536 T C 0.300894 -1.1265e-05
1:86514750 A G 1.771236 -2.3013e-05
1:86516841 A G 0.220444 1.6216e-05
1:86527070 C T 0.287159 2.3188e-05
1:86527276 C T 0.039730 9.4571e-06
1:86534357 C T 0.653398 1.4683e-05
1:86550416 T C 0.070047 -1.6487e-06
1:86554422 G A 0.044391 -1.0235e-05
1:86562052 G A 0.284242 -4.5179e-05
1:86563464 C G 0.085138 2.0958e-05
1:86563718 A C 1.912920 -1.2270e-05
1:86565531 G A 0.095627 -5.5083e-06
1:86566844 C T 0.115893 -8.8537e-06
1:86570982 A C 0.751541 -1.0288e-05
1:86571162 T C 0.050766 -2.5732e-05
1:86571544 T G 0.038132 2.0683e-05
1:86575301 G A 0.058446 2.3040e-05
1:86578383 G A 0.032224 3.8739e-06
1:86585282 T C 0.333036 -1.7224e-05
1:86590948 G A 0.288931 -1.8732e-05
1:86591036 T G 0.041971 3.0428e-06
1:86591141 G A 0.180762 2.1322e-05
1:86591837 A G 1.483689 -8.2750e-07
1:86596642 A G 0.037796 2.9578e-06
1:86601807 C T 0.088368 1.2878e-05
1:86618364 C T 0.185372 1.8353e-05
1:86660419 A C 1.483598 2.1753e-05
1:86666538 G A 0.069741 7.4376e-06
1:86667356 C T 0.182363 1.8179e-05
1:86669298 T C 1.578803 -1.9942e-05
1:86670030 A G 0.041566 -1.0628e-05
1:86673673 G A 0.416094 -1.4975e-06
1:86678902 T G 1.802647 -3.0411e-06
1:86684316 G A 0.082986 -3.4451e-05
1:86688478 T G 1.639017 -2.1797e-05
1:86712990 G A 0.272645 -1.8985e-05
1:86714730 A G 0.543717 1.8322e-05
1:86720794 G A 0.481439 -9.4471e-07
1:86726619 T G 0.159244 -9.7517e-06
1:86726781 A G 1.172045 4.6202e-06
1:86727180 A C 0.136238 -7.4327e-06
1:86736892 C T 0.154111 1.6756e-05
1:86751554 C T 0.116026 1.9811e-05
1:86751783 G A 0.079872 -1.0798e-06
1:86759474 A G 1.463542 1.8474e-05
1:86775584 G A 0.481122 2.9357e-05
1:86788256 C A 0.113183 -3.2615e-05
1:86803733 T C 0.072501 -1.8328e-05
1:86803735 C T 0.130475 4.2518e-06
1:86812174 C T 0.273686 1.3248e-05
1:86817553 C A 0.038979 -1.5099e-05
1:86821746 G A 0.125277 2.7685e-06
1:86823503 G A 0.268810 4.2181e-06
1:86833738 T C 0.147821 3.3809e-05
1:86852621 G A 0.703688 -2.1370e-06
1:86861223 C T 0.031163 -4.8751e-06
1:86872524 A G 0.700826 2.4709e-06
1:86876532 A G 1.444408 -1.0060e-05
1:86877673 T C 0.127701 -1.3221e-05
1:86884365 T C 0.101784 1.8989e-05
1:86890244 A G 0.056209 5.7288e-06
1:86891073 A G 0.071865 -1.9121e-05
1:86896202 A G 0.035732 -2.3538e-05
1:86900372 G C 0.698307 -7.9903e-07
1:86900923 C T 0.049947 -2.0601e-05
1:86903469 A G 0.065586 8.9912e-06
1:86909582 A G 0.141684 -4.0131e-05
1:86909685 G A 0.053792 2.7963e-06
1:86914172 C T 0.566835 1.4023e-05
1:86926854 C G 0.026311 -5.0148e-06
1:86931529 C T 0.448515 6.4903e-06
1:86931569 G A 0.261212 -1.5274e-06
1:86932265 C T 0.323469 -4.7897e-06
1:86933974 A G 0.077462 -5.7384e-06
1:86936247 C T 1.471861 6.1572e-07
1:86939130 T C 1.944841 -6.6372e-06
1:86940872 T C 0.251876 9.5346e-07
1:86944435 A G 0.679363 -7.2549e-06
1:86950289 G A 0.066259 -5.1960e-06
1:86950632 G A 1.248598 -6.7905e-06
1:86952324 G A 1.652671 -3.8855e-06
1:86957925 T C 0.974814 1.7785e-05
1:86959173 C T 1.618931 1.8011e-05
1:86961291 G C 0.039384 -1.4863e-05
1:86962134 G A 0.063488 1.2399e-05
1:86969110 C G 0.113751 -1.6671e-05
1:86971778 G A 0.493709 2.9392e-06
1:86974034 A C 1.033094 2.0824e-05
1:86985855 A G 0.029616 -5.9896e-06
1:86987843 C A 0.076880 2.6745e-06
1:87000484 C T 1.538889 1.0191e-05
1:87018553 T C 0.044687 -2.1831e-07
1:87020244 A G 0.158877 -1.1456e-05
1:87036946 T C 0.233323 1.5034e-05
1:87039309 A G 0.103875 3.1121e-05
1:87044614 C T 0.151530 5.7131e-06
1:87048844 C A 0.790017 -1.3100e-05
1:87050120 T C 0.067636 1.7472e-05
1:87050155 C A 0.709247 -1.9803e-05
1:87050754 T C 0.094597 -2.9937e-06
1:87068603 A C 0.028310 -4.7868e-06
1:87081180 C G 0.120357 -4.2193e-06
1:87082227 C A 0.048702 -1.3497e-05
1:87088015 C A 0.212703 -6.2309e-06
1:87101375 G C 0.849758 -9.0001e-06
1:87116902 G T 0.136391 -5.9783e-06
1:87118254 A G 0.782078 -1.1153e-05
1:87123130 C T 0.064882 -1.4944e-05
1:87131947 T G 0.048563 -1.0150e-05
1:87154598 G A 0.067762 -3.6402e-06
1:87158075 C A 0.219792 -4.6341e-06
1:87160830 C T 0.077649 -6.0426e-06
1:87168942 G T 0.030983 -2.2138e-05
1:87169408 C T 0.228941 2.3564e-05
1:87173249 C T 0.123335 1.8354e-05
1:87173963 C T 0.036749 5.4136e-07
1:87175681 A G 0.021613 1.5944e-05
1:87189694 G A 0.043470 2.0117e-06
1:87200054 T C 0.094114 8.8115e-06
1:87203243 G A 0.433811 3.1414e-05
1:87204797 A G 0.095270 -1.5502e-05
1:87206470 A G 0.149779 -4.0079e-06
1:87213324 C T 0.030058 1.0336e-05
1:87221551 A G 0.382069 2.8036e-05
1:87239081 C G 0.150524 1.9375e-05
1:87241781 T C 0.163858 3.3351e-06
1:87246546 A G 0.092751 -7.4392e-06
1:87269324 T C 0.109648 3.5271e-05
1:87278191 A G 1.713647 -2.1786e-05
1:87288105 A G 0.020868 -8.7253e-06
1:87288755 G A 0.071491 8.3750e-06
1:87293650 A G 0.162104 8.4050e-06
1:87319317 A G 0.047329 -5.3303e-06
1:87325793 C T 0.102977 6.3548e-06
1:87326968 A G 0.072940 1.6061e-05
1:87350921 G C 1.926312 -2.4523e-05
1:87354696 A G 0.423557 7.9703e-06
1:87359914 T C 0.041818 -2.1592e-07
1:87371762 T C 1.131407 2.2827e-05
1:87379986 C T 0.290151 5.1492e-08
1:87387015 A G 0.246232 -1.1447e-05
1:87398673 T C 0.032798 -3.7569e-06
1:87400930 C T 0.030432 -1.3344e-05
1:87420540 G A 0.075024 1.8484e-06
1:87440425 T C 0.091768 -3.3873e-05
1:87449353 T C 0.043508 3.7832e-06
1:87453467 T G 0.104150 6.2742e-06
1:87466245 A G 1.573866 -6.9527e-06
1:87477676 G A 1.620532 -5.1932e-06
1:87482713 A G 0.168516 -1.0614e-05
1:87489477 A G 0.086141 -6.0540e-06
1:87492279 A C 0.085159 1.6581e-06
1:87501372 G T 0.062356 4.8564e-06
1:87506053 C A 1.867390 -2.5995e-05
1:87521397 G A 0.111405 2.4806e-05
1:87529928 T C 0.045075 -2.4906e-05
1:87546225 G A 0.029891 1.4965e-06
1:87562677 G A 0.040594 1.4542e-06
1:87583296 T C 0.414258 9.9698e-06
1:87584549 A G 0.062196 1.2807e-05
1:87585375 C T 0.233095 5.8960e-06
1:87587849 C T 0.908932 1.1521e-05
1:87588717 G A 0.235139 -2.1676e-06
1:87594086 G A 0.123652 4.9369e-05
1:87598117 G T 1.450806 -5.1869e-06
1:87606363 T G 0.022401 2.0634e-05
1:87608062 A C 1.587619 9.1453e-06
1:87609026 T C 1.328722 -8.3206e-06
1:87613358 C T 1.202589 -1.8906e-05
1:87627210 T C 1.709329 4.8400e-06
1:87628173 T C 0.488313 -9.5073e-06
1:87631774 T C 0.221362 -3.1950e-05
1:87640467 G A 0.059130 3.6587e-06
1:87643452 T C 0.912091 2.9019e-05
1:87643897 A G 0.035899 -4.3287e-05
1:87648411 A G 0.612917 8.9748e-06
1:87651233 C T 0.029058 5.7223e-06
1:87655963 C T 0.582502 2.1856e-05
1:87658168 G A 0.093356 1.6435e-05
1:87658719 G A 0.036946 1.8727e-05
1:87660346 G A 1.211401 6.5762e-06
1:87660419 A G 0.127555 -1.0637e-05
1:87663004 T C 0.196510 2.3522e-05
1:87663192 A G 0.489581 7.1294e-06
1:87665502 C T 0.048366 6.0558e-06
1:87666093 A G 0.171110 -2.2577e-06
1:87666118 T C 1.975161 -2.6996e-08
1:87671673 T C 1.919186 1.4775e-05
1:87672865 G C 0.045286 -2.0967e-05
1:87675036 A G 0.313957 -9.1026e-06
1:87678071 A G 0.462763 -1.0333e-05
1:87680273 A G 0.042168 6.3567e-07
1:87687410 C T 0.175540 -7.2698e-06
1:87687532 A G 0.319019 -2.2829e-05
1:87690626 A G 0.083959 3.8368e-06
1:87697457 A C 0.064841 6.8558e-07
1:87698926 G A 0.128309 -1.2852e-06
1:87699612 G A 0.020790 -1.5824e-05
1:87705031 G A 0.413673 2.4833e-05
1:87706679 T G 0.028613 -2.3233e-06
1:87708804 A G 1.201229 -7.5671e-05
1:87721292 G A 0.036235 -3.0101e-07
1:87730920 A C 0.666399 -1.0365e-04
1:87734514 G C 0.130363 1.5077e-05
1:87740500 G C 0.082993 1.8057e-05
1:87743047 G A 0.195398 4.3298e-05
1:87743989 T C 0.732971 3.1857e-05
1:87745597 A G 0.088752 5.1798e-05
1:87748129 T C 0.331731 4.4133e-06
1:87750413 A G 1.532290 -3.0291e-05
1:87752776 A C 0.904186 2.5880e-05
1:87755998 A C 0.075466 -3.7760e-05
1:87757755 G A 0.041967 -5.7312e-07
1:87761387 G T 0.086627 -3.0970e-06
1:87761635 A G 0.275579 2.0012e-05
1:87772771 C T 0.373586 -5.5872e-06
1:87775754 A G 0.103038 -3.1811e-06
1:87776842 A G 1.103484 2.7286e-05
1:87781747 C T 0.701234 3.0606e-05
1:87784500 T C 0.028997 -4.9057e-06
1:87784974 T G 0.117511 -2.1577e-06
1:87785130 A G 0.040784 -7.0109e-06
1:87786610 T C 0.039163 -3.3417e-06
1:87787146 A C 0.029453 -5.0481e-06
1:87793081 T C 0.059500 -9.5912e-06
1:87793730 A G 0.078206 1.0335e-05
1:87798714 C T 0.100961 -8.1235e-06
1:87798787 G A 0.053109 -1.4101e-05
1:87799284 C T 0.070699 -3.1908e-06
1:87802398 T C 0.041039 1.9425e-07
1:87802836 G A 0.081072 -7.9868e-06
1:87803031 A G 0.057413 -4.7114e-07
1:87803489 C T 0.048903 2.0017e-05
1:87807876 G A 0.134623 1.4901e-05
1:87808174 C G 0.553471 3.6233e-05
1:87809112 A G 0.122513 -1.1903e-05
1:87812051 A G 0.032162 4.4627e-06
1:87817380 T C 0.050977 -1.4257e-05
1:87818963 A G 0.133344 -1.3685e-05
1:87821431 C T 0.141677 -4.4751e-06
1:87825484 C A 0.637351 -7.9510e-06
1:87826392 G A 0.030425 8.6413e-06
1:87826767 G T 0.158731 1.8604e-07
1:87834259 G T 0.355305 2.9886e-05
1:87834794 A G 0.767796 -3.2996e-06
1:87834877 T C 0.256367 -1.7025e-06
1:87836312 A G 0.145750 -1.5885e-05
1:87847764 G A 1.537325 1.6294e-05
1:87848616 A C 0.059184 1.8701e-05
1:87851606 C A 0.123726 3.5778e-05
1:87866437 T C 0.024469 -2.1551e-05
1:87871783 A C 0.064202 -2.7396e-05
1:87875341 T C 0.148100 2.1245e-05
1:87875774 A C 0.317785 -4.8388e-05
1:87876393 A G 0.682790 4.6713e-05
1:87882032 C T 0.038622 3.8151e-07
1:87883732 G A 0.039880 -4.3335e-06
1:87889773 A G 0.072195 -2.4108e-05
1:87892804 A G 0.039146 -3.4590e-06
1:87893544 A G 0.037568 -3.7374e-05
1:87902882 C T 0.217820 -2.5977e-06
1:87904664 A G 0.065076 4.8906e-06
1:87915254 C T 0.723992 -3.3586e-05
1:87916460 G A 0.080855 3.1444e-05
1:87925943 G A 0.207624 -1.0892e-06
1:87930889 T C 0.981882 -2.7137e-05
1:87934293 T C 0.804915 -3.2668e-05
1:87934788 G A 0.180204 7.0034e-06
1:87937074 G C 0.051766 7.5895e-06
1:87954542 G A 0.543611 -5.9170e-06
1:87960461 G A 0.087627 1.3782e-05
1:87978631 A G 1.771597 -2.1275e-05
1:87979893 C T 0.060813 1.6313e-05
1:87981249 A C 0.089018 1.6131e-05
1:87985974 A G 1.962272 -9.1961e-06
1:87995645 G A 0.080987 -6.0544e-05
1:88004073 G A 0.525137 2.5954e-06
1:88007283 G T 0.049175 -4.4236e-05
1:88021391 C T 0.038194 3.2645e-05
1:88022396 G A 1.882234 -3.8516e-06
1:88022810 T C 0.133984 -3.0027e-05
1:88025144 C T 0.502637 1.1252e-05
1:88030913 T A 0.057797 -3.1261e-05
1:88031903 T G 0.025669 1.8280e-05
1:88034019 C T 0.636379 7.2393e-06
1:88034292 C T 0.055556 1.4448e-05
1:88034754 T G 0.023272 -1.1450e-06
1:88036209 C A 0.042212 9.6423e-06
1:88040156 C T 0.129601 4.8295e-06
1:88041819 C T 0.253076 1.5508e-05
1:88041999 T G 1.395019 -1.8143e-05
1:88046226 A G 0.036232 3.1543e-06
1:88050115 C T 0.348662 -3.7020e-06
1:88052301 A C 0.034790 -2.9426e-06
1:88055332 T C 0.360840 -4.1491e-05
1:88059754 T G 0.048532 -1.3353e-05
1:88062926 G A 1.588523 6.2613e-06
1:88063923 C A 0.536353 -1.0735e-05
1:88064429 T C 0.040658 4.2740e-06
1:88070065 T C 1.676272 4.6935e-06
1:88070208 C G 0.105262 -3.5961e-06
1:88082536 C A 0.693520 4.0469e-06
1:88083782 A G 0.040937 1.3280e-05
1:88098991 A C 0.856079 7.0195e-06
1:88102690 G A 0.043759 1.6809e-05
1:88109542 G A 0.206787 3.1618e-05
1:88113264 G A 0.668589 5.6540e-06
1:88114593 T C 0.030745 2.5778e-05
1:88116467 C A 0.957441 1.3072e-06
1:88121386 C T 0.031720 1.0128e-06
1:88122658 A G 0.290858 -7.8964e-06
1:88124397 T C 0.474384 -2.3376e-05
1:88127152 C T 0.065821 1.5049e-05
1:88129866 T C 0.084499 -3.3969e-07
1:88132380 T G 0.362322 1.3027e-05
1:88142569 G A 0.038251 -9.2181e-06
1:88148996 A G 0.048407 -1.3213e-06
1:88149030 C A 0.116036 1.7111e-06
1:88152408 A G 0.032217 4.3716e-06
1:88175072 G T 0.047373 2.6741e-07
1:88178165 C G 1.689960 -4.0475e-06
1:88178599 A C 0.122295 2.9611e-05
1:88192300 T C 0.146002 -9.6229e-06
1:88205639 A G 0.049654 -9.3119e-06
1:88208213 G A 0.047030 -3.4849e-06
1:88211845 T C 0.071158 1.9069e-05
1:88213827 A C 0.204836 -2.1075e-05
1:88215284 C T 0.323136 2.4526e-06
1:88215837 C T 0.059018 -4.4826e-06
1:88217769 A G 0.194031 4.2948e-06
1:88218579 T C 0.128571 3.7052e-05
1:88219885 A G 1.035868 2.6367e-06
1:88220548 C T 0.142657 5.1851e-05
1:88221091 C T 0.166683 -2.3433e-05
1:88222429 A G 1.760285 -3.0934e-06
1:88225959 A G 0.044534 5.9457e-06
1:88230758 T C 0.033070 -1.3810e-05
1:88231787 T C 0.204146 4.2630e-06
1:88239271 T C 0.091020 -1.2557e-05
1:88240012 A G 0.021109 5.0874e-06
1:88243027 T C 0.027902 7.5921e-06
1:88244223 A G 0.049525 2.0061e-05
1:88246143 G A 0.331748 -1.0714e-05
1:88253916 A G 0.543819 2.6144e-06
1:88260306 T G 1.916106 1.4727e-05
1:88262469 T C 0.036137 -1.1209e-05
1:88264924 A G 0.065243 6.7022e-06
1:88270483 C A 1.503429 1.2388e-05
1:88271536 A G 0.038282 -3.3103e-06
1:88271804 T G 0.079617 -1.4550e-05
1:88273221 A G 0.063934 -2.0531e-06
1:88273790 C T 0.223464 1.0668e-05
1:88278154 T C 0.059181 4.9156e-06
1:88279989 A G 0.152584 -1.9766e-05
1:88281017 G C 0.161835 1.9456e-05
1:88292883 A G 0.042607 1.3177e-05
1:88295838 C G 0.085873 -6.7953e-06
1:88297927 A G 0.206634 -7.9239e-06
1:88301139 T C 0.104874 -2.3511e-06
1:88305490 A G 0.057358 -1.8583e-06
1:88310324 A G 0.639071 2.5799e-05
1:88315363 A C 0.077394 2.0350e-06
1:88315571 A C 0.023608 -1.1706e-05
1:88328100 A G 0.998701 5.3530e-07
1:88329338 T C 1.280723 -1.1705e-06
1:88330127 T C 0.037901 -1.0687e-05
1:88332717 T C 1.322228 -2.0261e-06
1:88339228 G A 0.075388 -2.0317e-05
1:88346149 C G 0.084639 -1.1292e-05
1:88352895 C T 0.356485 2.5801e-06
1:88353410 A G 0.109879 5.0479e-06
1:88359411 A G 1.814594 1.0068e-05
1:88365049 A G 0.851904 1.2846e-05
1:88382412 T G 0.753754 2.3108e-06
1:88387283 C T 0.035719 -9.3751e-06
1:88402784 T C 0.022466 1.2549e-05
1:88405391 T C 0.305151 4.6245e-06
1:88407597 G C 0.517378 -6.4466e-06
1:88413589 T C 0.102559 -4.1417e-05
1:88414374 A T 0.023911 1.7389e-06
1:88415189 T C 0.548646 2.0556e-05
1:88415637 T C 0.665226 1.6501e-06
1:88415752 G T 0.149657 5.8258e-06
1:88420509 A C 0.096031 -2.7835e-05
1:88421733 T C 1.949428 -8.0141e-06
1:88425813 C T 0.993955 -5.7470e-06
1:88429024 A C 0.481595 1.6598e-05
1:88430943 G A 1.164602 2.6950e-06
1:88433886 T C 0.386614 9.4259e-06
1:88438237 G A 0.090442 1.6445e-05
1:88439901 T C 0.056573 7.0901e-06
1:88441464 G A 0.102586 -2.7758e-06
1:88444077 C T 0.194150 1.0616e-06
1:88451917 T C 0.061139 -1.7520e-05
1:88454706 A C 0.446767 4.8627e-06
1:88455507 G A 0.059912 -8.6427e-06
1:88456050 A G 0.037653 2.9977e-05
1:88457588 T G 0.534394 1.7596e-05
1:88461129 T G 0.060255 -2.9685e-06
1:88463421 G T 0.610367 -3.4044e-05
1:88467166 G A 0.126582 1.1369e-05
1:88468290 G A 0.377482 2.8526e-06
1:88468293 C A 0.311890 1.7041e-05
1:88469461 A G 0.035314 7.3792e-06
1:88472560 C T 0.899573 -1.3910e-06
1:88480096 T C 0.575430 -1.0932e-05
1:88482229 G A 0.759405 -1.2027e-05
1:88482589 C G 1.826704 -4.8062e-06
1:88484289 T C 0.108665 2.2970e-06
1:88485101 C T 0.068802 -1.5267e-05
1:88485260 C A 0.126191 1.6854e-06
1:88500939 A G 0.066735 9.8126e-06
1:88514430 G A 0.743086 -3.6717e-06
1:88521008 C T 0.057838 -3.6679e-05
1:88521629 G A 0.070125 -1.8735e-05
1:88541183 C A 0.025332 -2.9281e-05
1:88542156 T C 0.288271 1.2421e-05
1:88542347 C T 1.642968 -5.9963e-06
1:88556683 A G 0.045456 2.9655e-06
1:88562079 A G 0.642777 -8.7053e-07
1:88562635 A G 0.037558 9.5032e-08
1:88564117 A C 0.132205 -1.6121e-06
1:88571396 C G 0.121890 2.1157e-06
1:88571772 T C 0.062292 2.5538e-06
1:88574723 T C 0.046697 -4.0908e-06
1:88575619 C T 0.808053 -1.2316e-06
1:88584102 T C 1.473969 1.1278e-05
1:88589990 G A 0.020375 2.0456e-05
1:88592058 G A 0.100230 1.1580e-05
1:88593898 T C 0.125970 2.5089e-06
1:88602151 T G 0.050742 -9.1767e-06
1:88604157 T C 1.172969 -8.3781e-06
1:88607012 T C 0.669445 4.4689e-07
1:88607616 G A 1.796663 5.0989e-05
1:88612006 T C 1.953399 -7.4808e-06
1:88615308 T C 0.476852 5.0233e-06
1:88617092 T C 0.062717 1.3310e-05
1:88620063 T G 0.787814 -1.9339e-05
1:88622731 A G 0.096807 -6.2418e-06
1:88625312 T C 0.465969 4.8169e-05
1:88628720 A G 0.103783 -2.2608e-05
1:88630356 A G 0.025869 7.8574e-06
1:88633737 T C 1.170134 1.4251e-05
1:88641601 T C 0.546603 6.7045e-06
1:88646891 A G 1.346609 -1.5869e-06
1:88647198 A G 0.070359 -1.9104e-05
1:88650259 C T 0.050270 8.8168e-06
1:88661900 C T 0.530797 -9.1757e-05
1:88662137 T G 0.027375 -3.1383e-05
1:88662801 A G 0.334315 2.1117e-06
1:88663269 A G 1.074245 5.9364e-05
1:88666710 A G 0.178093 -2.0622e-05
1:88668577 C T 1.096443 4.3751e-05
1:88673529 T C 0.054652 -5.1156e-06
1:88677412 A G 0.087858 -1.9013e-05
1:88683713 A G 0.071556 1.2318e-05
1:88685132 T C 0.058946 -1.1154e-05
1:88701642 T G 0.037731 9.9439e-06
1:88717899 C A 0.268766 3.1683e-06
1:88733168 T C 0.153431 -1.9402e-05
1:88734426 G A 1.642077 3.8035e-05
1:88741347 A G 0.095113 1.1209e-05
1:88743681 G A 0.056342 -2.3991e-05
1:88744631 G T 0.023547 8.3463e-06
1:88748069 C G 0.023697 6.7304e-06
1:88763866 C T 0.057018 1.2568e-05
1:88772229 C T 0.099431 3.6780e-06
1:88772514 C T 1.331048 2.0851e-05
1:88777215 T C 0.084724 8.9172e-06
1:88779196 T G 0.024866 2.3646e-05
1:88799101 C A 0.027556 -7.4284e-06
1:88802012 G A 0.347176 -3.3423e-05
1:88803687 A G 0.081915 1.3900e-05
1:88829969 G A 1.802627 1.3198e-05
1:88832814 T C 0.105918 1.0980e-05
1:88834460 G A 1.749814 4.7171e-05
1:88837685 C A 0.041158 1.9620e-06
1:88839645 A G 0.120405 2.8217e-05
1:88840779 C T 0.110994 8.4512e-06
1:88848338 A C 1.324044 2.1279e-05
1:88853195 A C 1.821778 5.2123e-05
1:88866500 A C 0.053619 -8.7495e-06
1:88867185 A G 0.590590 1.3726e-05
1:88868236 G A 1.654714 1.3615e-06
1:88873313 T C 0.037316 7.7355e-06
1:88879267 G T 0.261402 1.0234e-05
1:88879620 T C 0.107567 -8.2509e-06
1:88907208 T C 0.078937 -1.3646e-05
1:88917106 A G 1.394298 -1.2271e-06
1:88926140 T G 0.049750 -5.2316e-06
1:88945031 A C 0.026383 5.8612e-06
1:88948648 G A 0.021052 1.1332e-05
1:88960395 G C 0.120041 1.3930e-05
1:88967001 C T 0.066409 1.1766e-05
1:88967089 A G 0.069975 -4.5677e-05
1:88971420 C A 0.911781 1.2327e-05
1:88983513 C T 0.861722 5.4155e-06
1:88987120 T C 0.051606 -7.7959e-06
1:88993995 T A 0.086542 9.8879e-06
1:88996849 T G 0.287142 -1.1201e-05
1:89002849 A C 0.288142 9.4448e-06
1:89009120 A G 0.144958 1.0608e-05
1:89009344 C T 0.025094 7.8230e-06
1:89017852 A G 0.214600 -9.6605e-06
1:89035033 C T 0.127976 -1.0706e-05
1:89040252 T C 0.345725 -3.8822e-06
1:89042590 C T 0.336164 -1.1475e-05
1:89077990 A G 1.498924 -3.7531e-06
1:89079544 T C 0.021997 -1.1073e-05
1:89080181 C T 0.647275 -6.2276e-06
1:89091507 A G 0.026695 1.2723e-05
1:89092861 G C 0.026712 -4.9111e-06
1:89093596 T G 0.036783 -1.3246e-06
1:89095461 T C 0.140491 3.6438e-06
1:89101107 G T 0.051881 -2.9663e-06
1:89113692 G A 0.030915 -1.9332e-06
1:89113820 T C 0.087202 7.8759e-06
1:89114228 T C 0.033305 1.3886e-05
1:89119930 C T 0.159924 3.7480e-05
1:89123443 T C 1.160764 -9.5651e-07
1:89129083 A T 0.198121 4.2823e-06
1:89129118 G A 0.259811 1.7254e-05
1:89130766 C G 0.335749 -5.7037e-06
1:89135416 G C 0.023938 -4.8373e-07
1:89146234 A C 1.109134 -1.6229e-06
1:89147356 A G 0.021341 -5.2749e-06
1:89159119 T G 0.029459 -1.3202e-05
1:89188755 G T 0.064076 -1.2367e-05
1:89195481 A G 0.060639 -1.8931e-06
1:89201607 A C 0.033883 -1.0267e-05
1:89222196 T C 0.149942 -5.1630e-07
1:89233598 T C 0.033801 -1.0699e-05
1:89244206 C T 0.049518 2.5598e-06
1:89245371 G A 0.030785 1.3159e-05
1:89254509 G T 0.041209 9.1326e-07
1:89266081 T C 0.046717 -6.7424e-06
1:89271574 C T 1.082432 3.5649e-06
1:89286673 A G 1.177641 -1.7861e-07
1:89302955 T C 0.689855 -2.9617e-05
1:89322047 C T 0.063845 -1.1421e-05
1:89344300 T C 0.035324 -6.5982e-06
1:89344678 C T 0.301789 2.5040e-05
1:89347312 T C 0.184716 1.3731e-06
1:89350028 G A 0.030646 -9.2939e-07
1:89350064 T A 0.074840 5.6830e-07
1:89356862 G A 0.395784 1.6545e-05
1:89357300 A G 0.026420 -1.0355e-05
1:89361767 C A 0.771172 7.2097e-06
1:89376633 T C 0.228335 -2.4779e-05
1:89408073 A C 0.996131 2.1650e-06
1:89415198 G A 0.037085 5.8829e-07
1:89428107 G A 1.004015 -2.3004e-06
1:89437113 T G 0.209976 -2.8313e-05
1:89438600 T C 0.088416 6.7636e-06
1:89444904 G A 0.061557 -1.6072e-06
1:89452540 T C 0.131264 8.7805e-06
1:89460872 T C 0.025097 -3.3876e-06
1:89467459 T C 0.124569 1.7234e-05
1:89470933 T C 0.188653 -9.3723e-06
1:89473453 G A 0.033247 -9.8571e-06
1:89474818 G A 0.654734 -3.6152e-05
1:89475135 T C 0.654466 -3.5466e-05
1:89478868 A G 0.396239 2.1755e-05
1:89479063 A G 0.907015 1.2690e-05
1:89490707 G A 1.575134 -2.1504e-05
1:89493224 A C 0.321576 6.4015e-06
1:89506982 T G 1.604155 -1.4329e-05
1:89515684 C T 0.073066 2.8666e-06
1:89517727 T C 0.874230 6.6694e-06
1:89518623 T C 1.220965 8.1505e-07
1:89522512 T C 0.970877 6.4351e-06
1:89523911 T C 0.046969 1.8673e-05
1:89524657 G C 0.067177 6.4275e-06
1:89525345 C T 0.038248 -1.4932e-05
1:89525966 C T 0.069972 2.7610e-06
1:89544523 G A 0.049165 6.9122e-06
1:89548109 A G 0.070295 3.3268e-06
1:89550042 G C 0.043287 6.3767e-06
1:89556260 C A 0.606505 -1.8687e-06
1:89556383 A G 0.057977 9.6856e-06
1:89564885 A G 1.547854 8.4409e-06
1:89572626 C T 0.057525 2.1652e-06
1:89580024 A G 0.037238 1.9182e-05
1:89582690 C G 1.319373 -1.0162e-05
1:89582702 G A 0.036929 1.9716e-05
1:89591094 A G 0.027114 9.0150e-06
1:89591251 C T 0.027406 7.2138e-06
1:89592459 T C 1.366450 -2.3749e-06
1:89595980 T C 0.096708 -1.3611e-05
1:89607912 A G 0.073514 -6.5343e-06
1:89628674 G A 0.074813 9.6947e-06
1:89630721 T G 0.338425 -2.1551e-05
1:89631234 T C 0.136455 -2.9097e-05
1:89636947 T C 0.977650 5.4574e-06
1:89637578 A G 1.316330 -1.3139e-05
1:89638344 T C 0.054530 1.1004e-05
1:89643644 G A 0.468336 -1.2139e-05
1:89653720 T C 1.018573 5.6414e-06
1:89655325 G A 0.024734 4.9652e-06
1:89658689 A C 0.020885 8.7266e-06
1:89666924 T C 0.020076 6.4365e-06
1:89668037 G A 0.072168 3.6704e-05
1:89668172 C A 0.037497 1.8226e-05
1:89674211 G A 0.114605 -3.5361e-05
1:89701383 C T 1.362037 -1.2841e-05
1:89703464 T C 1.501314 2.4307e-05
1:89716661 C T 0.436541 3.2104e-06
1:89721449 T C 0.054091 -8.7521e-06
1:89721862 T C 1.517106 -5.8276e-06
1:89729383 C T 0.045422 8.9174e-06
1:89729913 C T 0.054703 -8.6101e-06
1:89729950 T C 1.146889 -5.2069e-06
1:89740011 G C 0.072029 3.4104e-05
1:89744282 A C 1.435130 1.3973e-05
1:89745255 C T 1.756593 -2.0499e-05
1:89748161 C T 0.343389 2.2467e-05
1:89748907 T C 1.639524 -5.2705e-06
1:89749389 A G 0.132005 3.8519e-05
1:89759219 G A 0.583896 -3.2305e-06
1:89760096 C A 0.771155 -5.3480e-06
1:89760635 C T 0.445251 8.8550e-08
1:89763254 G A 0.072063 1.2251e-05
1:89765367 T C 1.799064 -9.7643e-06
1:89770213 T C 0.034012 8.4525e-06
1:89773575 A G 0.022500 -2.4410e-06
1:89777587 T C 0.049794 -1.3649e-05
1:89788468 A G 0.089534 -2.2875e-06
1:89789410 T C 1.752490 1.4635e-05
1:89799068 C A 1.119715 7.6088e-06
1:89801118 A C 0.633795 3.6170e-06
1:89806698 C T 0.486729 6.5374e-06
1:89806926 C T 0.247653 2.7031e-05
1:89810241 C G 0.050382 -1.2504e-05
1:89820492 T C 0.729728 -4.6022e-06
1:89830271 C T 0.268409 -7.0373e-06
1:89832464 G A 0.733077 -8.0848e-07
1:89840340 G T 1.284317 -1.4046e-05
1:89846152 T C 0.215804 -4.9638e-06
1:89847444 G A 1.479293 1.5044e-05
1:89856040 C A 1.534384 5.8410e-06
1:89888371 G A 1.769274 7.8206e-06
1:89893138 G A 0.032414 -9.5329e-06
1:89895648 C A 0.091000 -7.0037e-06
1:89896900 G A 0.528088 -4.1357e-06
1:89900222 T C 0.092380 9.4935e-06
1:89914296 G A 1.246440 -2.8590e-05
1:89920078 A C 0.036728 1.0403e-05
1:89921593 A G 0.103015 -1.0145e-05
1:89927234 A G 1.859666 -9.6827e-06
1:89931889 T C 0.112952 9.0899e-06
1:89945690 T C 0.502905 1.8829e-05
1:89955188 C T 0.998545 -9.5850e-06
1:89970163 C T 0.368401 -6.0705e-06
1:89986413 A G 0.456960 -1.5991e-06
1:89999295 T C 0.040971 -3.6599e-07
1:90000410 G C 0.027229 1.1396e-06
1:90002266 T G 0.051113 -3.0492e-05
1:90006286 G T 0.024071 -1.1490e-05
1:90014008 C T 0.044123 -1.0695e-05
1:90014281 A G 0.036266 1.0147e-05
1:90016519 G A 0.101753 -7.4258e-06
1:90019642 G A 1.850200 1.7678e-06
1:90024647 C G 0.098598 2.8366e-06
1:90027643 T C 0.074745 2.9681e-06
1:90030830 T C 0.439386 -9.8797e-07
1:90039033 A G 0.977078 6.8904e-06
1:90042621 T C 0.078009 -5.6958e-06
1:90048248 T C 0.436231 -1.5935e-06
1:90049040 G A 0.490747 1.4707e-05
1:90059357 C A 0.031965 5.6059e-06
1:90059965 A G 0.050328 -2.1432e-05
1:90060824 T C 1.943240 9.9084e-06
1:90066415 C T 0.561651 3.3570e-06
1:90066806 A G 0.704521 -4.1703e-05
1:90067221 A G 0.034763 2.8890e-05
1:90068298 T C 0.048434 1.9228e-05
1:90069640 G T 0.762332 -1.7271e-05
1:90071319 T C 0.303094 4.6253e-06
1:90074307 T G 0.051246 3.8006e-05
1:90091598 G A 0.059004 1.8318e-05
1:90095190 C T 0.030989 -1.1969e-05
1:90100420 A G 0.053792 1.1544e-05
1:90107904 A G 0.043936 -3.6658e-05
1:90117934 C T 1.089045 -1.8844e-05
1:90125075 G A 0.027695 1.1072e-05
1:90132069 G A 0.708424 -9.2337e-06
1:90142260 G A 0.333835 -5.9660e-07
1:90145252 A G 0.116984 -2.5240e-05
1:90153285 G A 0.200528 -4.5641e-05
1:90167123 A G 0.043691 5.0932e-06
1:90179041 C A 0.041559 2.1812e-05
1:90179532 G A 0.285014 -3.6858e-05
1:90189938 T C 1.165966 -4.9281e-05
1:90191460 A G 0.052503 -1.6869e-06
1:90221441 T C 0.875740 3.0942e-05
1:90222596 A G 0.084088 -3.8108e-06
1:90223400 A C 0.663625 1.7432e-05
1:90224047 T G 0.101978 1.7607e-05
1:90228587 G C 0.182451 3.1486e-06
1:90235649 T G 0.708197 -9.2712e-06
1:90243771 C T 1.135952 -3.0523e-05
1:90247975 A C 0.070495 3.6885e-06
1:90257384 T C 0.043865 -5.6611e-07
1:90266436 T C 1.051042 -4.5584e-06
1:90268315 A G 0.033039 -3.7934e-06
1:90270409 A G 0.053381 1.6369e-05
1:90277228 C T 0.528020 2.2621e-05
1:90285156 G A 0.038183 1.4333e-05
1:90285190 T C 0.371706 -3.2156e-08
1:90289861 A G 0.125300 1.4938e-06
1:90292165 T C 1.674328 2.9675e-05
1:90296784 C T 0.388314 1.2361e-06
1:90298703 T C 0.036589 1.1545e-05
1:90304187 T C 1.499111 -1.7176e-05
1:90306130 T C 0.035943 3.0763e-06
1:90306968 C T 0.117763 -4.6018e-06
1:90307480 G C 0.078148 -3.4691e-06
1:90309519 A G 0.548816 5.4172e-07
1:90310183 T C 0.102624 -1.5782e-05
1:90314147 T C 0.735892 -1.3260e-05
1:90315734 A G 0.531504 1.1392e-05
1:90318033 A G 0.106836 1.6953e-05
1:90321749 G T 1.292072 -1.0425e-05
1:90325564 G A 0.361564 2.5370e-05
1:90327985 T C 0.049124 -1.5083e-05
1:90328483 T C 0.258546 -2.0944e-05
1:90339598 A G 0.109661 -1.2128e-05
1:90340943 A G 0.041964 -1.7282e-05
1:90345265 T C 0.031136 -2.8932e-05
1:90346108 G T 0.100237 -2.7139e-05
1:90349347 T C 0.275219 -1.4804e-05
1:90366278 T G 0.071005 2.3376e-05
1:90366514 A G 0.389773 1.3988e-05
1:90376985 A G 0.119334 4.7101e-05
1:90377022 A G 0.069727 -7.2487e-06
1:90381196 A G 0.058443 -1.9211e-05
1:90383951 G A 0.567566 7.3071e-06
1:90387054 A G 0.123451 1.3366e-06
1:90388160 T C 0.103032 -8.6043e-06
1:90388316 A C 0.081990 1.0111e-05
1:90391493 T C 0.195214 5.9568e-05
1:90393433 C A 0.023663 -1.3746e-05
1:90406538 C A 0.032958 1.1105e-06
1:90412914 G A 0.026903 -1.6303e-05
1:90423039 C T 0.070812 3.3692e-05
1:90424602 T G 0.040352 3.1116e-05
1:90436138 C T 0.112674 3.0480e-05
1:90438543 G A 0.234714 4.1485e-06
1:90446984 A G 0.937664 1.5416e-05
1:90451348 T C 0.091418 1.1142e-05
1:90452119 G A 0.083843 -1.7761e-05
1:90456097 G C 0.892314 4.6443e-05
1:90460168 C T 0.126664 -1.2435e-06
1:90461776 A G 0.145295 -2.2941e-06
1:90461840 G A 0.028508 -1.3492e-05
1:90466644 A G 0.044966 2.2744e-05
1:90473851 G T 0.519986 -1.4327e-05
1:90486412 G T 1.135901 3.6444e-05
1:90491999 T C 0.049580 -1.0297e-05
1:90506174 G A 0.041648 -1.3918e-05
1:90509157 T C 0.031578 5.1455e-06
1:90513219 C T 0.095698 -8.0768e-06
1:90513773 C T 0.064110 -5.3748e-06
1:90519168 G A 0.038027 6.8911e-06
1:90522730 A G 0.044738 3.7050e-06
1:90529201 A G 0.030078 -2.0006e-05
1:90532114 A G 0.260511 -7.6669e-06
1:90532766 T C 0.909187 -1.7819e-05
1:90532951 G C 0.032937 -1.1760e-05
1:90533785 A G 0.245780 -7.9163e-06
1:90537317 G A 0.193858 -1.3476e-05
1:90538821 A G 0.088916 2.0331e-06
1:90539764 A C 0.882404 -3.3483e-05
1:90539813 G T 1.418851 -3.9739e-05
1:90540505 T C 0.023901 1.0244e-05
1:90544935 T C 0.096137 1.4082e-05
1:90550597 T C 0.147168 1.3155e-05
1:90556150 T G 0.263173 -3.5548e-06
1:90558392 C T 0.979873 -5.9372e-06
1:90559504 T C 1.477719 -1.8357e-05
1:90573313 G A 0.085597 5.0758e-07
1:90573935 A G 0.057947 -9.3213e-06
1:90574778 G A 0.123743 1.6444e-05
1:90582488 G A 0.229369 -2.3371e-05
1:90585850 C T 0.052401 -1.8480e-05
1:90587241 G A 0.681994 -1.0164e-05
1:90592579 C A 0.363611 1.3060e-05
1:90597346 A C 0.021432 3.8930e-06
1:90598021 G A 0.866258 -1.4305e-05
1:90598153 A G 0.048318 3.0422e-06
1:90600240 G A 0.624146 1.3171e-05
1:90600783 T C 0.438716 5.1750e-06
1:90600934 T C 0.516600 -7.6072e-06
1:90601007 G A 0.724713 3.6046e-05
1:90601121 C T 0.199743 8.4928e-06
1:90601335 C T 0.108995 2.2189e-05
1:90601373 A G 1.148875 1.1668e-05
1:90604916 T C 0.616684 6.9588e-06
1:90620943 C T 0.028593 5.2361e-06
1:90625022 C T 0.357447 -2.3395e-05
1:90628474 G A 0.037099 -1.1170e-05
1:90630684 T C 0.361823 -1.1471e-05
1:90631201 T C 0.365933 1.1404e-05
1:90638923 G T 0.035589 3.0373e-06
1:90646453 C T 0.105095 2.4920e-05
1:90648270 C A 0.445006 -2.2563e-05
1:90652235 T G 0.198410 7.8293e-06
1:90656996 G T 0.484872 -4.4221e-05
1:90657143 T G 0.334189 -2.2795e-05
1:90659140 T C 0.434460 -3.3674e-06
1:90659441 C A 1.348111 -2.0644e-05
1:90660876 T C 0.375456 3.7208e-05
1:90665775 A G 0.067252 1.8454e-05
1:90668105 C T 1.301996 2.0146e-05
1:90670676 G A 0.117865 -5.7481e-05
1:90671466 T G 0.058511 -8.1121e-06
1:90675607 C T 0.046017 2.3042e-05
1:90679734 T C 0.345007 5.0682e-06
1:90686384 T C 0.021276 -5.2087e-06
1:90687868 C A 0.040981 1.7580e-05
1:90689473 T C 0.099407 -2.0451e-05
1:90703415 A G 0.212921 6.6067e-06
1:90705863 C T 0.028249 -1.1563e-06
1:90720587 T C 0.090422 1.9633e-05
1:90739291 A C 0.976004 -1.8707e-06
1:90740316 T C 0.061064 1.2676e-05
1:90744700 C T 0.213879 -2.9510e-05
1:90789807 G A 0.475020 -1.3096e-05
1:90797817 C T 0.032026 -2.6196e-06
1:90803886 G A 0.700227 -3.1747e-05
1:90808845 T C 0.151445 9.1158e-06
1:90810607 C T 0.027297 2.6017e-05
1:90819737 A G 0.033604 7.5692e-06
1:90822297 C T 0.725294 4.9974e-05
1:90822472 C T 0.086848 -9.5456e-06
1:90860767 G T 0.045649 1.9363e-05
1:90863731 A G 0.230617 -2.2703e-05
1:90865805 C T 0.100200 -2.7519e-06
1:90873828 T C 0.137965 -3.7267e-05
1:90874528 T C 0.223273 -2.3583e-05
1:90905799 C T 0.210792 -7.4464e-07
1:90924006 G T 0.045782 2.0653e-05
1:90930746 C T 0.153458 -1.7085e-05
1:90937631 G A 0.020297 1.8528e-06
1:90941517 A G 0.328909 2.2004e-05
1:90950076 T C 0.032040 -1.2058e-05
1:90952467 C T 0.057970 2.7868e-05
1:90976517 T C 0.059065 -1.1004e-05
1:90980497 C T 1.967015 1.5163e-05
1:90981860 G A 0.066844 2.7271e-05
1:90990889 G A 1.929409 1.3376e-05
1:91001525 T G 0.076802 6.4251e-06
1:91005179 T C 0.052446 -8.1915e-06
1:91009290 G A 0.307181 -1.2740e-05
1:91015977 C G 0.020562 1.0161e-05
1:91040406 G A 0.404844 1.0700e-06
1:91042852 C A 0.226302 5.3290e-06
1:91047423 C A 1.546321 1.2464e-05
1:91049339 C T 0.281223 1.7868e-05
1:91049655 A G 0.136812 -1.0098e-05
1:91067663 G T 0.361456 -2.0838e-06
1:91074763 G A 0.038183 -1.9207e-05
1:91078572 G T 0.048022 -1.1562e-05
1:91079532 A G 0.119419 -2.8531e-06
1:91088884 C T 1.222899 2.3896e-06
1:91091581 A G 0.039295 4.9756e-07
1:91092022 A G 0.073865 -1.8490e-05
1:91095717 G T 0.382347 1.1054e-05
1:91099720 G A 1.404766 3.1573e-06
1:91099790 G T 0.247561 4.6777e-06
1:91102694 A G 0.383918 -3.5567e-06
1:91112769 C T 0.077455 -2.3127e-06
1:91122149 A G 1.885174 1.0443e-05
1:91125541 T C 0.021623 -2.8216e-07
1:91126097 G A 0.080569 -1.0741e-05
1:91129616 T C 0.206607 1.3314e-06
1:91138209 C T 0.503374 4.6302e-06
1:91138501 A G 0.037106 2.6461e-05
1:91139490 A C 0.027569 -1.7370e-05
1:91154112 A G 0.064750 3.8677e-06
1:91161769 A G 0.887833 1.2284e-05
1:91170931 T C 0.053333 -3.2453e-05
1:91178627 A G 0.112405 5.8305e-06
1:91181968 T C 0.289648 -3.0335e-06
1:91190609 C A 0.040393 3.1666e-06
1:91191582 G A 0.462386 -2.0064e-05
1:91193168 C T 0.056984 -7.2895e-06
1:91205643 A C 0.064668 -7.7685e-06
1:91209095 G A 0.042171 1.1066e-05
1:91209842 G T 0.037741 2.5678e-05
1:91209986 C T 0.745425 4.3509e-05
1:91211698 T C 0.049046 1.4128e-05
1:91224571 G A 0.021504 -8.0648e-06
1:91226447 C T 0.182251 -3.4324e-05
1:91228235 C A 0.583546 2.6776e-05
1:91231126 C T 0.119490 -7.1753e-06
1:91235489 A G 0.457507 6.7634e-06
1:91235725 A G 0.815747 -4.0238e-05
1:91240853 A G 0.946218 -3.0510e-05
1:91248685 G A 0.068656 7.9887e-06
1:91249095 T C 0.054033 -8.5240e-06
1:91253426 C A 1.862236 8.5260e-07
1:91253715 A G 0.031350 -1.4545e-05
1:91257790 C A 0.075044 -1.2969e-05
1:91261769 T C 0.081963 -1.4921e-05
1:91263279 T C 0.118463 -1.2455e-05
1:91273613 G A 0.094046 -2.8370e-07
1:91274646 A G 0.032196 -8.9891e-07
1:91281546 A G 1.119147 -3.9220e-05
1:91283258 T G 1.212370 -4.1183e-05
1:91286382 T G 0.069928 -9.2919e-06
1:91288130 A T 0.892980 -2.3210e-05
1:91309524 A G 0.087433 -1.2942e-05
1:91311082 G A 0.111684 2.5446e-07
1:91314868 T C 0.065542 -2.8055e-06
1:91321687 A G 0.551291 5.2759e-05
1:91329840 G A 0.071073 3.6137e-05
1:91334934 A G 0.107060 7.5902e-06
1:91336599 T C 0.332656 8.0861e-06
1:91355041 T C 0.093995 -2.1100e-05
1:91384826 A G 0.888962 -1.2872e-05
1:91388013 T C 0.041216 -1.5354e-05
1:91404256 A C 0.074266 -1.3475e-05
1:91405699 A G 0.031734 -1.3327e-05
1:91429120 T C 1.583977 -2.9871e-05
1:91456149 A G 0.400577 -3.9119e-06
1:91461434 A G 0.269926 5.1403e-08
1:91488926 C A 0.085410 -3.7471e-06
1:91500611 T C 0.022497 -9.7228e-06
1:91502560 C T 0.260474 -6.6103e-06
1:91504195 T C 1.535761 -6.1351e-06
1:91505343 G A 0.025125 7.2957e-06
1:91512483 T C 0.210850 1.1030e-05
1:91517927 C T 0.669303 -1.8527e-06
1:91520040 T G 0.876627 3.2334e-06
1:91521668 T C 0.052588 3.4190e-05
1:91526198 G A 1.738421 -4.0463e-06
1:91527198 G T 0.299103 -1.6873e-05
1:91527454 A G 0.189387 -2.3968e-05
1:91529706 C T 0.067354 9.7691e-06
1:91533297 G A 0.395950 -1.3238e-05
1:91534586 C T 0.206189 -5.1783e-06
1:91535754 T C 0.076265 7.0697e-06
1:91541623 G A 0.445792 1.9848e-05
1:91546448 T G 0.165044 -9.8169e-06
1:91550535 C T 0.170416 -6.1627e-06
1:91556657 C T 0.422649 3.1225e-06
1:91562867 T C 0.118793 -5.0789e-06
1:91564223 G A 0.143235 1.3918e-05
1:91564498 A C 0.043933 1.8530e-05
1:91568432 A G 0.169746 1.4579e-05
1:91569689 A G 1.427647 5.7649e-06
1:91572154 T C 0.600293 1.1154e-06
1:91581776 G A 0.186990 1.8334e-05
1:91582854 A G 0.310540 -9.7245e-06
1:91585576 T C 0.110151 3.5072e-06
1:91586000 C T 0.918142 1.1973e-05
1:91590150 G T 0.064090 1.3089e-05
1:91602242 T C 0.090418 6.7581e-06
1:91618183 G T 0.451721 -1.4813e-06
1:91621053 G A 0.635240 -7.0689e-06
1:91623097 T C 0.530437 2.2303e-05
1:91628190 C T 1.726651 -1.2603e-05
1:91637456 A G 0.400292 3.0490e-05
1:91639056 A G 0.083258 3.5731e-06
1:91647308 T C 0.121255 7.2855e-06
1:91647429 C T 0.078570 -1.0980e-05
1:91647825 C A 0.049274 1.4020e-05
1:91656463 A G 0.025635 -3.9182e-06
1:91658920 G T 0.713052 2.2640e-06
1:91661340 T C 0.450476 -9.5409e-06
1:91661385 T C 0.431536 9.1225e-06
1:91666230 T C 0.051334 9.2878e-08
1:91667332 G A 0.810742 -7.8773e-09
1:91667363 T C 0.047978 -9.1231e-06
1:91670375 G A 1.077608 1.5329e-06
1:91671912 A G 0.039632 1.5599e-06
1:91671930 T C 0.096450 -2.8081e-05
1:91686446 A G 0.719868 3.0768e-05
1:91688531 T C 0.066926 1.9263e-05
1:91698239 C A 0.661592 2.0614e-05
1:91699151 C A 0.450918 -2.7828e-06
1:91702910 G T 0.059391 1.3977e-05
1:91711537 C T 0.066810 5.0707e-06
1:91718575 C T 0.049059 3.7707e-05
1:91745235 G A 0.487361 -5.1869e-06
1:91747647 G A 0.500025 1.3649e-05
1:91761857 T C 0.203401 -1.6453e-05
1:91783141 G A 0.160353 1.9945e-05
1:91784108 G A 1.285055 -1.1844e-05
1:91786579 T C 0.119052 5.6904e-06
1:91787723 G A 0.103178 -2.1538e-05
1:91788167 C T 0.061350 1.7433e-05
1:91789628 T A 0.559832 3.2772e-07
1:91799679 T C 0.039724 1.4537e-05
1:91802147 A G 0.471171 -3.3760e-06
1:91809713 T C 0.022639 -2.6821e-06
1:91831370 T C 0.050192 3.5936e-05
1:91841203 G T 0.028786 3.6510e-06
1:91859801 G A 0.562664 -5.9365e-06
1:91875816 G A 0.062951 1.3210e-05
1:91877129 T C 0.456892 -4.8797e-05
1:91887372 C T 0.731771 1.3388e-05
1:91897236 T C 1.758939 7.4067e-07
1:91902893 T C 0.495582 1.3145e-05
1:91906102 A G 0.178212 -1.8756e-05
1:91906970 T C 0.034593 3.1784e-05
1:91917448 T C 1.236917 -1.1154e-05
1:91917810 T C 0.028973 2.4444e-06
1:91920240 A C 0.774333 1.8554e-05
1:91920428 T C 0.482217 -3.9092e-05
1:91935966 A G 0.087603 3.7917e-06
1:91936252 A G 0.059990 1.0042e-05
1:91936560 C A 1.514709 3.6056e-05
1:91936802 T C 0.500671 7.1316e-06
1:91954252 G A 0.253521 -1.1718e-05
1:91963739 C T 1.943893 -1.8927e-05
1:91964947 A G 0.219428 3.5726e-05
1:91964984 T C 0.078233 -6.3552e-06
1:91965850 T C 0.753523 1.3796e-05
1:91966406 A G 0.296560 -2.6209e-05
1:91974965 G A 0.366926 -1.0058e-05
1:91983799 A G 0.030969 1.3281e-05
1:91988919 G T 0.327151 6.9023e-05
1:91991771 G A 0.094144 6.0263e-05
1:92003919 C T 0.976874 -7.7291e-07
1:92005260 G A 0.541231 1.5826e-05
1:92017120 A C 0.099214 -1.4091e-05
1:92017941 T C 0.496245 -1.9827e-05
1:92021705 G A 1.146685 -8.8919e-06
1:92023138 T C 0.029184 -5.7888e-06
1:92024668 A C 0.458622 -2.5320e-05
1:92025262 G A 1.733529 -6.5677e-05
1:92030790 T C 0.616112 -1.3712e-05
1:92036340 C T 0.680213 4.2637e-06
1:92038225 T C 1.622429 -6.7858e-05
1:92043125 A G 0.020919 -1.4515e-05
1:92045585 T C 0.408465 -6.5325e-07
1:92050680 A C 0.070849 -3.3404e-05
1:92051196 T C 0.042284 -3.2751e-05
1:92056185 A G 0.034053 7.6340e-07
1:92058466 T C 0.060054 -1.6132e-05
1:92058781 T C 0.036538 2.7226e-05
1:92066594 C T 1.750266 -2.9458e-05
1:92069466 C A 1.285758 5.2176e-05
1:92072225 T C 0.064478 -1.6948e-05
1:92077097 A G 1.623854 -1.1960e-05
1:92080990 G A 1.222008 -3.5277e-05
1:92087522 A G 0.222355 -1.9953e-05
1:92097150 T C 0.097184 -9.5176e-08
1:92097631 G A 0.309788 2.8607e-05
1:92100981 G A 0.139791 1.5192e-06
1:92101761 C T 0.856912 -9.5120e-06
1:92102951 T C 0.052667 1.6347e-05
1:92106637 C A 1.050834 -6.4976e-05
1:92106733 A C 0.228958 4.9903e-05
1:92108899 T C 1.480708 -2.2870e-05
1:92111056 G A 0.059667 1.7360e-05
1:92111868 T G 0.638779 -3.4253e-05
1:92116687 T C 0.153097 3.0080e-05
1:92119917 T C 0.281893 2.0906e-05
1:92122312 G A 0.876134 1.0455e-08
1:92122910 G C 0.553138 -1.3747e-05
1:92122968 A G 0.049335 -6.6326e-06
1:92123231 A C 0.202068 1.6591e-06
1:92128510 C A 0.077132 3.0405e-07
1:92136366 C T 1.358338 5.9177e-06
1:92136911 T C 0.036331 -6.1077e-06
1:92138779 T C 0.121132 -1.6429e-05
1:92146890 G A 0.360279 -5.6062e-06
1:92148013 T C 0.293055 1.5009e-05
1:92150058 A G 0.807094 -6.9145e-07
1:92151273 A G 0.405432 4.8180e-05
1:92152470 A G 0.038812 -2.1982e-06
1:92157808 C T 0.400917 -9.9638e-06
1:92158447 G A 0.801474 3.5527e-06
1:92160300 G A 0.412759 -8.6675e-06
1:92160886 C T 0.202215 1.4615e-06
1:92162920 T C 1.514930 -9.5414e-06
1:92163646 A G 0.026831 -2.6219e-05
1:92164876 C A 0.368956 1.0927e-05
1:92171673 C G 0.026825 1.8012e-05
1:92173796 C T 1.415010 -1.5446e-05
1:92174563 A G 0.467884 1.7029e-05
1:92175052 C T 0.021650 1.3154e-05
1:92176726 C T 0.177556 -2.0166e-05
1:92177031 G T 0.032360 1.5939e-05
1:92177653 G C 0.026818 -7.8020e-06
1:92179256 G A 0.889081 -9.5139e-06
1:92179918 T C 0.131991 -3.7926e-05
1:92196053 T C 0.087627 -1.6063e-05
1:92197677 A G 1.379600 3.8298e-06
1:92203190 C T 0.201314 -1.5187e-05
1:92203803 C T 1.110610 8.3966e-06
1:92206685 T C 0.075826 -2.0442e-05
1:92211020 A G 0.023255 -2.1951e-05
1:92212102 G A 0.054744 -1.5359e-05
1:92215089 A G 0.790931 1.1417e-05
1:92222850 T C 0.352511 -2.2396e-05
1:92225054 T C 0.113200 7.0120e-06
1:92227977 C A 0.301136 -2.0615e-06
1:92228645 A G 1.654439 -3.4717e-05
1:92230770 C T 0.022361 -4.4421e-07
1:92236342 A C 0.223178 -6.9423e-06
1:92238167 T G 0.744116 2.1101e-05
1:92241053 G A 0.541952 -9.3556e-05
1:92241731 A C 0.062115 2.6347e-06
1:92248579 C A 0.186759 1.8256e-06
1:92252015 A G 0.136812 -2.7989e-05
1:92254085 T C 0.038027 -6.0745e-06
1:92260126 T C 0.279088 -2.3427e-05
1:92263757 C A 0.026604 1.3735e-05
1:92264654 C G 0.027426 -4.7806e-06
1:92268880 C T 0.032509 -2.4842e-06
1:92273644 A C 0.668109 2.8228e-05
1:92281833 T C 0.072324 -7.9248e-07
1:92282764 A G 1.294887 -7.8850e-06
1:92287937 G C 0.456426 -1.9062e-05
1:92290111 C T 0.170454 -1.8878e-05
1:92309464 C T 0.041400 -1.0605e-05
1:92327045 A G 0.158731 -2.5999e-05
1:92337958 G A 0.031659 -1.2430e-05
1:92340023 G A 1.376034 -1.6968e-05
1:92349247 T C 0.074154 -1.1941e-05
1:92360850 T C 0.152822 -2.2900e-05
1:92362649 T G 0.044405 1.5230e-05
1:92362802 T C 1.038530 6.1357e-06
1:92371446 T C 0.031720 -1.9207e-05
1:92373747 G A 1.209052 1.0000e-05
1:92391975 C T 0.153913 -5.6065e-06
1:92393786 A G 0.152030 -2.5593e-06
1:92394726 C T 0.084771 -7.8942e-07
1:92395927 C T 0.282909 -1.4279e-05
1:92405478 C G 1.573649 1.4129e-06
1:92416997 C T 0.132039 -8.5185e-06
1:92417998 T C 1.576481 -3.6026e-07
1:92419269 C T 1.583644 -6.1033e-08
1:92428495 A C 1.885028 8.0511e-06
1:92438578 G T 1.066953 -1.5516e-06
1:92445257 G C 0.511180 3.7044e-06
1:92457843 T C 1.713504 -6.8614e-06
1:92464663 A G 1.580275 2.4866e-08
1:92465228 G A 0.127663 -9.4098e-06
1:92489989 A G 0.128129 -3.2861e-06
1:92495178 A C 0.038207 2.6686e-06
1:92503131 G A 0.945253 1.0452e-05
1:92503338 C T 0.450150 4.9293e-06
1:92510644 G A 0.061323 1.2552e-05
1:92515217 A C 0.042821 2.0505e-07
1:92546425 T C 0.145098 3.2515e-05
1:92548103 T G 0.022177 -1.8764e-05
1:92554283 A G 0.060816 1.8583e-05
1:92568089 G A 0.044242 5.3313e-06
1:92574126 A G 0.040070 2.0080e-05
1:92574940 A G 0.062244 5.4836e-06
1:92598554 C T 0.587605 -2.1202e-05
1:92598705 C T 1.235723 4.0181e-06
1:92612007 A G 1.292793 -2.0878e-06
1:92615311 C T 0.026937 -1.2858e-05
1:92641689 T G 0.031608 2.0629e-05
1:92647223 G A 1.327182 -5.5340e-06
1:92647636 G T 0.134568 2.2730e-05
1:92647861 A G 0.073038 -1.5014e-06
1:92652131 C A 0.026372 -2.9441e-05
1:92655377 T G 0.178470 3.2071e-05
1:92670783 A G 0.051749 2.2197e-05
1:92670857 A G 0.733444 -3.7794e-06
1:92679771 G A 0.274879 -3.2179e-05
1:92743268 T C 0.057107 2.4517e-05
1:92761486 T C 0.029116 -1.9690e-05
1:92804589 G A 0.360480 -8.0121e-06
1:92808334 C T 0.625581 -4.7873e-06
1:92820020 G T 0.715629 3.7167e-06
1:92826716 A G 0.080756 1.4920e-05
1:92830215 C T 0.056481 -7.9718e-07
1:92837949 A G 0.179997 -8.1324e-06
1:92841991 T C 0.071012 -4.4821e-05
1:92862046 C T 0.864687 -1.3284e-05
1:92865697 G A 0.047247 -3.2473e-05
1:92883212 A G 0.063621 1.0759e-05
1:92883569 G T 0.267488 5.4005e-06
1:92887718 A G 0.397888 2.5711e-05
1:92890898 T C 0.023530 -3.3354e-05
1:92931105 A G 0.067058 -1.8399e-05
1:92935411 G T 1.673641 2.5937e-05
1:92948938 T C 0.120898 -3.0038e-05
1:92950711 T C 0.028181 5.7167e-06
1:92972660 A G 1.586684 -2.6354e-05
1:92976191 A C 0.078465 -1.8500e-05
1:92981330 C T 0.081586 1.7473e-05
1:93001811 C T 0.053204 -1.1969e-05
1:93024059 T G 0.172147 -1.0477e-05
1:93026092 T C 0.045683 -2.6611e-05
1:93035991 A G 0.070152 1.6560e-05
1:93042753 A G 0.070455 -5.4363e-05
1:93045786 G A 1.797564 2.8058e-06
1:93073228 A C 0.510823 3.2256e-08
1:93075270 T C 0.061992 -5.5039e-06
1:93088923 A G 0.036303 -1.7737e-05
1:93103152 C T 1.270106 7.7167e-06
1:93110600 C T 0.032567 -1.9225e-05
1:93113058 G A 0.346150 -1.0276e-05
1:93117972 T C 0.031003 -1.8417e-05
1:93142561 A G 0.079403 -2.4757e-05
1:93147487 T C 0.038829 1.4272e-05
1:93160902 C T 1.799676 7.4523e-07
1:93164011 G A 0.059565 -1.3018e-05
1:93176437 A G 0.037860 -1.4531e-05
1:93176715 C A 0.031843 2.2270e-05
1:93201801 C T 0.051348 1.0070e-05
1:93211920 A C 0.511554 -1.3883e-06
1:93215892 T G 0.030085 2.8465e-05
1:93226871 C T 0.057168 2.6552e-05
1:93229909 A G 0.052058 3.3180e-06
1:93257374 G A 1.799818 -7.6013e-07
1:93269824 C T 1.783037 1.2591e-05
1:93271118 T C 0.049447 -2.3885e-05
1:93273459 C T 0.032754 -3.0954e-07
1:93291614 A G 0.067262 -1.8274e-06
1:93294300 T C 0.051378 2.9648e-06
1:93303603 C T 0.552400 5.2533e-06
1:93306281 G A 0.044514 -3.2099e-05
1:93323394 A G 0.027705 1.6945e-05
1:93323971 C T 1.311478 5.2893e-08
1:93324269 T C 1.801661 -1.1510e-06
1:93334138 T C 1.265717 -1.1331e-05
1:93342890 T C 0.049658 -1.5810e-05
1:93379786 A G 0.105072 -1.4410e-05
1:93399337 A G 0.043188 -1.7445e-05
1:93400766 G T 1.247708 -4.7330e-06
1:93401837 G A 0.736735 1.0475e-05
1:93402965 G A 0.087715 1.0385e-05
1:93425990 G T 0.031918 -2.0246e-05
1:93427987 G A 0.049651 2.3593e-06
1:93429038 A G 0.047196 -4.9367e-05
1:93429154 A G 0.301010 -2.4816e-05
1:93440779 C T 0.060935 8.4326e-06
1:93458027 T C 0.066480 -4.5439e-06
1:93461692 G A 1.769611 4.5421e-06
1:93470284 A G 0.748971 2.0931e-05
1:93472100 A C 0.788929 -1.7563e-05
1:93487836 T C 0.394709 9.1423e-06
1:93491275 G A 0.191033 -1.3513e-05
1:93494195 T C 0.293510 -1.5173e-06
1:93494724 A G 0.060660 -9.2126e-06
1:93499216 T C 0.038693 -1.2091e-05
1:93504636 C T 1.502810 1.6149e-05
1:93509729 C A 0.034457 8.0569e-06
1:93511004 G A 0.028450 1.0939e-05
1:93518578 G A 1.765810 6.1981e-06
1:93518718 C T 0.022235 6.8621e-06
1:93520658 G A 0.068326 1.9822e-05
1:93526173 C T 0.248629 2.4757e-06
1:93530500 A G 0.709954 8.4583e-06
1:93531475 G A 0.127306 4.2559e-06
1:93531959 T C 0.149762 2.0600e-05
1:93533524 G T 0.047992 1.1789e-06
1:93536459 T C 0.894082 -2.5262e-06
1:93544629 C T 1.500988 -1.0878e-05
1:93555000 G T 1.845811 -1.2379e-05
1:93555261 T C 0.048549 -1.2106e-05
1:93576334 C T 0.064447 1.2670e-05
1:93620393 A G 1.239592 -3.8351e-06
1:93627034 G A 0.040118 5.4155e-06
1:93627626 C A 0.048736 -2.3127e-06
1:93634070 G C 0.034522 -7.2584e-06
1:93639101 G T 1.298821 -1.1952e-05
1:93646418 T C 0.619414 -1.0035e-05
1:93658382 T C 1.630534 -6.4866e-07
1:93670584 T C 0.143585 1.4345e-05
1:93670720 C T 0.035943 -1.9416e-05
1:93671923 G A 0.043212 1.1373e-05
1:93676478 C A 0.065600 3.2554e-06
1:93682090 T C 0.178616 4.5469e-06
1:93704952 G A 0.048230 -1.4311e-05
1:93720070 G C 0.330109 1.5527e-05
1:93724029 G A 0.029347 9.6586e-06
1:93725053 T C 0.753591 3.8106e-06
1:93736695 A G 0.027970 2.8972e-06
1:93767970 A C 0.069197 3.9965e-06
1:93787741 G C 1.963496 4.1910e-06
1:93790243 A G 0.036813 1.3614e-05
1:93791403 G A 0.068173 4.3891e-06
1:93794271 A G 0.035834 -2.2114e-05
1:93797113 A G 0.050576 -8.2646e-07
1:93811023 A G 0.021130 1.4967e-05
1:93812744 T A 0.093856 -1.2810e-05
1:93816400 G A 1.261555 -1.4659e-05
1:93831707 A G 1.629712 -1.5969e-06
1:93846868 C T 0.047628 -1.8748e-05
1:93857986 C G 0.074602 1.0672e-05
1:93866935 A C 1.129744 6.4566e-06
1:93876429 G A 1.621110 -2.2009e-05
1:93900247 T C 1.751517 8.7378e-06
1:93907578 G A 0.168679 2.3125e-05
1:93918224 T C 0.057260 1.5422e-05
1:93926697 G T 0.094474 2.3445e-05
1:93944306 A G 0.067544 -3.6366e-05
1:93948033 T G 0.043756 1.2655e-05
1:93949937 G A 0.048767 -1.9606e-05
1:93953301 G A 0.194001 -8.0441e-06
1:93962993 G A 0.039880 -1.3398e-05
1:93981950 G A 0.046384 -4.5873e-06
1:93983839 G A 0.028834 -5.0112e-06
1:93995969 A G 0.036161 -6.5491e-07
1:94003589 A C 0.063169 -4.6805e-06
1:94006292 A C 0.036844 -1.2553e-05
1:94007922 C A 1.215919 2.6762e-05
1:94016849 T C 0.043474 -2.1995e-05
1:94016967 G A 0.022123 -4.3447e-06
1:94032097 G A 1.540381 -7.1242e-06
1:94034921 A G 0.028559 1.7158e-05
1:94040287 C T 0.410648 1.8476e-05
1:94049864 C T 0.032451 -9.8698e-06
1:94054382 C T 1.217565 -2.3922e-05
1:94060042 A G 0.094039 1.4516e-05
1:94062625 A G 0.095613 6.9430e-06
1:94064385 C T 0.221243 -4.7827e-06
1:94065453 A G 0.021711 1.5231e-05
1:94065973 G A 0.492627 -3.8142e-06
1:94069238 A G 0.029980 1.3292e-05
1:94082917 A G 0.388532 -8.5374e-06
1:94085838 A C 0.046639 1.0072e-05
1:94086147 A G 0.031499 -2.0809e-05
1:94091704 G A 0.280859 -3.3840e-06
1:94104337 T C 0.051133 3.6923e-06
1:94106148 A G 0.265407 2.8844e-05
1:94115299 T C 1.078057 1.6487e-05
1:94118992 C T 0.089497 -8.9411e-06
1:94132082 T C 0.052085 -1.2378e-05
1:94132623 C T 0.056913 9.2088e-06
1:94140763 G A 0.055271 -2.8021e-05
1:94140801 A G 0.024520 3.8987e-06
1:94146121 C A 0.364437 -5.7332e-06
1:94153857 C T 0.022877 3.9069e-06
1:94155521 G A 0.029765 -3.6050e-06
1:94158150 A C 0.028582 -5.0759e-07
1:94160787 T C 1.607620 -2.7952e-05
1:94162459 T C 0.046146 2.5052e-05
1:94166837 T C 0.043712 -1.2170e-05
1:94170616 G A 0.042749 -3.0867e-05
1:94171229 T G 0.065766 8.9184e-07
1:94175632 C T 0.395287 -4.6857e-06
1:94175909 C T 0.939215 -4.1488e-06
1:94178591 C T 0.112507 -2.7217e-06
1:94181528 A G 0.155844 -8.2733e-06
1:94184086 G C 0.182319 -1.2780e-05
1:94185672 T G 0.098534 7.4640e-06
1:94191124 C T 1.762043 -3.4847e-06
1:94218240 T C 0.024754 2.1008e-05
1:94219943 G A 1.966726 -6.1363e-06
1:94227918 C T 0.132158 1.3242e-05
1:94230987 A C 0.107193 2.5766e-05
1:94234055 C A 0.072080 2.6072e-06
1:94241520 A G 0.074521 2.9311e-05
1:94252029 C A 0.041808 1.2899e-05
1:94264932 C G 0.088263 5.6719e-08
1:94275924 T C 0.038795 -1.1239e-05
1:94279478 C T 0.025342 9.8321e-07
1:94280439 A G 0.029381 -2.8503e-06
1:94281353 A G 0.046316 -3.0539e-05
1:94286056 A G 0.142779 -8.3629e-06
1:94286574 T C 0.074905 4.4679e-08
1:94315213 C T 0.084078 2.8564e-05
1:94330375 T G 0.892640 -7.0520e-05
1:94331015 G T 0.027936 -5.8830e-07
1:94332151 A G 0.570038 -3.1616e-05
1:94339851 T C 0.026940 1.5227e-05
1:94339862 A G 0.042994 1.1173e-06
1:94341267 G A 0.855497 -7.9075e-05
1:94342061 T C 0.052724 2.3552e-05
1:94342564 A C 0.677721 -3.8264e-05
1:94353573 T C 0.713439 1.6912e-05
1:94361019 G A 0.535003 3.7601e-05
1:94369666 C T 0.035909 1.7351e-05
1:94375307 T C 0.062978 5.2800e-06
1:94385268 A G 0.045037 -2.7064e-06
1:94393310 C T 0.040675 -2.5728e-06
1:94400986 G A 0.346245 3.4861e-05
1:94409457 T G 0.040686 3.5628e-07
1:94423602 C G 0.732849 1.9782e-06
1:94423977 C T 0.069513 5.7932e-06
1:94425257 T C 0.622236 1.4761e-05
1:94429970 C T 0.050358 -6.9039e-06
1:94432010 C A 0.045857 4.7320e-05
1:94444481 A G 0.646276 8.6191e-06
1:94449342 C T 0.712293 3.4097e-05
1:94457197 G A 0.062598 6.4945e-06
1:94457555 G A 0.088511 -1.9212e-06
1:94460343 T G 0.142361 -6.1537e-06
1:94461717 A C 0.072987 -9.3949e-06
1:94462630 A G 0.313076 8.2626e-06
1:94463617 T C 0.026185 1.0168e-05
1:94465132 G T 0.233119 4.5923e-05
1:94467447 A G 0.116158 4.7104e-06
1:94468808 T C 1.951845 -1.0639e-05
1:94469543 A C 0.332071 1.0603e-05
1:94469631 C T 0.452615 -3.1721e-06
1:94471075 G A 1.887564 -1.2210e-05
1:94472654 G A 0.040488 1.5175e-05
1:94474328 C T 0.376265 2.2348e-05
1:94474727 G A 0.135340 2.3926e-05
1:94476388 G C 0.500488 3.3720e-06
1:94476467 A T 0.136714 -2.5582e-05
1:94478847 A G 0.258441 2.5990e-08
1:94481596 G A 0.483431 5.3324e-06
1:94482263 A G 0.038452 -2.0694e-05
1:94485491 G A 0.248272 -6.1554e-06
1:94486406 C T 0.497765 4.4693e-07
1:94487354 A G 1.130074 -5.2600e-06
1:94489975 C A 1.082055 7.1308e-06
1:94496602 T G 0.078390 -2.2860e-05
1:94498295 G A 0.102379 -1.4336e-05
1:94500680 G A 0.051660 -2.0576e-05
1:94501594 C A 1.100451 -4.2368e-06
1:94503197 C A 1.353830 -2.0751e-05
1:94504545 T C 0.381841 -1.0600e-05
1:94505971 A G 0.042974 -6.7164e-06
1:94509224 G A 0.040954 1.5452e-05
1:94512565 T C 0.097901 -1.3361e-05
1:94512893 T C 1.006143 1.7670e-05
1:94513101 T C 0.437550 -1.4774e-05
1:94514082 T C 0.026743 -7.1767e-06
1:94517254 G C 0.020127 -1.4477e-05
1:94523113 A G 1.086546 1.1723e-05
1:94525623 G A 1.569076 7.3509e-06
1:94527088 C T 0.100808 -9.9733e-06
1:94529743 G A 0.564374 -3.1080e-05
1:94533042 G A 0.096705 -1.8587e-06
1:94534354 A G 0.672770 4.2249e-05
1:94535689 C A 0.141065 2.3784e-05
1:94536067 T C 0.438088 -2.4158e-05
1:94537642 A C 0.406612 6.0387e-07
1:94538011 A G 0.634774 2.6634e-05
1:94541849 G A 0.135102 3.2824e-07
1:94542770 T G 1.832243 -2.6496e-05
1:94544233 A G 0.160553 -3.3793e-06
1:94544234 C T 0.660603 3.2359e-05
1:94545160 T C 0.502402 -1.7285e-05
1:94548080 G C 0.393825 -3.3291e-05
1:94553438 T C 1.086984 5.3213e-06
1:94556894 G A 1.809141 -3.1307e-05
1:94558774 G C 1.531079 -2.6276e-05
1:94561271 G A 0.024207 -4.3158e-06
1:94561272 C A 0.416645 -2.2628e-05
1:94563916 C T 0.584467 -1.3525e-05
1:94564483 T C 0.075677 1.6335e-05
1:94565787 G A 0.077445 2.0962e-05
1:94572434 T C 0.410236 -1.9746e-05
1:94573178 A C 0.035661 -1.0469e-05
1:94573920 G A 0.187973 -3.4652e-07
1:94574053 A C 0.984235 -9.2889e-06
1:94575308 C T 0.801359 -8.0231e-06
1:94577744 A G 0.488871 2.5538e-05
1:94578763 T C 0.037456 1.1193e-05
1:94580906 T C 0.441620 5.9214e-06
1:94581001 A C 0.089215 6.7741e-06
1:94594521 C A 0.765208 -9.0909e-06
1:94597552 T G 0.334536 -2.8726e-05
1:94598043 C T 1.307630 -1.1595e-05
1:94599486 G A 0.136788 -3.4172e-06
1:94608533 A G 0.531722 5.2506e-06
1:94609670 G T 0.068112 1.9912e-05
1:94611300 G A 0.164018 1.0311e-05
1:94623267 G T 0.068299 5.6066e-06
1:94635028 A G 0.684292 1.2237e-06
1:94646439 A G 0.101814 1.0911e-05
1:94656533 G A 0.128384 1.9398e-05
1:94659778 T C 0.050831 -7.2098e-06
1:94660855 C T 0.040658 5.8480e-07
1:94690795 C T 1.842646 -2.0586e-06
1:94703970 G A 0.025767 2.0335e-06
1:94716150 T G 0.033515 5.2975e-06
1:94727624 A G 0.458973 7.6788e-06
1:94729650 A G 0.097398 -8.9924e-06
1:94735720 A G 0.036728 -4.1859e-06
1:94749750 C G 0.093920 9.6220e-07
1:94811410 A C 0.149664 4.8247e-06
1:94816328 G A 0.053187 2.8137e-06
1:94827910 T C 0.034325 -1.1456e-05
1:94845537 A G 0.038639 -1.5758e-05
1:94848657 T C 0.066351 -8.2815e-06
1:94854214 A G 1.278377 -1.4377e-05
1:94860096 G C 0.069860 -5.5074e-06
1:94860173 A G 0.047428 -1.6006e-05
1:94867056 G T 0.132511 -1.1006e-05
1:94875127 A G 0.143105 -1.2726e-06
1:94889002 A G 0.044058 -2.2767e-06
1:94889676 C A 0.053619 -9.2908e-06
1:94893508 G A 0.114598 -9.9096e-06
1:94917402 C T 0.242792 -1.1411e-05
1:94937670 T G 0.032502 -7.5371e-06
1:94940206 T C 0.047751 -1.0915e-05
1:94941890 A C 0.192212 -5.2163e-06
1:94947352 G A 0.035950 1.0630e-05
1:94950830 G T 0.037833 -1.2166e-05
1:94957565 G T 0.026903 2.5415e-05
1:94980123 A G 0.628668 -1.1240e-05
1:94987788 G T 0.028708 1.1756e-05
1:94989777 G A 0.980601 -4.7897e-06
1:95002211 A G 0.900351 -2.5213e-05
1:95022996 G A 0.318115 -5.4844e-06
1:95023585 A G 0.291735 1.1695e-05
1:95027644 T C 0.153641 9.0171e-06
1:95028444 A G 0.195616 -8.3563e-06
1:95030752 G A 0.352701 -1.7617e-06
1:95044298 G A 0.371587 7.2005e-06
1:95047798 G T 0.361156 1.7167e-06
1:95051600 T C 0.208603 1.9820e-05
1:95055132 T C 0.375898 -4.3057e-06
1:95058328 G A 0.125899 1.8562e-05
1:95058953 A G 0.179953 -1.2151e-06
1:95065020 G A 1.606165 -3.4533e-06
1:95070041 C T 1.606236 -3.7834e-06
1:95072140 C T 0.090986 -3.7706e-07
1:95073933 A T 1.757814 -1.4174e-06
1:95074230 T C 1.738897 -2.9585e-05
1:95081446 A G 0.071882 -8.3874e-06
1:95081587 C A 0.599280 -2.0426e-05
1:95086409 G T 0.146043 5.0849e-06
1:95087824 T C 0.046241 8.9043e-06
1:95090042 C A 1.697797 5.9084e-06
1:95091670 T C 0.024883 1.6089e-05
1:95092605 G C 0.083935 1.6868e-05
1:95098450 G T 0.024180 -9.8420e-06
1:95099540 G A 0.902904 -1.5810e-05
1:95101185 T C 0.081484 5.2894e-05
1:95110434 A G 0.773062 1.4243e-05
1:95116807 G A 0.831797 -4.5752e-05
1:95119790 A G 0.569606 3.1569e-05
1:95120174 T C 0.081579 -2.8502e-05
1:95121248 G A 0.034325 1.7512e-06
1:95122518 G T 1.007497 -5.6655e-06
1:95126836 C T 0.385598 -1.9062e-05
1:95132518 A G 0.167064 -7.3440e-05
1:95133615 G A 0.184349 1.5193e-05
1:95133924 C T 0.065831 1.7490e-05
1:95134246 T C 0.031105 9.0383e-06
1:95135185 C T 0.965461 1.3481e-07
1:95136696 T C 0.045547 4.7180e-06
1:95141527 C T 1.910187 -5.8076e-08
1:95142778 A G 0.085295 2.6777e-05
1:95144800 G A 0.750171 -4.7505e-06
1:95145447 T C 0.042896 -1.2130e-06
1:95145769 G A 0.237423 8.2195e-06
1:95146131 T C 0.157068 6.2595e-06
1:95148962 G C 0.022129 -1.8279e-07
1:95151837 T C 0.979438 5.8200e-06
1:95154613 A G 0.971187 2.6077e-06
1:95160537 T G 0.056937 -3.2391e-05
1:95169659 C G 0.067769 -1.5008e-05
1:95171212 C T 0.036864 6.0849e-06
1:95171460 G A 0.337327 6.8579e-06
1:95171707 A G 1.425685 -1.1238e-05
1:95175811 T C 1.162447 -2.0531e-05
1:95176552 C T 0.056733 -2.0015e-05
1:95184056 C A 0.741719 6.7216e-06
1:95191055 T C 0.055353 -2.0237e-05
1:95195533 T C 0.072471 -1.1442e-05
1:95196478 C T 0.079756 -1.2495e-05
1:95198833 G T 0.668313 4.0665e-06
1:95201507 C G 1.094100 -7.5996e-06
1:95202007 C T 0.362054 2.4076e-05
1:95212662 A G 0.444200 2.2460e-05
1:95220414 T C 1.350002 -1.3629e-05
1:95220538 A G 0.893297 8.8011e-06
1:95231974 G T 0.354268 -5.3637e-06
1:95234857 C A 0.554565 -2.3037e-06
1:95236869 T C 0.052565 2.9317e-05
1:95238755 C T 0.417141 -1.6572e-05
1:95240622 T C 1.862538 -1.6426e-05
1:95241901 T C 0.023748 1.1968e-05
1:95248098 C T 0.144254 1.4530e-05
1:95269324 T G 0.034750 -2.0003e-06
1:95281724 T G 0.033937 4.3774e-06
1:95289449 G A 0.325485 -9.3968e-06
1:95297449 A G 0.117148 4.0818e-06
1:95297742 T C 1.078910 1.6967e-05
1:95307974 A G 0.653813 -8.5652e-06
1:95312639 G A 0.114802 -1.5219e-05
1:95312671 G A 0.411158 -1.0259e-05
1:95314443 T C 0.093502 7.2240e-06
1:95315177 A G 0.030547 -1.0724e-05
1:95315687 T G 1.741641 -2.1831e-06
1:95316019 A G 0.069231 -6.9967e-06
1:95317344 C T 0.968395 -7.8811e-06
1:95318362 T G 0.051840 -9.7512e-08
1:95321573 C G 0.525864 -3.3141e-05
1:95327187 G A 0.025023 6.2193e-06
1:95327466 A G 0.394964 -2.5503e-05
1:95330372 A G 1.499859 1.4902e-05
1:95330745 A G 0.456134 8.9203e-05
1:95332864 T C 0.641492 1.5112e-05
1:95333551 C G 0.034597 2.7678e-06
1:95335462 G A 0.107468 5.2262e-06
1:95338238 G A 0.400924 -8.6482e-06
1:95340172 G T 0.135466 1.7549e-05
1:95342507 A G 0.396008 -1.5367e-06
1:95349437 T C 0.734759 2.6604e-06
1:95350096 G A 0.188071 -1.1012e-05
1:95351544 T C 1.678465 3.3575e-05
1:95356258 A G 0.242067 -8.9825e-07
1:95358096 G A 1.213737 -2.0224e-06
1:95360198 A C 0.038020 -7.5722e-06
1:95363001 C T 0.214515 -1.9826e-05
1:95364699 A G 0.034940 -3.1615e-06
1:95367773 G A 0.085597 -1.3579e-05
1:95368998 C T 0.025981 2.5359e-05
1:95376730 C T 0.093237 8.5910e-06
1:95377723 T C 0.048753 1.2397e-05
1:95380794 G A 0.186524 -1.2430e-05
1:95384905 C T 0.095253 -1.4267e-05
1:95391212 T C 0.099421 2.2341e-06
1:95391663 C A 1.957519 -9.2210e-06
1:95396698 T C 0.068891 5.4807e-06
1:95398039 T G 0.169311 4.4360e-06
1:95408216 C T 0.055390 1.4244e-06
1:95412323 G A 0.041675 -9.4815e-06
1:95413168 A G 1.771454 -8.8674e-06
1:95414510 T C 0.053775 -5.1561e-06
1:95416890 C T 0.315442 5.1150e-07
1:95417171 C A 0.032009 2.0782e-05
1:95423291 G A 1.059497 7.1098e-06
1:95424844 C T 0.134531 1.4774e-05
1:95430699 C A 0.121210 -1.0304e-05
1:95433586 C G 0.021687 1.1163e-05
1:95436390 A G 0.385764 7.7478e-06
1:95482151 T C 0.156429 -5.2278e-06
1:95495325 A G 0.024278 4.1850e-06
1:95497140 A C 0.038765 -1.5173e-05
1:95505835 G A 0.466044 -9.5871e-06
1:95509914 C T 0.053622 -1.0209e-05
1:95524556 G A 0.063097 -3.4028e-06
1:95531645 C T 0.078199 -1.4519e-05
1:95538424 T C 0.027977 -3.4690e-06
1:95539562 T C 0.114863 1.1639e-05
1:95541060 A G 0.064991 1.2865e-05
1:95544755 G A 0.062251 -2.6838e-06
1:95545604 T C 0.274984 3.6301e-06
1:95549438 T C 0.102777 1.3026e-06
1:95551154 T C 0.368034 -4.6636e-06
1:95560382 C T 0.847824 3.2250e-06
1:95577624 C T 0.089004 5.0475e-06
1:95580488 G A 0.071678 -1.4103e-06
1:95589180 C T 0.037180 1.8297e-05
1:95593457 G T 0.529621 -6.0364e-06
1:95599803 T C 0.062968 -2.3948e-06
1:95599964 A G 0.166551 2.3382e-06
1:95602221 G A 0.135235 -4.8057e-06
1:95611650 G A 0.262558 -5.2270e-07
1:95621452 C A 1.083139 -2.5623e-05
1:95621857 C G 0.054302 -2.8684e-05
1:95636932 T G 0.482411 9.7552e-06
1:95639195 T G 0.435636 1.7513e-05
1:95644652 G A 0.020215 -1.1986e-05
1:95644959 T C 0.076387 -2.7976e-05
1:95651783 C G 1.083449 1.4279e-05
1:95653238 T C 0.032863 2.7757e-05
1:95657959 C A 0.206050 1.5590e-05
1:95661200 A G 0.166149 -1.0184e-05
1:95664827 T C 0.060119 -2.1134e-06
1:95682938 A G 1.562759 6.1853e-06
1:95687635 T C 0.056668 -3.4565e-06
1:95690116 G A 0.530695 6.1849e-05
1:95692065 T C 0.078458 -2.1676e-06
1:95692262 A G 0.068357 1.2739e-06
1:95706336 A G 0.050957 -2.3818e-05
1:95709758 T G 0.053183 -1.2886e-05
1:95709939 G T 1.741372 2.5576e-05
1:95717531 G A 0.473884 9.5582e-06
1:95719656 C T 0.273557 4.7727e-06
1:95732089 T C 0.093927 2.4381e-05
1:95743461 T C 0.989206 -1.2658e-06
1:95743494 T C 0.368177 -1.2876e-05
1:95743595 G T 0.421687 4.2199e-06
1:95748412 A G 0.050130 -1.7435e-06
1:95749339 T C 0.046843 1.4300e-05
1:95757234 T A 0.129278 2.8661e-07
1:95775349 T C 0.165480 -2.8425e-07
1:95777223 T C 0.059718 -1.1108e-05
1:95783037 A G 0.707768 -8.2859e-07
1:95802200 A G 0.023918 -8.8654e-07
1:95817008 T C 0.394488 1.1504e-05
1:95828401 A G 0.157361 9.6581e-06
1:95833778 A C 0.812126 -4.9656e-06
1:95839310 C T 0.136346 -5.3787e-06
1:95841999 A G 0.118899 5.7825e-06
1:95850173 T C 0.142810 -4.0600e-06
1:95854231 T C 0.241394 2.0226e-05
1:95886801 T C 0.030381 -1.3089e-06
1:95896914 T C 0.117345 -8.3468e-06
1:95898898 C A 0.254769 -1.7265e-05
1:95903597 C T 0.891175 -1.3722e-05
1:95914869 A G 0.042382 -9.9344e-06
1:95916885 A G 0.150442 -4.4973e-06
1:95917846 G A 0.128095 -7.5742e-06
1:95925978 A G 0.044521 -6.8054e-06
1:95946445 G T 0.055278 -8.3711e-06
1:95947071 C T 0.082510 -3.5017e-07
1:95947337 A G 0.267818 1.5914e-05
1:95966161 C T 1.135310 1.0971e-05
1:95981281 C T 0.066888 4.3908e-06
1:95982096 T C 0.082432 1.9706e-05
1:95985365 C T 0.117573 4.5513e-06
1:95986339 T G 0.141412 -1.0898e-05
1:95991004 A G 0.021089 -4.9190e-06
1:95993281 T C 1.890995 2.7494e-06
1:96002621 T G 0.037928 -1.0213e-05
1:96002732 G A 0.025842 -2.2765e-05
1:96014856 T C 0.050535 -5.1615e-06
1:96016579 A G 1.180211 2.5195e-06
1:96021278 G A 0.032682 1.2379e-05
1:96028036 G A 1.681290 2.3159e-06
1:96029619 G A 0.063934 -1.4411e-05
1:96040541 T G 0.068659 8.7272e-06
1:96043511 T C 0.691616 -9.4450e-06
1:96047723 C A 0.145679 1.0992e-05
1:96058120 T C 0.045802 1.5622e-05
1:96058550 A G 0.338847 3.4359e-06
1:96059015 G A 0.064005 -1.2489e-05
1:96072754 C T 1.495925 1.6454e-05
1:96078924 T C 0.217986 -2.5691e-05
1:96080116 T C 0.285164 -3.6869e-06
1:96080784 C T 0.529152 1.5950e-05
1:96096192 G A 0.231018 -4.8499e-05
1:96102889 C G 1.939453 -3.4147e-05
1:96105444 G A 0.078284 -2.6070e-05
1:96117681 A G 0.088324 4.1037e-06
1:96123814 A G 1.139828 -7.2623e-06
1:96124935 C T 1.338061 -6.6996e-05
1:96133997 A C 0.186555 -8.9626e-05
1:96138526 A G 0.463260 1.6226e-05
1:96144179 A G 1.821275 -2.4633e-05
1:96145123 T C 0.060486 -2.6904e-06
1:96145968 G A 1.009125 2.5324e-07
1:96150205 C T 0.042974 -9.1895e-06
1:96155920 G A 0.023680 8.3439e-06
1:96156562 G A 0.158853 -6.0285e-05
1:96157416 C A 0.093468 -2.5062e-05
1:96158100 A G 0.056899 2.9325e-05
1:96163412 T C 0.843227 2.0765e-05
1:96163518 G A 0.023061 4.4123e-06
1:96164656 A G 0.727321 3.1740e-06
1:96164887 A G 0.033056 -2.1408e-05
1:96176977 A C 0.079899 -2.7506e-05
1:96176986 T C 0.046622 -1.3107e-05
1:96177309 T C 0.113041 -2.2024e-05
1:96190933 C T 0.020477 -2.2434e-06
1:96193545 A G 0.052027 -2.6415e-05
1:96196776 C T 0.972536 6.9545e-05
1:96207819 A G 0.056321 1.3014e-05
1:96209290 C G 0.039870 4.8317e-06
1:96233623 T C 1.584395 1.7687e-05
1:96238561 T C 0.038200 7.6403e-06
1:96250406 T G 0.714211 -3.6453e-05
1:96255329 T C 0.074517 1.5091e-05
1:96269860 C T 0.900497 -1.2311e-05
1:96271468 G A 0.444340 -1.1543e-05
1:96282449 A G 0.054968 3.6573e-06
1:96283287 T C 0.045772 -6.1869e-06
1:96292998 T C 0.054013 1.5117e-05
1:96296978 G A 1.785995 9.9344e-06
1:96297639 C T 0.095022 -4.1459e-06
1:96303277 T C 0.073089 -1.1486e-05
1:96306763 T C 0.021062 -7.4912e-06
1:96309271 T C 0.299028 5.9626e-06
1:96309286 A G 1.271020 1.5017e-05
1:96313905 A C 0.491910 9.4471e-06
1:96318113 A G 0.027426 -3.8874e-05
1:96329929 G A 0.113408 9.7717e-08
1:96368020 T C 0.769186 1.6367e-05
1:96385539 A G 0.123339 -4.5611e-05
1:96397315 A G 0.975205 1.5967e-05
1:96400228 C T 0.073419 9.7772e-06
1:96413348 G A 0.034695 -6.2418e-06
1:96413433 C T 0.484560 8.4187e-06
1:96413879 A G 0.037527 -1.3394e-05
1:96430666 C T 0.052755 1.1222e-05
1:96441429 C T 0.085234 1.0389e-05
1:96449073 G A 0.465494 1.8374e-05
1:96461063 A C 0.133882 7.0141e-06
1:96462513 C T 1.240214 2.4231e-05
1:96468325 A C 0.038398 -5.8131e-06
1:96469262 A C 0.056491 1.0031e-05
1:96474334 A G 0.505839 1.3843e-05
1:96489212 A G 0.382215 -1.2192e-05
1:96492489 C A 1.821822 -1.4910e-05
1:96500593 T C 0.556996 1.2458e-05
1:96515589 G T 0.083013 -2.8494e-06
1:96525308 A G 0.114788 -4.4126e-06
1:96532142 T G 0.045819 7.3667e-06
1:96537802 G T 0.020712 -8.7149e-07
1:96538712 C G 0.059616 1.7926e-05
1:96539243 T C 1.816457 -2.1668e-05
1:96544224 G T 0.062020 7.7054e-06
1:96548258 C T 0.122448 -4.9245e-05
1:96548536 C A 0.733529 -8.6059e-06
1:96563522 A G 0.086808 -7.2592e-06
1:96570359 G T 1.039333 4.8515e-06
1:96590780 T C 0.028752 4.5670e-06
1:96597055 C T 0.869953 3.8123e-05
1:96597502 C A 0.626992 -6.4783e-05
1:96603354 T C 0.231259 1.6290e-05
1:96608470 G T 0.067956 3.7031e-06
1:96610271 C T 0.763794 -3.1766e-05
1:96624520 G A 0.147719 -5.5061e-05
1:96638427 A G 0.184366 -2.9327e-05
1:96641018 A G 0.046139 1.1007e-05
1:96644922 T C 0.044045 1.2685e-05
1:96646424 T C 0.289675 7.5748e-06
1:96649611 A G 1.603234 7.1496e-05
1:96674597 G A 0.506557 -1.1482e-04
1:96691401 T G 1.888914 9.4176e-06
1:96694035 C T 0.091078 -1.0977e-05
1:96717936 C T 1.235067 4.2295e-05
1:96723805 A G 0.083918 2.6733e-06
1:96737029 G A 0.303784 -4.8325e-05
1:96763525 A G 0.244597 -2.4521e-06
1:96770142 G A 0.240371 -6.4463e-05
1:96770685 G A 1.235744 4.8238e-05
1:96770732 G A 0.384013 3.2877e-06
1:96773506 A G 0.204000 -1.5009e-05
1:96785327 G A 0.023408 3.9946e-06
1:96831542 G A 0.082405 5.2968e-06
1:96851552 G A 0.370173 1.6378e-05
1:96855345 C T 0.045819 -2.2459e-05
1:96861107 A G 0.049811 -1.3924e-05
1:96864652 G A 0.058797 -3.3569e-06
1:96874593 A G 0.884447 1.0102e-07
1:96880566 T C 0.029850 6.7424e-06
1:96884287 A G 0.568386 -4.2377e-06
1:96887339 C T 0.037956 -1.7728e-05
1:96887774 T C 1.761785 2.5412e-06
1:96894180 C T 0.132212 -7.1963e-06
1:96917476 T C 0.579041 -5.1154e-06
1:96943994 C T 1.197282 1.8938e-05
1:96944183 T C 0.739441 1.1446e-05
1:96944797 C A 1.187058 2.2304e-05
1:96949269 A G 0.052531 -2.2482e-05
1:96953839 T C 0.051246 1.1333e-05
1:96957150 A C 0.062502 -1.6008e-05
1:96961160 T C 0.023795 1.6097e-06
1:96961723 G A 0.603295 -9.6465e-06
1:96964159 A C 1.783805 1.7641e-05
1:96975762 T C 1.929219 1.1934e-05
1:96993603 T G 0.498819 -3.4931e-06
1:96993993 A G 0.061958 4.2221e-06
1:97000181 C T 0.674661 2.5661e-05
1:97001927 T C 0.029929 6.2860e-06
1:97031756 C T 0.592589 1.3579e-05
1:97034911 G A 0.032750 -6.2821e-06
1:97035383 G A 0.044313 1.0218e-05
1:97036113 A G 0.124620 2.5021e-05
1:97037083 C T 0.720603 1.9183e-06
1:97066695 G A 0.038908 8.0122e-06
1:97068665 C A 0.041845 -9.5629e-06
1:97083638 C T 0.128880 -1.9430e-05
1:97089501 T C 0.618876 -3.2639e-05
1:97095657 A C 1.342621 1.3143e-05
1:97099142 A G 0.526459 4.8574e-05
1:97099941 C T 1.349284 1.3952e-05
1:97110912 A G 0.068897 -5.8292e-06
1:97111780 T C 0.673301 -4.8845e-05
1:97113915 G T 0.354017 4.6707e-05
1:97123895 A G 0.040686 1.1434e-05
1:97123961 T C 0.057491 1.7797e-05
1:97151495 T C 1.016758 -6.9632e-06
1:97152180 T C 0.101726 1.4301e-05
1:97164226 T C 0.111300 -1.5272e-05
1:97164343 G A 0.346928 4.2802e-05
1:97184946 C T 0.045452 3.6610e-05
1:97189091 A G 1.019586 -5.8075e-06
1:97213467 A G 0.090388 -1.8581e-05
1:97222906 G A 0.118130 -2.0659e-06
1:97226675 G A 0.196051 7.5813e-06
1:97245046 G A 0.281604 -5.1575e-05
1:97250201 C T 0.032580 3.4041e-06
1:97272456 G A 0.356325 4.4322e-05
1:97276688 C T 0.670693 -4.7993e-05
1:97283126 T G 0.153696 -5.6535e-06
1:97286215 C T 0.082585 4.6984e-06
1:97286338 C T 0.110049 -5.5620e-05
1:97291778 G A 0.194636 4.6087e-05
1:97293254 C T 0.225510 -2.0208e-05
1:97312384 C T 0.188687 5.0744e-06
1:97316509 A G 0.082962 -4.3360e-06
1:97329398 A C 0.093906 -1.7436e-07
1:97353273 C G 0.184753 -3.1940e-05
1:97380346 T C 0.043953 -4.4455e-06
1:97398828 C A 0.053959 1.7989e-05
1:97404186 T C 0.062564 2.1930e-05
1:97410506 C T 0.149351 6.3323e-06
1:97426655 C T 0.037259 3.0604e-05
1:97431052 C A 0.888428 2.0258e-05
1:97432920 T C 0.257635 -9.9235e-06
1:97445538 C T 0.528281 1.0159e-05
1:97451677 G A 1.642029 2.1851e-05
1:97453507 C T 0.071651 -1.8831e-06
1:97456509 G T 0.049586 -3.2028e-05
1:97458722 T C 0.453349 -1.2423e-05
1:97462677 C T 0.821761 2.8875e-05
1:97463424 C T 0.071277 -2.2151e-05
1:97473587 A C 0.381630 -8.7785e-06
1:97482757 A G 1.546668 1.4526e-05
1:97515472 C T 0.024462 -5.4279e-06
1:97526678 G A 0.176461 1.0971e-05
1:97527976 T C 0.119446 3.1386e-06
1:97529318 A C 0.361503 3.0484e-06
1:97543470 C T 0.030469 -5.5819e-06
1:97550191 C T 1.650770 -6.1230e-06
1:97552480 G T 0.156307 -1.4643e-05
1:97553128 C T 0.303125 1.1671e-05
1:97560451 T C 0.050957 9.4265e-06
1:97567534 A C 0.570810 1.6070e-06
1:97576002 G A 0.049610 9.8285e-06
1:97576677 C T 0.082711 4.8626e-05
1:97583114 G T 0.036562 -1.9914e-05
1:97586731 T G 0.028769 3.2600e-05
1:97588830 T C 0.619325 -6.7916e-06
1:97595899 C T 0.041291 -8.1452e-06
1:97602898 C T 0.383990 -1.6069e-05
1:97606375 T C 0.181330 1.0586e-05
1:97606764 T C 0.684789 2.4279e-05
1:97606979 T C 0.038595 6.3920e-07
1:97607299 G A 0.041743 -2.6243e-06
1:97626106 A G 0.329072 -5.4457e-07
1:97635830 C T 0.463688 -2.1920e-05
1:97639351 T C 0.049049 -1.2252e-05
1:97641552 T C 0.090847 -1.0702e-05
1:97646993 T C 0.025118 2.2331e-05
1:97649209 T G 0.267301 -3.0369e-06
1:97654726 C G 0.058171 1.0736e-05
1:97657086 C T 1.242319 -3.7104e-05
1:97663193 A G 0.038557 1.8423e-05
1:97664561 T C 0.223504 -1.7563e-05
1:97667195 C T 0.036844 -7.5499e-06
1:97668221 C T 1.920903 -4.7049e-05
1:97668984 T C 0.026036 -1.8409e-05
1:97676684 T C 0.068700 -1.7210e-07
1:97680878 T C 0.080678 -3.7357e-06
1:97685484 C T 0.216800 -2.4483e-05
1:97699757 C T 0.283260 9.3541e-06
1:97700245 C T 0.128265 4.7898e-07
1:97714813 A G 0.072732 1.3877e-05
1:97717200 T C 0.187728 -9.2298e-06
1:97717279 C A 0.119803 8.4110e-06
1:97720465 C T 0.805843 2.9852e-06
1:97721488 A G 1.329980 -2.1485e-05
1:97723601 T G 1.554613 -1.3215e-05
1:97724009 T C 0.703971 -8.8027e-06
1:97730142 A G 0.050294 -1.7727e-05
1:97730636 A G 0.055291 -1.6363e-05
1:97736555 C A 0.020100 4.1646e-06
1:97736657 C T 0.032638 5.9934e-06
1:97743702 G C 0.720994 -9.2462e-06
1:97746529 A G 0.078940 3.5440e-05
1:97765025 A C 0.143500 1.5523e-05
1:97766486 T C 0.046462 3.4076e-06
1:97770920 T C 0.086182 -1.9615e-06
1:97772282 T C 0.060422 -3.2348e-06
1:97775113 G A 0.572612 4.4858e-06
1:97779535 G A 0.564901 1.0401e-05
1:97781409 T C 0.020776 -4.7133e-06
1:97781484 T C 0.058174 1.5926e-05
1:97789950 T G 0.120877 2.7231e-05
1:97790135 A G 0.070947 2.2440e-05
1:97792597 G A 0.043283 -9.1366e-06
1:97792723 G A 0.035018 1.4599e-05
1:97800505 C G 0.020307 -8.2133e-06
1:97806602 A G 0.107026 1.2736e-05
1:97813117 C T 0.045605 5.1634e-06
1:97814358 C T 0.041655 -2.2535e-05
1:97819667 G C 0.469553 -1.8243e-06
1:97820533 A G 0.121544 -8.6588e-06
1:97830969 T C 0.297376 4.1205e-06
1:97831009 T C 0.111235 1.8378e-05
1:97845053 G T 0.474717 -1.8424e-05
1:97853443 C T 0.496969 2.3242e-05
1:97856946 T C 0.402801 -2.9397e-05
1:97862029 A G 0.112623 -1.7318e-06
1:97876523 C G 0.585993 -2.5249e-05
1:97877321 G T 0.362499 3.0262e-06
1:97882937 C T 0.026927 2.4591e-05
1:97884294 C A 0.076442 4.2830e-05
1:97887414 C T 1.095617 1.1469e-05
1:97888287 C T 0.069805 9.8086e-07
1:97893792 T G 0.030935 2.1199e-06
1:97896489 G A 1.755345 -4.2222e-07
1:97901556 C T 0.065018 -6.8954e-06
1:97912721 A G 1.690769 -8.0518e-06
1:97915624 G A 0.094328 1.0375e-05
1:97917523 A G 0.114662 2.0220e-06
1:97918306 T C 0.862188 -3.7182e-07
1:97918650 T C 0.062244 1.2573e-05
1:97919354 C T 0.046166 -4.8769e-06
1:97931922 C T 0.035868 1.1061e-05
1:97932256 C T 0.435517 -1.4403e-05
1:97934085 C T 0.071553 -7.0905e-06
1:97935510 C T 0.178134 2.5139e-06
1:97936889 A C 0.363047 1.1518e-05
1:97946041 G T 1.753557 -7.5223e-06
1:97953329 G T 0.064121 1.0263e-05
1:97955794 T C 0.027073 -5.8906e-06
1:97959669 C T 0.041899 3.5794e-06
1:97961780 T C 0.036052 -2.5284e-05
1:97961878 T C 0.026617 6.1150e-06
1:97968615 G A 1.209150 2.0303e-05
1:97970943 T C 0.071777 9.3372e-06
1:97973252 A C 0.395872 4.3184e-05
1:97974231 A G 0.033444 1.3323e-05
1:97977364 A G 0.127701 1.3387e-05
1:97977688 T G 0.103185 9.2727e-06
1:97979931 A G 0.047846 -1.0641e-05
1:97981395 C T 0.406677 4.2180e-05
1:97981421 T C 0.044517 -1.5386e-05
1:97989751 T C 0.188388 -4.5547e-06
1:97992505 T C 0.317176 1.7199e-05
1:97999555 G A 0.050651 -1.7125e-06
1:98002240 T G 0.469291 6.2018e-06
1:98004418 T C 0.348053 2.1283e-05
1:98005263 G A 0.097442 2.3804e-05
1:98006101 G A 0.180731 1.6430e-08
1:98006991 C T 0.047326 1.2584e-05
1:98010282 G A 0.212972 2.9633e-06
1:98020955 T C 0.264496 4.3507e-05
1:98026801 G A 0.419236 5.1046e-06
1:98030023 T C 0.051657 -1.0366e-06
1:98039419 T C 0.046251 2.0953e-05
1:98039905 A C 0.099615 -2.2117e-05
1:98073410 A G 0.153458 -3.3052e-05
1:98074768 G A 0.077421 -3.0578e-06
1:98075762 T C 0.218088 -2.1273e-05
1:98078993 C T 0.251828 5.3292e-05
1:98088937 C A 0.100404 -7.4878e-06
1:98098879 A G 0.347373 5.6016e-05
1:98101326 A C 0.060007 1.8006e-05
1:98112078 C T 0.048648 6.5457e-06
1:98118470 T C 0.077812 1.0650e-05
1:98124237 T C 0.028555 1.5859e-05
1:98125067 T G 0.045442 -1.4425e-05
1:98141828 T C 0.039282 -1.0969e-05
1:98143204 A C 0.048917 -1.2244e-05
1:98146504 C T 0.035382 -1.2954e-05
1:98162362 G A 0.176502 -3.8833e-05
1:98165091 C T 0.178684 4.8031e-05
1:98194785 T C 0.060626 -1.4347e-05
1:98208612 C T 0.042675 -1.6729e-06
1:98209110 C T 0.362010 1.2889e-05
1:98209131 A G 0.070312 4.3402e-05
1:98210616 C T 0.029286 -4.3468e-05
1:98218887 T C 0.112113 1.9371e-05
1:98241291 T C 0.417304 1.5641e-05
1:98249477 T C 0.057746 -1.0213e-05
1:98264873 C T 0.079257 -2.1710e-05
1:98266009 C T 0.108482 -3.4109e-05
1:98268404 C T 0.033675 -1.2463e-05
1:98301471 A C 0.077832 2.5710e-05
1:98310643 T C 0.045228 1.4389e-05
1:98315893 G A 0.450194 1.4102e-04
1:98332868 T C 0.152893 -3.2089e-07
1:98334676 C A 0.045670 -8.1780e-06
1:98335202 C T 0.160169 -1.4701e-05
1:98342408 C G 0.061812 1.8249e-06
1:98348277 C A 0.055414 1.9616e-06
1:98348885 A G 1.566608 -1.6940e-04
1:98352053 T A 1.566438 -2.0199e-04
1:98355399 C T 0.024275 3.2144e-06
1:98371201 G T 0.069081 -2.2676e-05
1:98377499 A G 0.026927 -7.3037e-06
1:98384122 T C 0.067605 -3.8088e-07
1:98391159 T G 0.028987 7.0759e-06
1:98393340 C T 0.046207 -2.1819e-05
1:98404096 C T 0.138145 5.7004e-05
1:98409565 T C 0.107220 2.2376e-06
1:98416866 A G 0.046635 1.8401e-06
1:98425905 G A 0.033141 -9.3264e-06
1:98442483 C T 0.047893 -4.2427e-06
1:98449946 T C 0.046724 3.5427e-07
1:98451459 G A 0.995247 2.1732e-05
1:98460525 T C 0.059544 -8.6234e-06
1:98464653 T C 0.068826 1.6121e-06
1:98465840 A G 0.034192 -1.0047e-05
1:98471787 A C 0.060439 2.1163e-05
1:98482877 G A 0.025553 -1.0029e-05
1:98485339 C T 0.047791 1.4375e-05
1:98492609 A G 0.066218 -1.7250e-05
1:98500045 C G 0.621345 -1.9306e-05
1:98502934 T G 1.620954 -1.1720e-04
1:98510109 C G 0.157449 -2.9361e-05
1:98521650 A C 0.039781 3.9907e-05
1:98527700 A G 0.172371 -2.1660e-05
1:98528798 T C 0.045272 4.9346e-06
1:98552832 T A 1.593184 -1.0877e-04
1:98553641 A G 0.065569 -2.6663e-05
1:98556115 C T 1.640986 -1.2028e-04
1:98560276 T C 0.168754 -2.3513e-05
1:98565744 T C 0.166075 2.0829e-05
1:98573222 A G 0.054156 -1.5747e-05
1:98579686 A G 0.026927 4.9423e-06
1:98584868 C T 0.053245 -2.1150e-05
1:98586215 A G 0.101451 -1.1048e-05
1:98596406 G T 0.051215 1.6595e-05
1:98611758 T G 0.047798 1.1427e-06
1:98611959 T C 0.074650 -4.4481e-06
1:98612001 T G 0.065321 -2.6359e-06
1:98622407 T C 0.593028 -1.9438e-05
1:98622590 C T 0.552441 2.4680e-05
1:98622974 T C 0.110392 -1.2782e-05
1:98624368 T G 0.036800 -2.7376e-06
1:98631919 C T 0.087375 -2.7355e-05
1:98637193 C T 0.536523 -5.6906e-06
1:98644672 A G 0.205832 -1.2442e-05
1:98646441 C A 0.043025 -4.6252e-06
1:98651527 G A 0.861559 2.7484e-05
1:98652088 G T 0.622307 -1.7130e-05
1:98653072 C T 0.048393 1.4734e-05
1:98654113 A G 0.927410 3.2355e-05
1:98659529 T C 0.485634 -5.5398e-05
1:98661480 T C 0.163450 1.6787e-05
1:98663176 G T 0.177076 1.5008e-05
1:98663557 G A 0.032448 -1.0965e-05
1:98669432 T G 0.304155 3.3792e-05
1:98672549 C T 1.241418 4.0351e-05
1:98674895 G A 0.055217 -4.6754e-05
1:98683104 T C 0.096657 1.1040e-05
1:98687691 T C 0.533538 -3.9571e-05
1:98698077 T C 0.021341 -4.6201e-06
1:98708633 T C 0.099877 5.5334e-05
1:98709161 G A 0.081827 1.3006e-05
1:98722783 A G 0.080742 1.3166e-05
1:98727701 T C 0.270303 -1.0754e-05
1:98727780 A C 1.307772 2.7156e-06
1:98728204 G A 0.798102 -2.7861e-05
1:98733591 A G 0.047934 1.6751e-05
1:98741545 G T 0.176689 -9.1702e-06
1:98745188 G A 0.067833 -8.1690e-08
1:98758989 C T 0.659909 1.5008e-05
1:98759512 G A 0.051385 1.3356e-05
1:98768569 T G 0.027243 1.4333e-05
1:98775586 G T 0.033186 6.8940e-06
1:98779892 T C 1.119677 3.0633e-06
1:98780457 T C 0.058236 -1.5488e-05
1:98783413 C T 0.826810 5.6932e-06
1:98784279 C T 0.163718 -1.3765e-05
1:98784785 C T 1.973675 -1.4762e-05
1:98790075 C T 0.085815 3.3178e-06
1:98790932 T G 0.096739 1.7433e-06
1:98800142 C T 0.924109 -3.2399e-06
1:98807555 C G 0.031904 2.0290e-06
1:98808593 T G 0.025329 8.0017e-06
1:98808760 T C 1.509460 1.3866e-05
1:98809131 C T 0.057797 2.2353e-05
1:98811537 G T 0.059361 4.7398e-06
1:98814316 C T 0.064617 -9.4297e-07
1:98814370 A G 0.568903 -4.2660e-05
1:98814626 C T 0.312576 3.4739e-06
1:98816298 C T 0.679200 -5.8559e-05
1:98818587 G A 0.249421 -2.7138e-06
1:98820506 G A 0.057726 -7.7618e-06
1:98821573 A G 0.051480 5.7699e-05
1:98825164 T C 0.217432 -2.8479e-05
1:98825637 C T 0.049073 3.7294e-05
1:98827096 T G 0.535414 -8.5454e-06
1:98833455 G T 0.084622 2.3906e-05
1:98835554 C T 0.033390 2.2624e-05
1:98836767 T C 0.031571 -1.4038e-05
1:98838141 G A 0.768662 -2.3508e-05
1:98851189 T C 0.962973 -2.2005e-05
1:98854006 A G 0.065974 3.9534e-05
1:98862739 G C 0.053639 5.9575e-06
1:98874734 G A 0.025169 1.5475e-06
1:98875469 T G 0.907936 -3.5289e-05
1:98878330 A G 0.362377 7.4536e-05
1:98891837 G A 0.289502 -2.1225e-05
1:98891908 A G 1.198006 -8.3994e-05
1:98893133 T C 0.375252 6.3556e-05
1:98895137 G A 0.031374 4.9841e-06
1:98902121 C A 0.044939 -1.2885e-05
1:98908831 T C 0.056151 -1.8519e-06
1:98911086 C A 0.062115 5.2124e-06
1:98911334 C T 0.063631 -1.9549e-05
1:98920735 C T 0.523879 5.0675e-05
1:98926885 C T 1.725998 -7.2141e-06
1:98934687 T C 0.059296 2.6155e-05
1:98937471 C G 0.318897 4.5493e-06
1:98939709 T C 0.083853 1.4946e-05
1:98941719 G A 0.033039 4.4144e-06
1:98948007 A G 0.119650 -2.3145e-05
1:98953131 C G 0.059065 3.2495e-05
1:98956298 G A 0.031350 -1.8156e-06
1:98956593 A G 0.089820 6.6114e-06
1:98957516 C T 0.055162 1.9940e-05
1:98960728 A G 1.776349 1.9731e-05
1:98964498 G A 0.321559 -1.9771e-05
1:98964518 C T 0.132076 2.3990e-05
1:98974898 C T 0.023704 2.4051e-05
1:98983475 T C 0.047465 1.8123e-06
1:98990865 A G 0.035688 3.3508e-06
1:98993681 A G 1.393390 9.9385e-06
1:98999861 C T 0.044432 -1.4925e-05
1:99006987 G A 0.022483 -1.2367e-05
1:99012285 T C 0.031880 -1.6251e-05
1:99026183 T C 0.084220 5.0604e-05
1:99027481 T C 0.229376 3.2431e-05
1:99034320 A G 0.072097 -2.3842e-06
1:99040868 T C 0.552825 -1.0397e-05
1:99059684 C T 0.134279 -1.7200e-05
1:99064622 T C 0.035416 -4.3898e-06
1:99093871 G A 0.219472 3.1985e-05
1:99096030 A G 0.062278 -1.4844e-05
1:99118506 A C 0.261395 -1.5618e-05
1:99119617 G A 0.020555 9.2117e-06
1:99121504 T C 0.030456 -1.1039e-05
1:99121829 G A 0.035171 -1.0014e-05
1:99124683 A G 0.063706 7.9493e-06
1:99125746 C T 0.093594 -5.1516e-06
1:99130461 G A 0.497323 1.4842e-07
1:99135001 C T 0.121472 -2.4988e-06
1:99149370 T C 0.023517 4.1435e-06
1:99170631 G A 1.931657 1.0017e-05
1:99177253 A G 0.715459 1.9221e-05
1:99179608 T C 0.684945 -2.4570e-05
1:99183608 C T 0.033138 -1.3368e-06
1:99200416 G A 0.577779 2.4490e-07
1:99200470 A G 0.027222 5.4962e-06
1:99220941 A G 1.044143 -2.2569e-05
1:99225045 A C 1.621535 -2.7709e-05
1:99225627 A G 1.975015 -1.5027e-05
1:99229595 G T 0.032995 3.1543e-06
1:99242094 C G 0.068693 4.4924e-06
1:99243315 A G 1.975331 -2.1378e-05
1:99249098 A G 0.542724 2.3638e-06
1:99257749 C T 0.030112 7.9190e-06
1:99283988 T G 0.061309 3.1162e-05
1:99293779 T G 0.613478 -9.9682e-06
1:99310348 C T 0.458289 2.4600e-07
1:99324312 A G 0.075435 -1.2103e-05
1:99326002 T C 0.114938 -9.5204e-06
1:99326083 G A 0.164647 -6.4776e-06
1:99328439 G C 0.710342 1.1652e-05
1:99348836 G A 0.210463 4.1200e-07
1:99352578 A G 0.027141 6.6943e-06
1:99354511 T C 0.052619 -8.4705e-06
1:99360740 C T 0.032954 -4.0641e-06
1:99362433 T G 0.074222 3.5168e-05
1:99365592 G A 0.035331 1.9034e-06
1:99377017 A G 0.027766 -2.0501e-05
1:99378914 A G 1.544910 2.5595e-05
1:99392575 G A 0.432440 5.5892e-06
1:99396796 T C 0.053367 -1.0177e-05
1:99399788 C T 0.064022 -5.8626e-06
1:99400981 A G 0.038122 4.9329e-06
1:99401474 T C 0.027943 -2.9234e-05
1:99401931 T C 1.858112 3.2669e-05
1:99410385 C T 0.465222 2.1604e-05
1:99413510 T C 0.101522 1.1521e-05
1:99414053 T C 1.205897 -3.5445e-06
1:99416814 A G 0.163701 9.2446e-06
1:99418392 T C 0.026549 -3.2743e-05
1:99419230 A C 0.270096 -1.2079e-07
1:99423838 C T 0.253528 -2.4765e-05
1:99429789 T C 1.547205 -4.5405e-05
1:99432899 A G 0.051888 -7.5273e-06
1:99434899 T C 0.182730 6.2280e-06
1:99440612 T C 0.041389 -1.1338e-05
1:99445471 T C 0.330745 5.3493e-06
1:99445922 T C 0.038486 -1.4025e-05
1:99446721 A G 0.059714 -1.6088e-05
1:99457011 G A 0.056933 -3.7789e-05
1:99464107 C T 0.055992 2.6348e-05
1:99469397 G T 0.033359 2.3507e-05
1:99478764 G A 0.048645 1.5666e-05
1:99480755 G A 0.045792 1.1156e-05
1:99482158 A G 0.488585 -5.0616e-06
1:99484386 C A 0.177090 8.3350e-07
1:99492338 T C 0.076727 3.0371e-06
1:99494582 C A 0.128214 -1.6261e-05
1:99517636 A G 0.028008 2.2290e-05
1:99520159 C T 0.035266 1.5548e-05
1:99521314 A G 1.356257 -1.3982e-06
1:99522062 A G 0.183390 -2.7125e-05
1:99524047 G A 1.853063 -6.1548e-06
1:99532399 G A 0.060459 1.0087e-06
1:99536344 T C 0.040781 -2.1438e-05
1:99541927 C A 0.043888 -1.1760e-05
1:99542001 T C 1.830750 1.7359e-05
1:99542463 G A 0.312790 8.6202e-06
1:99550710 G A 0.152536 5.8658e-06
1:99551140 G A 0.065644 1.0462e-05
1:99551808 C T 1.688610 3.8027e-08
1:99558971 C T 1.394845 9.8383e-06
1:99564128 C A 0.173439 6.6737e-06
1:99567164 C T 0.194089 2.2022e-05
1:99580658 C T 0.149266 2.4211e-05
1:99581029 C T 1.161274 -6.9721e-06
1:99588970 A G 0.070597 6.3155e-06
1:99589425 A G 0.047380 -2.0841e-05
1:99595775 T C 0.051079 -1.0030e-05
1:99603449 T C 0.145291 -5.9309e-06
1:99610115 C T 0.306596 5.7873e-06
1:99614315 G A 0.024285 1.1338e-05
1:99615891 G A 0.386611 4.0154e-06
1:99633193 T C 0.027641 2.9962e-05
1:99636186 C T 0.385502 2.4770e-06
1:99636587 G A 0.130502 1.8491e-05
1:99643963 T G 0.685918 4.4840e-06
1:99644928 G A 0.074793 -3.9974e-06
1:99655264 G T 0.058542 3.4327e-06
1:99665296 A G 0.188442 2.8363e-05
1:99669654 T C 0.060898 1.5463e-05
1:99671728 T C 0.044085 -8.8443e-06
1:99689054 A G 0.067112 -1.3686e-05
1:99689845 C T 0.027834 3.7782e-05
1:99692027 G A 0.401444 6.9045e-06
1:99692996 G A 0.038313 -1.7225e-06
1:99694037 G A 0.133222 1.6643e-05
1:99705201 A G 0.020807 4.9808e-06
1:99705540 A G 1.073613 -1.0808e-05
1:99728698 A G 0.064729 2.5693e-05
1:99728806 G A 0.066222 5.0650e-06
1:99730942 G A 0.027042 2.5125e-06
1:99732202 T C 0.551876 -4.9104e-06
1:99733964 T G 1.013382 -1.2706e-05
1:99746347 T A 0.192008 -6.6499e-07
1:99747869 C T 0.030700 1.3749e-05
1:99751185 A G 0.891352 1.9135e-05
1:99753878 C T 0.027185 2.3954e-05
1:99754070 A G 0.050640 1.0462e-05
1:99762785 A G 1.032302 2.2900e-05
1:99775704 T G 0.167676 8.8344e-06
1:99776168 A C 0.152118 1.3336e-05
1:99780284 C T 0.915198 2.0807e-05
1:99780991 C A 0.120636 6.5528e-06
1:99781455 A G 0.039509 -1.0819e-06
1:99790208 G C 0.068194 -1.6548e-05
1:99791342 G A 0.068659 -4.3850e-07
1:99792544 A C 0.912638 1.4597e-05
1:99800813 G A 0.360133 -2.4812e-05
1:99800965 T C 0.449786 -1.3376e-05
1:99802789 T C 0.148480 -5.5577e-06
1:99811487 G A 0.217864 -8.9721e-06
1:99813716 G T 0.026138 -2.2419e-05
1:99815439 C T 0.031438 1.2125e-05
1:99825186 C T 0.027817 2.7432e-06
1:99826204 C T 0.036745 -3.8472e-06
1:99834791 G C 1.913539 3.2243e-05
1:99841806 G A 0.080763 -4.5165e-06
1:99843013 T C 0.059425 -7.5226e-06
1:99845402 G A 0.217184 1.1229e-05
1:99852417 C A 0.061285 -1.9252e-05
1:99874416 T G 0.033454 5.1356e-06
1:99890696 T G 0.092394 4.1558e-06
1:99894554 T G 0.628454 5.2723e-05
1:99901988 A G 0.054244 -4.9428e-06
1:99903100 G A 0.654979 -1.5590e-05
1:99905884 T C 0.038282 6.0353e-06
1:99906088 A G 0.050222 1.1838e-05
1:99907647 G A 1.897128 2.0321e-05
1:99920286 A G 0.082082 -1.5218e-05
1:99920416 C T 0.079090 -9.2333e-06
1:99931618 T C 0.064787 -5.9778e-06
1:99951627 A G 0.115937 -1.7887e-05
1:99952500 C T 0.458684 -3.8135e-06
1:99954194 C T 0.501001 1.1901e-05
1:99956689 C T 0.986945 3.3442e-05
1:99957207 G A 1.151778 -4.4405e-06
1:99959579 T C 0.081310 6.9346e-07
1:99962833 A G 1.194878 -6.3605e-06
1:99963687 G A 1.397650 2.6804e-06
1:99969159 C G 1.205570 -1.6553e-05
1:99992372 T G 0.855582 -8.4728e-06
1:99998481 T C 0.083928 1.2200e-06
1:100003419 T C 0.086101 -1.0575e-05
1:100005950 A G 0.026219 1.0936e-05
1:100007258 T C 0.094668 2.5727e-06
1:100010999 A G 0.567811 8.0894e-06
1:100012891 A G 0.097483 7.0397e-06
1:100023153 G T 0.203167 1.9160e-05
1:100023657 G A 0.063213 1.4222e-06
1:100026125 A G 0.041366 -5.2603e-06
1:100027217 A C 0.267903 -9.3533e-06
1:100032054 T C 0.112867 -1.1608e-05
1:100039250 T C 0.079858 1.1388e-06
1:100040100 G A 0.269416 -1.5960e-05
1:100040528 A G 0.183825 3.9510e-06
1:100042449 A G 0.095423 -1.0833e-06
1:100049785 A C 1.028423 6.0735e-06
1:100051383 A G 1.952185 -1.4739e-06
1:100059601 A G 0.087437 -2.2907e-05
1:100060529 A G 1.388770 1.6840e-05
1:100065823 G A 0.052718 1.0749e-05
1:100069727 C T 0.077890 2.7870e-05
1:100075104 A G 0.052248 1.9831e-05
1:100075329 G C 0.102154 1.1089e-05
1:100079353 C A 0.161352 4.9070e-06
1:100081772 A G 0.344113 2.2583e-05
1:100083263 G A 0.247014 9.1801e-06
1:100086858 G A 0.532242 -4.1365e-07
1:100087162 G A 0.407564 1.2845e-05
1:100091422 C T 0.159843 9.7378e-06
1:100091852 C A 0.364097 1.5266e-05
1:100093163 G A 0.060381 -2.9575e-06
1:100100105 T C 0.084679 -5.1306e-06
1:100103934 C T 0.249727 6.3820e-06
1:100107131 C A 1.058565 -1.0706e-05
1:100108685 C T 0.277861 1.4339e-05
1:100112736 A C 1.916701 6.1651e-05
1:100116900 C T 0.025849 -1.7351e-05
1:100130710 G A 1.233952 -1.4218e-05
1:100143603 T G 1.241027 -1.4102e-05
1:100146431 A G 0.080664 -2.7300e-06
1:100148203 A G 0.059266 -9.1086e-06
1:100151835 A G 0.061302 8.0671e-06
1:100154899 C T 0.023680 -1.1025e-05
1:100159300 C T 0.135095 -1.7336e-05
1:100166084 T C 0.020933 -7.6508e-06
1:100172901 A G 0.340516 -2.1013e-06
1:100174670 T C 0.070332 -8.5936e-06
1:100185458 C T 0.036133 5.2172e-07
1:100188316 T C 0.508008 -3.6232e-06
1:100200184 T C 0.419691 -8.7003e-06
1:100203648 T C 0.637134 -3.2266e-05
1:100205588 G A 0.048349 -1.6291e-05
1:100206823 C T 0.183791 -1.1257e-05
1:100234367 A C 0.147454 -2.1805e-05
1:100237108 A G 0.064692 -5.4315e-07
1:100254060 A C 0.032288 1.7169e-05
1:100254636 T C 0.046023 -1.6725e-05
1:100257778 C T 0.415180 -2.5203e-05
1:100275417 A G 0.240235 1.3168e-05
1:100276239 G C 1.059402 3.7582e-06
1:100281679 A C 0.651229 6.2267e-06
1:100290107 A G 0.046292 -1.7003e-05
1:100291462 A G 0.137693 8.8036e-06
1:100292878 T C 0.056825 -9.6828e-07
1:100292904 C T 1.763032 -1.7838e-05
1:100307760 A G 0.085179 1.9001e-05
1:100316589 G A 1.008707 -1.3327e-05
1:100318245 G T 0.032815 2.3153e-06
1:100327026 T C 0.330497 -4.5047e-06
1:100327183 C T 0.028684 1.2994e-06
1:100335626 A G 0.046445 -2.0471e-05
1:100335977 G A 0.036426 2.1183e-06
1:100340782 T G 0.021188 7.1871e-07
1:100353675 A G 1.393529 -1.4622e-05
1:100354674 T G 0.032211 1.4348e-05
1:100358103 T C 0.285181 -9.4891e-06
1:100361925 A G 0.103276 -4.3709e-06
1:100365849 A G 0.040992 -4.8920e-06
1:100368640 G A 0.920420 2.4676e-06
1:100372065 T C 0.098904 2.0535e-05
1:100377295 A G 0.059116 -3.2419e-05
1:100377973 C T 0.023129 2.0530e-06
1:100394941 T C 0.037078 -6.8282e-06
1:100411287 C T 0.297855 -3.6479e-06
1:100430720 A G 0.606977 1.0378e-05
1:100443397 T C 0.089908 -8.3140e-06
1:100458794 A G 0.083109 -3.2577e-06
1:100468560 G A 0.116713 -1.1606e-06
1:100500416 C T 0.093573 -4.5459e-06
1:100515033 C T 0.022554 2.8357e-06
1:100543521 C T 0.038449 8.0886e-06
1:100575933 A G 0.832382 -1.2501e-05
1:100580608 G T 0.059113 1.0262e-05
1:100598867 T C 1.697239 -1.1202e-05
1:100616955 G A 0.024438 -9.4266e-06
1:100617033 A G 0.127993 7.1282e-06
1:100623922 C T 0.089789 -6.9865e-06
1:100632949 T C 0.050695 -1.2975e-05
1:100643730 G A 0.093686 -5.8171e-06
1:100644474 T C 0.822267 -5.5695e-06
1:100656661 C T 1.700329 -1.1812e-05
1:100672060 C T 1.811793 -1.5818e-05
1:100678671 T C 0.052061 6.9118e-06
1:100703069 T C 1.714265 -1.2025e-05
1:100707296 T C 0.101451 -3.3047e-06
1:100709301 G A 1.706514 -9.5695e-06
1:100709949 C A 0.042430 -1.3217e-05
1:100716167 G A 1.680998 -1.6236e-05
1:100732601 C A 0.108522 -4.2490e-06
1:100732855 C T 0.200209 -1.5305e-05
1:100739833 A C 0.050297 -2.6343e-05
1:100740485 C T 0.033974 -7.7325e-06
1:100757176 G T 0.106714 2.7759e-05
1:100757824 T C 0.068891 1.7825e-05
1:100764242 G A 0.026338 1.8457e-05
1:100764827 C T 0.046676 -1.8827e-05
1:100766593 G A 0.092251 -2.0661e-05
1:100768163 T C 0.069214 -4.3485e-06
1:100784154 C T 0.206685 8.9832e-06
1:100788209 C T 0.091591 3.9321e-06
1:100790248 C G 0.154287 9.5470e-06
1:100794061 T C 0.408495 4.0071e-05
1:100796120 C T 1.053387 3.0251e-06
1:100800092 G A 1.123053 -1.5314e-05
1:100814398 T C 0.364951 2.0292e-05
1:100818728 G T 0.558472 -1.2628e-05
1:100821493 G C 1.872517 -2.9595e-05
1:100822776 A G 0.718583 -2.7528e-05
1:100833965 A G 0.343980 1.4545e-05
1:100861729 A G 0.062921 -2.2003e-05
1:100863864 A G 0.345051 1.3318e-05
1:100864133 G A 0.052585 5.2791e-06
1:100877778 C T 0.165398 1.7796e-05
1:100883188 G A 0.787824 -9.5710e-06
1:100894096 G C 0.051140 -1.4988e-05
1:100898871 T C 0.036303 -1.8624e-05
1:100901900 G C 0.124066 -7.0873e-06
1:100914270 G A 0.026658 -1.0662e-05
1:100920240 T C 0.345215 1.2246e-05
1:100931073 C A 0.753346 5.8185e-06
1:100965313 C T 0.036827 -9.5557e-06
1:100975680 T C 0.199678 9.6297e-06
1:100975996 G C 0.077550 2.6310e-06
1:100991834 A G 1.108879 7.8896e-06
1:100995524 T C 0.046751 2.5144e-05
1:100995710 G A 0.020909 -1.2363e-06
1:100998783 C G 0.056151 6.6912e-07
1:101002833 T C 0.267039 -3.0280e-06
1:101007055 T C 1.846369 -1.7101e-05
1:101012650 C A 0.096507 -3.1815e-05
1:101013907 C A 0.076119 1.5077e-05
1:101027524 C T 1.118769 -1.0381e-06
1:101029715 G A 0.166085 7.7455e-06
1:101031293 C T 0.095600 3.6505e-06
1:101031689 A G 0.401403 6.7187e-06
1:101041174 A G 1.100971 -9.4774e-08
1:101041488 A G 0.147202 4.7179e-06
1:101045590 G A 0.064896 3.5272e-06
1:101050425 A C 0.045017 3.0196e-06
1:101056656 C A 0.028929 4.0688e-06
1:101071668 C T 0.224602 -6.3359e-06
1:101074905 G A 0.140205 1.2095e-05
1:101077834 A G 1.636093 -7.9909e-06
1:101084092 T C 1.966559 -1.0430e-05
1:101092090 T G 0.277371 2.9381e-05
1:101092222 T C 0.053918 -2.6162e-05
1:101092594 G A 0.922535 -2.6428e-06
1:101094662 A G 0.197934 -1.9641e-06
1:101105069 C T 0.079025 9.5677e-06
1:101105310 T C 0.724822 -1.5932e-07
1:101108366 A G 0.145506 1.2171e-05
1:101108849 T C 0.038891 1.4874e-05
1:101110600 T G 0.065049 2.2441e-05
1:101111633 G C 0.111157 8.9680e-06
1:101122198 C G 0.060966 -4.7804e-08
1:101123278 A G 0.152805 2.4050e-06
1:101138519 A G 0.060303 -6.8292e-06
1:101139367 T C 0.426586 -1.8855e-05
1:101141256 T G 0.047156 -3.4514e-05
1:101157297 A G 0.051487 3.4372e-05
1:101170837 A C 0.071056 4.4552e-06
1:101170999 T C 0.290620 3.1093e-05
1:101177133 T G 0.947242 4.6873e-06
1:101178176 T C 0.036113 -5.8099e-06
1:101189459 A G 0.062893 -1.6037e-05
1:101192142 G A 0.060649 -2.0834e-05
1:101197289 G A 1.953511 -1.7867e-05
1:101197585 T C 0.049678 4.3092e-06
1:101198708 T C 0.379726 1.5352e-05
1:101199147 G A 0.330500 -7.5882e-07
1:101199886 G A 0.239127 -7.3392e-07
1:101199979 G A 1.950631 9.1235e-06
1:101203827 A G 1.936712 1.1691e-05
1:101204644 G A 1.357882 6.1235e-06
1:101210049 G C 0.050634 5.0516e-06
1:101215043 C A 0.156392 -3.4912e-05
1:101220815 G A 0.086152 -2.9198e-05
1:101226787 A C 0.818803 1.2272e-05
1:101230427 C T 0.048305 4.5231e-05
1:101238110 G A 0.086372 1.8082e-05
1:101255080 A C 0.540847 1.6450e-05
1:101255697 T C 0.066705 2.5632e-05
1:101260583 A G 0.871521 1.8952e-05
1:101262806 T C 0.109930 -1.3507e-06
1:101271534 G A 0.328936 5.1358e-06
1:101274933 G A 0.038965 1.0485e-05
1:101276203 G T 0.053605 -2.5472e-05
1:101296067 C T 0.883617 -2.8680e-05
1:101297277 G A 0.117620 6.4795e-06
1:101298178 T C 0.045262 1.0752e-05
1:101302813 A G 0.119058 -1.5087e-06
1:101315036 G A 0.175271 -3.1788e-05
1:101315934 G A 0.245868 6.1039e-06
1:101324152 G A 0.335906 7.3039e-06
1:101331536 C T 1.231409 -2.1061e-05
1:101335803 C T 0.067514 2.2281e-05
1:101348100 A C 1.288982 -1.0188e-05
1:101362582 A C 0.067425 1.9420e-05
1:101364772 T C 0.020236 -2.2287e-05
1:101378647 G A 1.674215 7.7132e-06
1:101393037 G A 0.050045 -5.1390e-06
1:101407519 G A 0.594112 9.9454e-06
1:101424561 G A 0.589329 1.1599e-05
1:101428415 T C 0.088164 -1.0066e-05
1:101437177 C T 0.034675 -1.4049e-05
1:101438051 G A 0.138992 4.1017e-06
1:101442367 G T 0.314120 3.4760e-06
1:101447140 A G 0.050946 9.8217e-06
1:101447628 T C 0.041352 3.8169e-06
1:101462232 A G 0.187334 6.2452e-07
1:101507607 T C 0.043259 1.8217e-05
1:101549316 G A 0.551434 -4.7327e-06
1:101551926 C T 0.180898 1.7574e-05
1:101552751 A G 0.074341 -4.5034e-05
1:101555154 C T 0.040822 -1.8887e-07
1:101558483 G A 0.021864 6.3430e-06
1:101563652 T C 0.445428 2.0140e-05
1:101566957 A G 0.054180 -2.9374e-06
1:101573408 T C 0.220631 1.4661e-06
1:101589141 C T 0.042556 2.7530e-06
1:101595983 C A 0.471681 5.1440e-06
1:101602275 T C 0.031591 2.3565e-05
1:101604215 T C 0.035028 -3.0212e-06
1:101604554 A G 0.326223 2.1465e-07
1:101604781 A G 0.230739 8.3090e-06
1:101609690 T C 0.041294 3.7370e-06
1:101613653 T C 0.020895 -8.4754e-06
1:101620729 G A 0.227751 -3.6404e-06
1:101623138 A G 0.101916 9.5179e-06
1:101623846 T C 0.024452 -8.4641e-06
1:101633006 A G 0.051705 -2.3273e-05
1:101638999 A G 0.399319 -1.3170e-05
1:101655220 T C 0.499393 1.8020e-06
1:101656160 C T 1.391646 4.4580e-06
1:101659269 C T 0.194599 -2.1552e-05
1:101659430 C T 0.495851 1.0769e-05
1:101659587 G T 0.283841 -8.0538e-06
1:101660122 G T 1.055223 1.7389e-05
1:101661568 C A 0.912859 -1.3829e-06
1:101664634 C T 0.316435 -7.0156e-06
1:101664777 T C 0.284069 -1.5716e-06
1:101667109 T G 0.322439 1.4957e-05
1:101667758 G A 0.609136 -1.3654e-06
1:101673366 C T 1.252226 -2.5676e-05
1:101680399 A G 0.092016 -3.2117e-05
1:101682050 C T 0.206186 1.6182e-05
1:101684595 C T 0.060078 -2.1615e-05
1:101687757 A G 0.784533 1.9195e-05
1:101688079 T C 0.293738 1.4898e-05
1:101690323 G T 0.195010 8.1882e-06
1:101698388 C A 0.099897 -2.7516e-06
1:101701432 C T 0.722296 -6.6666e-06
1:101703249 C T 0.060830 -2.8990e-05
1:101704496 C T 0.120228 -1.1435e-05
1:101704577 G C 0.041944 5.0419e-07
1:101706246 C T 0.038928 8.0610e-07
1:101709563 C T 0.102692 1.3513e-05
1:101711964 G T 1.539399 6.6472e-06
1:101718276 A G 0.360578 -1.3025e-05
1:101721067 A C 0.057294 -2.5029e-05
1:101724951 T C 0.181238 2.4675e-06
1:101725425 C T 0.048345 -6.4020e-06
1:101725544 G A 1.900161 -2.0964e-06
1:101733328 C T 0.167125 -3.9592e-05
1:101747088 G A 1.636069 -5.2724e-06
1:101748071 T C 0.111861 8.0043e-06
1:101749974 G A 1.026655 -1.5877e-05
1:101754800 T C 0.245355 -1.7908e-05
1:101755242 G A 0.989838 -8.4741e-06
1:101761668 A G 0.037330 -7.2949e-06
1:101762215 A G 0.181574 -9.1169e-06
1:101763998 G A 0.064872 -3.9904e-05
1:101765894 G A 0.219377 -2.4061e-05
1:101768868 C A 0.964217 -6.6604e-05
1:101769433 T C 0.617554 -2.2253e-05
1:101770502 G T 0.330204 -2.9686e-05
1:101773104 A G 0.582553 2.8235e-05
1:101774695 C T 0.043831 -1.9962e-05
1:101779472 C T 0.457344 2.8185e-05
1:101779915 T C 0.064552 -2.0135e-05
1:101780415 T G 0.045061 6.4559e-06
1:101789837 G T 0.067014 8.9640e-06
1:101793457 G A 0.900426 3.8815e-05
1:101796311 T C 0.051161 -1.0025e-05
1:101796616 G A 1.732692 -2.0211e-05
1:101810561 C T 0.131757 3.0183e-05
1:101812021 C T 0.058253 1.5055e-05
1:101815407 G C 0.051191 1.4447e-05
1:101834003 C A 0.140171 -1.8770e-05
1:101837079 T G 0.555409 4.4114e-05
1:101842746 G A 0.061176 1.5729e-05
1:101843254 G A 0.229002 4.5630e-06
1:101845454 T C 0.081249 -1.0989e-05
1:101846849 C A 0.862341 -7.1731e-06
1:101849429 A G 0.099074 3.3507e-05
1:101851025 C A 0.248490 -2.7786e-06
1:101855146 G T 0.518538 -1.2559e-06
1:101857117 T C 0.859043 -8.7072e-06
1:101859432 G A 0.949829 6.9580e-06
1:101864021 C G 0.175295 -4.0715e-06
1:101867800 A G 1.867907 6.0257e-06
1:101870673 C T 0.045765 2.3757e-05
1:101884637 A G 0.025733 -6.7122e-06
1:101895945 C A 0.193185 -1.6754e-07
1:101899294 G T 0.042722 5.1679e-06
1:101904701 A G 0.044969 -3.6367e-06
1:101909451 T C 0.044170 8.5059e-07
1:101927483 G T 0.175591 -1.4262e-05
1:101931879 A G 0.069540 4.8552e-06
1:101931907 T C 0.029565 4.4569e-07
1:101937089 C T 1.872255 7.5275e-06
1:101937381 G A 1.395644 -1.0803e-05
1:101937714 G A 0.233422 9.7127e-06
1:101938477 A G 1.021670 1.7179e-05
1:101940474 T G 0.188660 -1.8970e-05
1:101953743 A C 0.472028 1.4075e-05
1:101965251 T C 0.316044 1.6233e-06
1:101972663 G A 0.839192 1.2988e-05
1:101972985 T C 0.249459 -3.4377e-06
1:101974800 T C 0.050362 -1.0264e-05
1:101976328 A C 1.682372 -1.1189e-06
1:101985888 T C 0.671135 1.1923e-05
1:101992136 C G 0.139077 1.2297e-05
1:101998590 A C 1.913386 4.2632e-06
1:102013455 A G 0.082068 6.9354e-06
1:102013815 C T 1.573598 2.0610e-05
1:102022363 G A 0.563476 5.8913e-06
1:102023226 T C 0.491975 3.9492e-06
1:102027865 A G 0.051137 -2.0632e-05
1:102028329 T G 0.183849 5.9794e-06
1:102033588 C G 1.778797 7.3672e-06
1:102034837 C A 0.809511 4.0361e-06
1:102034953 C T 0.029844 -1.7049e-05
1:102039674 T C 0.025852 -4.2376e-06
1:102039854 A G 0.252977 4.3940e-06
1:102040140 T C 0.082371 5.5447e-06
1:102040534 C T 0.874798 -6.7598e-06
1:102052957 C A 1.456800 1.0802e-06
1:102056844 G A 0.369754 -4.3260e-06
1:102062792 G A 0.072804 -2.3520e-06
1:102075464 C T 0.075707 3.2302e-06
1:102086116 G T 0.087991 -7.0237e-08
1:102088369 A G 0.077795 1.4252e-06
1:102091296 A G 1.544784 1.5736e-06
1:102096132 T C 0.041702 1.6562e-05
1:102097044 C T 0.079620 3.8040e-06
1:102107148 C T 0.129567 -1.2671e-05
1:102115372 C T 0.081786 -8.9308e-07
1:102135141 C T 0.098503 5.1211e-06
1:102148528 A G 0.060646 6.6643e-06
1:102149506 G A 0.084159 -2.7153e-06
1:102149562 G A 0.062608 -1.7368e-05
1:102155106 T C 1.591443 1.2806e-05
1:102155565 T C 0.023945 7.4720e-06
1:102159815 G A 0.029844 1.8901e-05
1:102165584 T C 0.053744 -5.0753e-06
1:102178555 A C 0.032363 -1.0367e-05
1:102178629 A G 0.085495 -1.6923e-06
1:102178886 A C 0.046231 -4.2209e-05
1:102179093 G A 0.032397 -5.7609e-06
1:102179536 C T 0.125535 1.2758e-05
1:102188345 C T 0.729660 5.9549e-06
1:102190696 G A 0.111620 1.4011e-05
1:102192265 T C 0.104262 -3.0481e-05
1:102201064 T C 0.027722 8.1704e-06
1:102201856 C T 0.366620 -1.4066e-05
1:102205531 T G 0.030204 -5.2880e-07
1:102205555 A T 0.066565 1.1942e-05
1:102210368 T C 0.037075 -9.3166e-06
1:102211705 G A 1.472436 -9.6875e-06
1:102219810 A C 0.035518 -1.5910e-05
1:102226192 G A 0.030398 -8.0083e-07
1:102235232 G A 0.160584 -1.9427e-06
1:102236122 A C 0.269055 1.0020e-05
1:102238288 G A 0.614474 -7.0787e-06
1:102248457 C A 0.063029 3.0359e-05
1:102253122 C A 0.180313 -2.2655e-05
1:102256664 C A 0.066052 -2.6394e-06
1:102257615 T G 0.041872 2.9382e-05
1:102259925 G T 0.030785 -3.1565e-06
1:102261644 G T 0.052986 -1.5523e-05
1:102261905 G A 0.029626 8.9107e-06
1:102263363 G A 0.023632 5.2169e-06
1:102268924 C T 0.052663 3.2114e-06
1:102274126 A G 1.314331 3.1027e-05
1:102275190 C T 1.140209 1.5051e-05
1:102275732 C T 0.409274 -2.7459e-05
1:102283539 T C 0.792900 1.0524e-05
1:102284828 G A 1.397290 2.7416e-05
1:102285043 C T 0.228111 -1.1706e-05
1:102285115 C T 0.555154 8.9121e-06
1:102285285 C T 0.880809 2.9676e-05
1:102285522 T G 1.007194 -2.4722e-05
1:102286699 G A 0.055859 2.2645e-07
1:102287652 C A 1.418433 5.7326e-06
1:102291558 A G 0.119657 -2.6064e-05
1:102294664 A G 0.153903 6.2514e-06
1:102295275 A C 0.095164 4.8405e-06
1:102296144 G T 0.335273 -1.3254e-05
1:102297302 T C 0.079389 7.1609e-06
1:102297422 G A 0.078488 5.1941e-05
1:102297845 C T 1.091928 -1.9465e-05
1:102298789 G A 0.058742 7.1202e-06
1:102299395 C T 0.061391 -7.4710e-06
1:102302831 T C 0.422595 -7.9229e-06
1:102302923 C T 0.705178 -2.8870e-06
1:102307177 T C 0.056158 1.5295e-05
1:102308337 T C 0.067299 1.2103e-05
1:102310279 A C 0.269188 -2.5684e-05
1:102312412 A G 0.050654 1.1363e-05
1:102322439 C T 0.269694 4.6652e-06
1:102322817 C T 1.070077 -6.5649e-07
1:102326254 G A 0.071978 2.4714e-05
1:102329179 T C 0.130070 -2.0111e-05
1:102332466 G T 0.023153 -5.8799e-06
1:102333308 A G 0.022208 2.3397e-06
1:102344571 C A 1.202126 1.7177e-05
1:102348047 G A 0.051470 9.5153e-06
1:102350747 T C 0.611608 1.0491e-05
1:102360950 T C 0.492203 -1.1514e-06
1:102364026 T C 0.060126 1.5073e-05
1:102373256 T C 0.065137 -1.2122e-05
1:102379172 T C 0.223158 1.5182e-05
1:102389733 T C 0.665257 -4.4861e-07
1:102390166 T C 1.962677 -7.7891e-06
1:102390702 A G 0.892844 1.8868e-05
1:102390730 C A 0.035066 -5.6477e-06
1:102400105 A G 0.805449 2.0671e-05
1:102404450 C T 0.035056 -7.7863e-06
1:102405061 T G 1.915147 4.1590e-07
1:102407882 A G 0.181819 2.7392e-05
1:102409194 G A 0.357519 -7.6927e-06
1:102413971 C T 0.786488 2.4687e-05
1:102415679 T G 0.035895 -5.6825e-06
1:102416505 A G 1.146529 2.0658e-05
1:102418734 T C 0.094304 2.4836e-06
1:102425314 G A 0.537451 2.1120e-05
1:102440444 C T 0.591593 1.4639e-05
1:102443026 A C 0.046142 -1.1807e-05
1:102447624 T G 0.997025 1.5601e-05
1:102449173 G C 0.051239 -8.2227e-06
1:102451815 T C 0.041906 -2.8035e-05
1:102457605 G A 0.022024 1.0532e-05
1:102469192 A G 0.052089 1.7977e-06
1:102471839 C T 0.335736 3.0356e-05
1:102481822 T C 0.171640 -9.7934e-06
1:102481916 A G 0.022010 1.7411e-06
1:102482950 G A 0.096263 7.9193e-06
1:102492861 T C 0.098945 1.9200e-05
1:102493402 T G 0.067092 3.0366e-06
1:102495987 C T 0.413214 -4.5607e-05
1:102512503 A G 0.033247 3.8728e-06
1:102515357 A G 0.456936 3.5351e-05
1:102518281 C T 0.021987 2.0440e-06
1:102520742 G A 0.025159 -4.2946e-06
1:102536498 C T 1.484159 4.2952e-05
1:102537880 A G 0.342648 1.2243e-05
1:102540084 G A 0.996590 -8.8044e-06
1:102542809 T G 0.051633 1.8464e-05
1:102548596 A G 0.039414 1.6331e-05
1:102549355 C T 0.063101 1.1408e-05
1:102550857 T C 0.042277 -1.8124e-05
1:102551496 C T 0.148814 -3.7536e-06
1:102565922 G A 0.021874 2.1626e-06
1:102581401 C T 0.361755 3.1251e-05
1:102582730 G A 0.041209 1.5548e-05
1:102586302 C T 0.627033 -1.8482e-05
1:102590165 C T 0.037633 1.3358e-05
1:102594735 C A 1.535285 -1.4484e-05
1:102602296 T C 0.081963 3.2136e-05
1:102602900 T G 0.021130 -8.7895e-06
1:102609018 G T 0.069931 1.3806e-05
1:102612262 C T 0.084254 1.2109e-05
1:102628005 G A 1.068228 -3.2682e-05
1:102631256 T C 0.083241 -2.2628e-05
1:102635376 T G 0.192692 -2.1528e-05
1:102641434 T C 0.046765 6.7065e-06
1:102653180 C T 0.384296 -2.0765e-06
1:102660815 A G 0.027987 3.1179e-06
1:102685962 T C 0.683912 -3.0548e-05
1:102688814 A G 0.360028 3.2521e-05
1:102690753 T C 0.185712 -1.5449e-05
1:102701336 T C 0.049386 -1.2980e-05
1:102705824 T C 0.145587 -3.7371e-06
1:102716057 T G 0.047751 -6.1708e-06
1:102718935 T G 0.156881 9.2291e-06
1:102719558 T G 1.161954 -1.2726e-05
1:102723298 C T 0.020416 -4.0470e-06
1:102724015 A G 0.374592 -1.1137e-05
1:102748457 C T 0.179681 8.0377e-06
1:102762381 A C 1.339370 -1.3013e-05
1:102770163 G A 0.053309 -1.2719e-05
1:102780313 C T 1.158585 -1.6973e-05
1:102784618 C T 0.066868 -9.3178e-06
1:102799326 C T 0.037752 -1.2580e-05
1:102800134 A G 1.330983 -1.8343e-05
1:102810199 G A 0.031387 5.1121e-06
1:102810767 G A 0.080640 -4.9323e-08
1:102830525 C T 0.072430 2.7320e-05
1:102831130 G A 1.336297 -1.4719e-05
1:102831181 C T 1.510970 1.5204e-06
1:102835103 T C 0.070968 4.3186e-06
1:102858539 A G 0.083030 -9.9822e-06
1:102862866 G A 0.024152 4.5775e-06
1:102863256 G T 0.021871 -1.4930e-05
1:102865643 C T 1.836411 -2.8700e-06
1:102867281 T C 0.060677 1.0839e-05
1:102873193 C A 0.082286 -3.1510e-06
1:102888976 T C 0.175886 7.6581e-06
1:102899784 T C 0.263068 -1.3999e-05
1:102903379 A G 0.056821 -1.0663e-05
1:102905078 T C 0.028018 5.0445e-07
1:102907413 A G 0.184049 2.1819e-06
1:102915381 T C 0.026512 2.8329e-05
1:102915865 T G 0.023442 1.7472e-05
1:102917169 G C 0.340696 -2.5694e-05
1:102917259 A G 0.083826 -1.2306e-05
1:102925699 G A 0.067840 -5.8566e-06
1:102930513 T G 0.226976 -1.1447e-05
1:102934791 G T 0.046204 2.9100e-05
1:102936218 G A 0.050243 4.7858e-06
1:102950021 T C 1.059582 1.3111e-05
1:102953358 G T 0.050375 -1.1779e-05
1:102958686 T G 0.036280 -4.3067e-06
1:102959155 A G 0.029191 -1.1118e-06
1:102965671 T C 0.206206 -2.2476e-05
1:102966514 C T 0.057029 -2.0912e-05
1:102967821 A C 0.094512 1.0617e-05
1:102979871 T G 0.074759 -5.0327e-06
1:102992058 A G 0.071298 5.9475e-06
1:102996034 T C 0.025189 2.4074e-05
1:102996777 C T 0.031544 -5.7733e-06
1:103005209 A G 0.073477 -1.3971e-05
1:103012510 G A 1.442082 -2.4002e-06
1:103021627 C T 1.229961 1.5433e-05
1:103040283 T C 0.149823 -8.4116e-06
1:103052006 T G 0.058899 -2.2523e-05
1:103068339 C T 1.222161 1.6577e-05
1:103076998 A G 0.025410 -6.7865e-06
1:103118164 G A 0.199491 -2.6446e-06
1:103120154 A G 0.076255 -3.0200e-05
1:103124515 G A 0.043882 9.5694e-06
1:103133909 G A 0.259644 -7.8325e-06
1:103145177 T G 0.048009 1.4381e-06
1:103148597 G A 0.301659 6.2313e-06
1:103151830 G A 0.102059 2.3546e-06
1:103158653 A C 0.070366 -4.1293e-06
1:103159575 C T 1.830036 -1.1427e-05
1:103162108 T G 0.254589 7.7426e-06
1:103166038 C T 0.196591 -2.2568e-05
1:103166467 G T 0.036089 -3.3862e-06
1:103195633 G A 0.057607 1.4750e-05
1:103199671 C T 0.029017 -1.6390e-05
1:103205689 C T 0.071128 -4.6088e-05
1:103206316 C T 1.349430 8.7943e-06
1:103208363 C T 0.069098 -7.2144e-06
1:103220360 C T 0.049002 -1.7794e-05
1:103224917 T C 0.036786 -1.3445e-05
1:103227523 T C 0.201633 1.1974e-05
1:103231524 G A 0.099798 -6.1123e-07
1:103240890 T C 0.070781 4.3173e-06
1:103252593 C T 0.045486 -3.1421e-07
1:103254944 A G 0.152791 -3.3289e-06
1:103255084 A G 1.569144 -1.2679e-06
1:103258990 A G 0.044109 1.8844e-05
1:103264964 A G 1.183084 1.2010e-06
1:103265070 C G 0.022337 -1.6659e-05
1:103269298 A G 0.052956 1.8299e-05
1:103281217 T G 0.075235 -4.8347e-07
1:103284892 T G 1.575597 1.7216e-06
1:103308746 G A 0.095868 -2.4943e-06
1:103329509 A C 0.061411 2.0239e-06
1:103336601 C T 0.069462 -1.0511e-05
1:103338858 C T 0.050950 -9.5230e-06
1:103348100 C A 0.148497 -1.9783e-06
1:103358773 A G 0.029017 1.9814e-05
1:103361491 G A 0.127510 -1.0033e-05
1:103362909 C T 0.215110 -5.2434e-06
1:103374651 T C 0.184175 -1.0621e-05
1:103378614 C T 0.077475 -3.8136e-06
1:103379918 A G 1.222467 6.1938e-06
1:103381129 T C 0.227292 6.7688e-06
1:103386260 C A 1.838087 -5.8639e-06
1:103418177 G A 0.038401 1.7067e-05
1:103418736 T C 0.170107 1.7940e-05
1:103419168 C T 0.048828 -1.7980e-05
1:103432419 G T 0.335617 1.6618e-05
1:103432765 G A 0.032846 -4.9497e-06
1:103440497 G A 0.028433 1.8205e-05
1:103444679 G T 1.397568 1.5608e-05
1:103450912 C T 0.163803 -1.5175e-05
1:103465570 T C 0.029068 -2.7932e-05
1:103466407 T C 0.060422 2.2364e-05
1:103469146 A G 0.098595 -2.5903e-05
1:103483358 A T 0.127398 -1.0147e-05
1:103483514 T C 1.399938 1.4228e-05
1:103491461 G T 0.123441 -1.1797e-05
1:103493361 A C 0.083221 3.9311e-06
1:103496267 G A 0.161876 -8.1813e-06
1:103499781 G A 0.120248 -1.6367e-05
1:103499896 T G 1.537148 -5.1402e-07
1:103500144 T C 0.281631 1.4697e-05
1:103509525 T C 0.079229 -1.6548e-05
1:103510114 G A 0.364128 1.6506e-05
1:103510815 T C 1.938905 4.7846e-06
1:103517605 T C 0.037354 -3.2557e-05
1:103525253 T G 0.061149 2.0849e-05
1:103540638 C T 0.318016 -4.9470e-07
1:103544540 G T 0.075813 -1.4252e-05
1:103544890 T C 0.220608 1.4261e-06
1:103548497 C A 0.173354 -3.2180e-05
1:103551329 T G 1.207994 7.5248e-06
1:103565898 T C 0.077064 1.0500e-05
1:103570432 T C 0.073008 -5.1708e-06
1:103573491 G A 0.032665 -4.5695e-06
1:103575476 C A 0.096847 -8.6819e-06
1:103575991 A C 1.009095 -4.3328e-06
1:103578830 C G 1.647935 2.4295e-05
1:103584570 C T 0.588244 1.3449e-05
1:103605954 A G 0.188289 -6.5420e-06
1:103610780 C T 0.137948 -1.2281e-05
1:103613364 T C 0.035613 4.0852e-06
1:103615309 T C 0.025318 6.4772e-06
1:103642806 G T 0.137883 -1.2767e-05
1:103646698 T C 0.025811 1.5732e-05
1:103658852 G A 0.020300 3.3687e-06
1:103660922 T C 0.776972 8.1057e-06
1:103678371 C T 0.980111 3.9979e-06
1:103682794 A G 0.057977 -1.1260e-05
1:103684177 A G 0.088841 -2.2945e-05
1:103706560 A G 0.059375 1.0596e-05
1:103710333 A G 1.797279 3.2506e-06
1:103712396 C G 0.099180 4.2064e-06
1:103719926 A G 0.094121 6.8011e-06
1:103725225 C T 0.263133 7.6382e-06
1:103750188 C T 0.137326 -6.6610e-06
1:103755828 C A 1.165592 8.2284e-06
1:103762066 A G 0.392581 6.8628e-06
1:103764536 A C 0.316843 8.6485e-06
1:103765450 G T 0.029935 1.6687e-05
1:103767297 T C 0.250394 -2.1791e-06
1:103770771 T C 0.273981 1.9395e-05
1:103773789 A G 0.280363 6.9427e-06
1:103773843 T C 0.366579 -1.2807e-05
1:103784956 C T 0.027522 -5.9602e-07
1:103917590 G T 0.793352 2.1109e-05
1:104016534 A G 1.269001 7.0109e-05
1:104019631 C T 0.215722 2.6937e-05
1:104023668 A G 0.043120 6.5723e-06
1:104033295 C T 0.095790 -5.8743e-06
1:104046455 G A 0.449239 4.2616e-06
1:104050133 C T 0.164993 -3.2137e-05
1:104059255 T C 0.187303 1.3652e-05
1:104061746 A G 0.055584 4.2712e-06
1:104110651 T C 0.108842 -1.2822e-05
1:104122394 A G 0.082500 5.0285e-06
1:104123531 G A 0.376435 2.6716e-05
1:104313812 A G 0.387770 2.5833e-05
1:104315458 G A 0.091227 -1.5463e-05
1:104323004 C A 0.022544 -2.2369e-05
1:104326900 T C 1.243352 5.8466e-05
1:104331283 C T 0.105782 2.0134e-05
1:104346487 A G 0.476642 2.3888e-05
1:104356228 C A 0.043797 2.1433e-06
1:104356345 A G 0.026070 2.9686e-06
1:104359541 A G 0.389365 2.7512e-06
1:104386747 C A 0.783258 3.6385e-05
1:104396920 T C 0.072318 2.1657e-05
1:104409230 A C 0.102974 -5.8669e-06
1:104412449 T C 0.024700 1.2694e-05
1:104423098 G A 0.814285 1.0754e-05
1:104424461 T C 0.059143 1.8788e-05
1:104424707 C T 0.955170 8.2381e-06
1:104434795 C T 1.976089 -6.5664e-07
1:104442392 C T 0.056478 1.1949e-05
1:104446681 A G 0.394614 -6.5548e-06
1:104457967 A G 0.087511 -2.0363e-05
1:104458492 C T 0.046737 -7.0908e-06
1:104459298 T C 0.082310 -2.4705e-05
1:104476678 A C 1.231327 -2.1635e-06
1:104476797 G T 0.029351 -1.2348e-06
1:104483838 T C 0.054098 3.8875e-06
1:104484485 C A 0.024431 2.0392e-05
1:104485147 T G 0.148249 -3.7157e-06
1:104492281 C T 0.908317 -6.2455e-06
1:104495906 C T 0.070880 -5.4298e-06
1:104523918 A G 0.104823 9.7385e-06
1:104533512 A C 0.079828 -3.1193e-05
1:104540003 T G 0.026621 -4.9050e-06
1:104543209 A G 0.044823 -1.3957e-05
1:104544187 A G 0.947860 -1.6771e-05
1:104560981 T C 0.059867 -3.7091e-06
1:104569468 T C 0.244886 -1.7318e-05
1:104580702 G A 0.271785 -2.6512e-06
1:104583923 G T 1.915283 -2.1729e-05
1:104585313 A G 0.023098 1.8455e-05
1:104598572 C G 1.025220 7.7574e-06
1:104605650 A G 0.338486 -6.1027e-06
1:104628567 G A 0.071495 -3.2308e-05
1:104629240 T G 0.314592 1.2977e-05
1:104629654 G A 0.076557 8.6096e-06
1:104629698 G C 0.048743 -1.3249e-06
1:104630948 C G 0.032285 -1.3759e-05
1:104632857 T C 0.023812 -4.2565e-06
1:104638440 G A 0.044929 1.9745e-05
1:104669154 A G 0.100995 -2.8662e-05
1:104678507 T C 0.031268 -8.1727e-06
1:104682747 G C 0.105527 -2.0714e-05
1:104683629 G A 0.023591 -8.5723e-06
1:104687617 A G 0.130621 8.6066e-06
1:104690071 T C 0.593629 1.3444e-05
1:104709932 A G 0.051433 2.2026e-05
1:104710885 C T 0.049447 5.8317e-06
1:104731777 T C 0.063512 2.1304e-05
1:104732899 T C 0.048750 -9.5571e-06
1:104737095 G T 0.087729 1.3157e-05
1:104747620 A T 0.088086 9.8677e-06
1:104748288 T C 0.116451 1.4587e-05
1:104750209 C T 0.072722 -6.9465e-06
1:104751785 A G 1.138431 -3.6658e-05
1:104753346 A G 0.082422 -2.0911e-05
1:104755080 G A 0.096575 -3.5702e-05
1:104768799 G A 0.663448 -1.7189e-05
1:104768887 T G 0.890815 -1.0137e-05
1:104772735 G T 0.071026 1.3934e-05
1:104779267 T A 0.058888 -2.8603e-05
1:104779346 C T 0.795317 -2.7896e-05
1:104786538 T C 0.065742 -2.1336e-05
1:104789898 A G 0.967426 -1.7164e-06
1:104800593 A G 0.045507 -3.9185e-06
1:104807344 A G 0.125443 1.6969e-05
1:104809893 G A 0.061608 -1.2403e-05
1:104818975 G A 0.033444 1.3488e-05
1:104822489 A G 0.051368 4.9760e-06
1:104832206 T C 0.137152 5.7436e-06
1:104834014 A G 1.048818 2.4378e-05
1:104837149 T C 0.066671 6.1298e-06
1:104842819 A G 0.074925 -1.6224e-05
1:104846977 T C 0.171178 7.6737e-06
1:104852738 C T 1.000007 -1.7403e-05
1:104855701 T C 1.641852 -5.8501e-06
1:104857681 A T 0.137931 -1.9133e-05
1:104865085 A C 0.052439 -8.3008e-06
1:104866453 C A 0.050647 -1.0590e-05
1:104867829 G A 0.052350 -2.6566e-05
1:104872294 G A 0.875155 -2.4174e-05
1:104873636 T G 0.086121 4.6062e-06
1:104889278 T C 0.034556 1.9759e-06
1:104889539 A G 0.210177 -8.7492e-06
1:104895687 G A 0.063665 9.8233e-06
1:104896806 C T 0.037449 1.1620e-06
1:104902834 C G 0.050147 9.5980e-06
1:104927727 G A 0.162328 -1.6042e-05
1:104933470 G A 0.038564 1.1443e-05
1:104933508 C A 0.553529 1.6949e-05
1:104948336 A G 0.553277 9.8465e-06
1:104949264 C T 0.844689 1.8433e-05
1:104949858 T C 1.829948 2.0416e-05
1:104950352 T C 0.432185 -1.7775e-05
1:104962264 G A 0.023602 5.5270e-06
1:104967997 G A 0.063012 2.5073e-06
1:104970519 G A 0.070451 9.8299e-06
1:104973407 T C 0.472436 1.1836e-07
1:104978076 T C 0.940245 4.4552e-06
1:104978179 T C 0.567597 9.3669e-06
1:104978403 G A 0.430683 -1.8258e-05
1:104979953 G T 0.053132 9.4963e-07
1:104980138 A G 0.083537 -3.6491e-06
1:104986052 T C 0.291045 -3.8040e-05
1:104987061 A G 0.151455 1.7170e-05
1:104991540 T G 0.059239 -2.5022e-05
1:104992063 C T 0.423438 4.9131e-05
1:104997692 T G 1.194820 5.1176e-05
1:105004302 A G 0.167577 -1.2310e-05
1:105012660 G T 0.045507 1.3268e-05
1:105013789 A C 0.190958 -4.1675e-05
1:105018874 A G 0.057916 7.0259e-06
1:105020351 G A 0.025798 -4.7647e-07
1:105027397 G A 0.526187 -2.5723e-05
1:105032576 T C 0.036653 -4.0571e-07
1:105032593 G A 0.115791 -2.9563e-05
1:105057389 C T 0.350481 -2.5869e-05
1:105064435 T C 0.031567 7.7910e-07
1:105065972 A G 0.111776 -4.4661e-07
1:105069259 T A 0.051817 -2.2586e-06
1:105071396 A G 0.059823 1.2193e-05
1:105072074 T C 0.190791 -4.2649e-05
1:105077987 G A 0.786433 -6.6679e-05
1:105087795 A G 0.032988 -1.2696e-05
1:105091696 C T 1.069581 -5.0074e-05
1:105109180 T C 0.038384 -7.3011e-06
1:105109353 A G 0.772531 -1.4689e-05
1:105115578 A C 0.291049 -3.2837e-05
1:105119612 T C 0.038445 -2.8756e-06
1:105121581 G A 0.914192 -5.0320e-05
1:105144390 A G 0.051310 1.1700e-05
1:105147115 T C 0.053666 -2.3192e-05
1:105149704 T C 0.553614 -1.8688e-05
1:105156121 T C 0.448515 -2.8041e-05
1:105156854 G A 0.184029 2.5311e-06
1:105162861 A G 0.202072 -2.9891e-05
1:105179904 T C 0.031540 2.7613e-06
1:105180089 T C 0.423224 -7.3983e-06
1:105180373 T C 0.967783 2.7200e-05
1:105180746 C T 0.085213 4.1003e-06
1:105181382 A G 0.033118 -5.6478e-06
1:105181524 T C 0.484227 3.5213e-05
1:105187159 A G 0.221026 3.2566e-05
1:105189899 A G 1.811983 3.5898e-05
1:105190039 G A 0.063468 8.5309e-07
1:105190881 A G 1.045711 1.9183e-05
1:105192909 G A 0.545726 -2.1187e-05
1:105193022 A G 0.222937 -2.2241e-06
1:105193317 C T 0.866095 -2.2453e-05
1:105193347 C T 0.138981 6.4769e-06
1:105199780 C A 0.031680 6.9966e-06
1:105200440 C T 1.880306 5.2370e-06
1:105208161 C A 0.124080 1.3727e-05
1:105208518 G A 0.058443 -4.1699e-06
1:105224501 C A 0.176464 4.3624e-06
1:105227533 A G 0.114737 2.2049e-05
1:105227645 A G 0.164534 -2.7522e-05
1:105231427 T C 0.358549 2.7880e-06
1:105233096 T C 1.066983 9.3472e-07
1:105248824 G A 0.362333 2.0804e-06
1:105249893 C T 0.024088 -4.8909e-06
1:105249982 T C 0.531804 4.8590e-06
1:105265441 A G 0.042219 1.6762e-05
1:105267426 C T 0.117318 -9.5490e-06
1:105272672 T C 0.021266 2.4681e-06
1:105273563 G C 0.053850 -6.3603e-06
1:105278396 C T 0.041716 -1.1271e-05
1:105288567 T C 0.465072 -8.1268e-06
1:105294636 T C 1.892365 4.2972e-06
1:105304134 G A 0.043110 3.9889e-05
1:105304918 A C 0.255150 2.5405e-05
1:105305633 T C 0.058844 1.1087e-05
1:105306752 T G 0.044660 7.0683e-06
1:105319960 C T 0.031727 -1.0421e-06
1:105320343 G A 0.026236 -2.8793e-06
1:105323139 A G 0.172194 1.3968e-05
1:105333083 A G 0.043038 1.4742e-05
1:105350369 A G 0.099061 -3.2595e-06
1:105359158 C T 0.034637 -4.1946e-06
1:105364905 T C 0.284834 2.1294e-05
1:105365300 T G 0.610867 -3.4672e-06
1:105367515 T C 0.352905 4.9903e-06
1:105373389 T C 0.028174 7.6285e-06
1:105382578 G A 0.049134 -1.9261e-05
1:105385756 A G 0.035572 -1.3583e-05
1:105394500 T C 0.284949 1.6591e-05
1:105395366 G A 0.045697 -1.6781e-06
1:105396240 T C 0.286166 1.6507e-05
1:105402565 G A 0.034716 -1.1980e-05
1:105402772 G A 0.284133 2.0168e-05
1:105403089 G A 0.320352 9.7071e-06
1:105405115 T C 0.055737 3.7641e-06
1:105409048 C T 0.022024 2.5094e-06
1:105414656 C G 1.964649 -3.1970e-06
1:105416903 G A 0.056301 -4.9531e-06
1:105424155 A G 0.158245 9.8065e-06
1:105436710 G T 0.060153 -1.4976e-05
1:105449139 T C 1.172524 -9.8176e-06
1:105465148 T C 0.240007 -1.8768e-05
1:105474530 T C 1.161056 -1.0343e-05
1:105474934 T C 0.062071 7.9396e-05
1:105483952 T C 0.243913 -2.3615e-05
1:105487305 T C 0.025312 -1.2928e-05
1:105494263 G A 0.524171 3.6812e-05
1:105497927 T C 0.037969 -2.3775e-07
1:105499849 T C 0.093743 6.2740e-06
1:105502253 G A 0.041151 3.7735e-06
1:105503634 T C 1.183689 -1.2176e-05
1:105504760 C T 0.764253 9.0410e-06
1:105513511 A G 1.946171 -1.9916e-06
1:105521728 G A 1.183757 -1.1103e-05
1:105530258 A C 0.045411 1.7306e-05
1:105535330 T C 0.033774 -4.8092e-06
1:105535421 A G 1.212088 -1.5061e-05
1:105538640 A G 0.066824 -1.3129e-06
1:105538785 T C 0.068636 -6.9485e-07
1:105541996 C A 0.052228 -3.5747e-06
1:105551983 C T 0.037136 -3.4783e-07
1:105554147 T G 0.065164 2.0691e-06
1:105556330 T C 0.203847 -8.8561e-06
1:105561005 G A 0.032917 3.8074e-05
1:105567942 T C 0.053095 1.1880e-05
1:105568426 T G 0.102120 4.7103e-05
1:105569243 T C 0.420990 -8.4671e-06
1:105569484 C T 1.957672 -1.0101e-05
1:105571370 A G 0.230314 -1.1941e-05
1:105583224 C G 0.030575 -7.9036e-06
1:105604568 T C 1.667616 -1.5790e-05
1:105605484 T C 0.071644 5.3049e-05
1:105621108 T C 0.050134 1.6872e-05
1:105621709 C T 1.737884 9.7127e-06
1:105643169 T G 0.294272 2.1036e-05
1:105645195 T C 0.245117 -7.6338e-06
1:105646216 G A 1.305222 9.7484e-06
1:105648613 T G 0.044898 -6.9568e-07
1:105665934 T G 0.086400 -6.4195e-06
1:105666227 T C 1.495827 -2.3517e-05
1:105673424 C T 1.405310 -3.3198e-05
1:105674536 T G 0.220509 6.4863e-06
1:105674998 A G 1.130757 -2.8250e-05
1:105681811 G A 0.024594 -1.7302e-05
1:105682777 C T 1.427718 -6.6527e-05
1:105687630 C T 0.032166 -1.4532e-05
1:105690448 A G 0.058389 4.4955e-07
1:105690865 G A 0.521322 9.5455e-05
1:105700950 A C 1.364101 -4.7484e-05
1:105704229 G C 0.205016 -6.5944e-06
1:105727164 T C 1.961477 1.9584e-06
1:105729527 A G 1.261412 -3.8517e-05
1:105739726 C T 0.056780 -3.0619e-06
1:105750312 G A 0.033288 1.9099e-06
1:105759371 T C 1.050304 -3.0679e-05
1:105765207 T C 1.029799 -3.2879e-05
1:105777366 G T 0.295302 2.3407e-06
1:105794585 T C 0.100244 -8.2953e-06
1:105801603 G T 0.260494 -9.1182e-06
1:105809373 C A 0.041869 7.4656e-07
1:105815599 A G 0.980951 9.7520e-06
1:105830385 G A 0.186531 -1.1589e-06
1:105847278 T C 0.271874 1.4881e-05
1:105868661 A G 0.936413 6.2545e-06
1:105868669 C T 0.804480 -2.4925e-05
1:105869563 G C 0.068401 4.2921e-06
1:105873714 A G 0.051307 7.9809e-06
1:105908130 C T 0.034580 6.8120e-06
1:105911560 A G 0.054693 -1.5226e-06
1:105925791 G T 0.052333 -1.1909e-05
1:105929753 T C 0.081909 1.6942e-05
1:105944997 T C 0.922266 9.8289e-06
1:105948481 G A 0.048923 3.1462e-06
1:105955670 C A 1.064250 -6.9607e-06
1:105970217 G T 0.024720 -4.8847e-06
1:105977406 T C 0.045139 2.7893e-05
1:105995881 G A 0.060615 1.1769e-05
1:106001572 C T 0.472800 -9.4746e-06
1:106002516 T C 1.234258 1.3407e-05
1:106009370 T C 1.131342 4.9432e-06
1:106010152 G T 1.416386 3.8456e-06
1:106010402 C T 0.285493 -1.7304e-06
1:106026554 G A 0.096705 2.0998e-05
1:106033915 G A 0.888822 -1.8698e-05
1:106039986 T C 0.409804 -2.1741e-05
1:106040066 T C 0.227227 1.0025e-05
1:106041586 A C 0.069067 -2.4836e-05
1:106043271 T G 0.081038 -4.7572e-07
1:106052657 A G 0.076357 -1.8274e-06
1:106053803 T C 0.636069 -8.8156e-06
1:106066162 G A 0.049542 -1.3567e-05
1:106077012 C T 0.022922 -4.0154e-06
1:106079482 T C 1.584691 1.4812e-05
1:106081237 T C 0.088759 1.3356e-05
1:106082397 T C 1.320039 2.0077e-05
1:106086980 G A 1.852876 2.5225e-05
1:106087842 A G 0.044398 -3.0291e-06
1:106087974 C T 0.595367 1.8205e-05
1:106088010 T A 0.106227 -1.1855e-06
1:106091316 C A 1.030323 -3.1470e-05
1:106094813 C T 0.060279 1.0940e-05
1:106095704 T C 0.164130 -5.4424e-06
1:106100293 T C 0.088052 -6.0348e-06
1:106101064 A G 0.033043 -1.3379e-05
1:106102233 T C 1.965482 6.3795e-06
1:106112216 A C 0.045415 8.1500e-06
1:106117471 T C 1.965363 5.6960e-06
1:106127496 G A 1.184304 -9.9382e-06
1:106130032 G C 1.001309 2.5112e-06
1:106132024 A G 0.960644 5.8171e-06
1:106132314 G A 0.053122 -7.5710e-06
1:106136725 T C 0.024978 3.7333e-06
1:106136729 G A 0.723265 1.8562e-05
1:106152752 G T 0.035130 -1.9726e-05
1:106154416 A T 0.265428 -6.6746e-06
1:106161451 T C 1.076391 1.4054e-05
1:106165592 T C 0.044364 -1.8951e-05
1:106165842 T C 1.686224 2.9491e-05
1:106181998 G T 1.146978 -1.3695e-05
1:106182222 T C 0.026032 9.7941e-06
1:106182519 C G 0.026022 -1.4881e-05
1:106184453 C T 0.109848 -1.9059e-07
1:106184853 A G 0.506305 -5.2845e-06
1:106187520 C T 0.101305 -1.9732e-05
1:106196929 T G 0.100750 -1.1987e-05
1:106204062 T C 0.039577 -1.4239e-05
1:106205853 T C 0.060075 -2.6449e-05
1:106208725 G A 0.033090 -2.1816e-05
1:106210496 C A 0.800709 -2.8839e-06
1:106215908 A C 0.040013 1.1283e-05
1:106216140 C T 0.023401 -2.9541e-06
1:106221029 T C 0.156283 -1.5804e-05
1:106228186 T C 0.060204 -1.3945e-06
1:106229705 T C 0.052996 1.8191e-06
1:106234182 A G 0.059133 1.0071e-05
1:106234189 G A 0.113323 -6.6540e-06
1:106243672 G A 0.584215 7.8734e-06
1:106244640 G A 0.159339 -2.7029e-05
1:106244938 C T 0.035899 -4.7860e-06
1:106245620 T C 0.048135 1.1834e-05
1:106251840 A G 0.079835 -9.6362e-07
1:106259935 C A 0.027219 1.1009e-05
1:106264393 A C 0.069486 2.7123e-05
1:106266297 A C 0.059361 3.4553e-07
1:106281046 T C 0.058763 -5.3041e-06
1:106287307 T C 0.045065 -5.9247e-06
1:106297294 G A 0.149636 -1.1889e-05
1:106298276 T C 0.448222 4.1861e-06
1:106316907 C T 0.059531 6.0352e-06
1:106319412 C A 0.120853 5.0677e-05
1:106323502 C T 0.026576 2.8116e-06
1:106333836 T G 1.378614 1.0564e-05
1:106357676 C T 0.157262 -2.4983e-05
1:106358028 G T 0.048301 -3.1732e-06
1:106372356 G A 0.140895 -2.5024e-05
1:106373548 C T 0.156409 -2.6545e-05
1:106377167 C T 0.043032 -2.3334e-05
1:106384094 C T 0.065280 -9.4366e-06
1:106384407 A G 0.818065 1.3338e-06
1:106404633 G C 0.071655 7.9184e-06
1:106407763 C A 0.121472 5.9531e-05
1:106409163 C T 0.803670 1.8761e-05
1:106409205 T C 0.068544 1.0343e-05
1:106409831 C A 0.209851 -1.7437e-05
1:106413666 A C 0.042494 3.7774e-06
1:106418440 G A 0.035705 1.9899e-05
1:106428801 A C 0.122278 1.8657e-06
1:106430051 C T 0.056641 8.6542e-06
1:106433405 A C 0.049093 -9.2901e-06
1:106453318 T C 1.185525 -1.0315e-05
1:106453669 A G 0.058059 -2.5242e-07
1:106454611 A G 0.031775 -1.8871e-05
1:106460231 C T 0.060711 1.5399e-06
1:106463029 T C 0.040057 -5.4700e-06
1:106466064 T C 0.071882 -7.7307e-06
1:106475951 A G 0.108832 -5.5502e-05
1:106476238 T C 0.277585 -1.9855e-05
1:106496047 C A 0.041039 1.1101e-08
1:106496398 C G 1.227785 -5.8645e-05
1:106508601 T C 0.059582 1.2919e-05
1:106514329 T C 0.077421 1.2160e-05
1:106516283 A G 0.088130 -6.5987e-07
1:106517637 T G 0.053942 1.8045e-06
1:106522943 C T 0.062632 -1.0325e-05
1:106530496 A C 0.270857 -1.2018e-04
1:106534049 C G 0.109590 -8.8166e-06
1:106540583 T G 0.868325 -3.2588e-05
1:106544540 G A 0.198995 -2.1202e-05
1:106577890 G A 0.271707 1.7251e-05
1:106578319 G A 0.035280 -1.4880e-05
1:106581139 T C 0.200433 2.3495e-06
1:106584391 G T 0.028117 1.0852e-05
1:106592144 A G 1.969255 -6.7831e-06
1:106592222 T C 0.059527 3.0886e-05
1:106595902 C T 0.064297 3.2272e-05
1:106598234 T C 0.145608 1.3257e-05
1:106609740 A C 0.421272 -4.3542e-04
1:106614679 A C 0.022592 5.3935e-06
1:106617673 G A 0.315963 4.2458e-05
1:106623165 A C 0.159356 4.8735e-06
1:106623651 A G 0.020725 -1.8815e-05
1:106630863 C A 0.225340 -8.8939e-06
1:106634336 T C 0.192848 -1.8955e-05
1:106641877 G A 0.220995 -8.7682e-06
1:106642968 T G 0.058372 -1.6714e-05
1:106643819 G A 1.946024 2.4932e-07
1:106650424 C T 0.133072 1.5740e-05
1:106669276 A G 0.114921 -2.3330e-06
1:106680126 C G 0.119820 -9.9536e-06
1:106694765 C T 0.067184 -8.0240e-06
1:106695706 C T 0.033753 1.3533e-06
1:106697866 C T 0.056124 -1.5305e-05
1:106698906 T C 0.036113 -2.0002e-05
1:106699400 C T 0.035321 -2.0739e-05
1:106702568 C T 0.034189 3.6379e-06
1:106703302 A G 0.156881 2.2237e-05
1:106718673 T C 0.175676 -1.4599e-06
1:106729765 A G 1.931667 1.2912e-05
1:106732612 A G 0.030405 -2.7103e-05
1:106744393 G A 0.245355 8.5279e-06
1:106748582 A G 0.056406 3.9350e-05
1:106753306 G A 0.271751 6.4880e-06
1:106758061 C T 0.092992 -8.4952e-06
1:106765746 T C 0.639109 -1.5552e-05
1:106767987 G A 0.054054 1.3009e-05
1:106772363 G A 0.296505 1.8736e-05
1:106773475 C T 0.047927 -2.8213e-05
1:106775179 A G 0.370281 -2.8910e-06
1:106777330 G C 0.050409 2.8630e-06
1:106784046 T C 0.293724 -1.2007e-05
1:106786462 C T 0.066378 -4.7782e-05
1:106789934 G A 0.083935 -1.7145e-05
1:106797334 C T 0.117749 -7.1468e-06
1:106806310 G C 0.124896 -1.5458e-06
1:106807637 C T 0.975497 1.3443e-05
1:106816150 C T 1.840236 -4.4705e-06
1:106819287 A C 0.101441 -1.0826e-05
1:106825160 C T 0.032863 -5.5523e-06
1:106834386 C T 0.036082 -1.3950e-05
1:106834690 G A 0.055757 -5.0130e-05
1:106839800 T G 0.034331 7.6921e-06
1:106845127 T C 0.891195 -1.1732e-05
1:106845922 T C 1.222841 1.7311e-06
1:106846560 A G 0.033349 5.3018e-06
1:106848964 C T 0.034284 1.4853e-05
1:106857821 G T 1.282906 -9.6110e-06
1:106860402 T C 0.049797 4.2457e-07
1:106861638 G A 0.051603 2.1527e-05
1:106862519 T C 0.043181 -1.3142e-05
1:106862799 A G 0.268620 -1.2135e-05
1:106866217 C G 0.057005 1.7786e-06
1:106870651 C A 0.342668 1.0531e-05
1:106894685 C T 0.562011 -5.5722e-06
1:106896977 C T 0.024268 -2.8315e-05
1:106903246 A G 0.094546 -8.5456e-06
1:106904564 C A 0.059466 8.4322e-06
1:106909949 A G 1.953215 2.8424e-05
1:106933318 C T 1.659834 1.6919e-05
1:106947571 A G 0.098370 -8.5486e-06
1:106956715 C T 1.687091 6.4013e-06
1:106957647 A G 0.044170 -8.1749e-07
1:106967707 A G 0.799679 7.8824e-06
1:106979038 G A 1.947575 -8.8491e-07
1:106982478 T C 0.103045 -1.4917e-05
1:106993829 A C 0.047468 -1.4272e-05
1:107002379 G A 0.323163 5.1298e-06
1:107009397 C A 0.338864 5.3453e-06
1:107018829 A G 0.260331 -2.4197e-05
1:107029067 A G 0.314072 -6.3619e-06
1:107029506 C T 0.039166 1.9419e-05
1:107034466 T G 0.064580 6.1289e-06
1:107035359 C A 0.056260 -1.4702e-05
1:107040980 C T 0.035436 -1.1516e-05
1:107046027 G C 0.092016 -3.0424e-05
1:107052510 T C 1.067952 -3.1822e-05
1:107054049 A G 0.048498 4.0801e-06
1:107074218 A G 0.091268 -3.5908e-05
1:107074488 G A 0.208100 5.0902e-07
1:107083314 A G 1.641224 -1.6884e-05
1:107084770 A T 0.045904 -8.3637e-06
1:107091050 C T 0.060751 -1.2352e-05
1:107092899 G T 0.528281 -8.6297e-06
1:107095337 C T 0.066460 5.4373e-06
1:107100653 A G 0.111725 5.8387e-06
1:107109535 A C 0.027314 2.2533e-05
1:107111499 G T 0.055801 5.8832e-07
1:107111878 T C 0.036361 -5.9606e-06
1:107119373 C T 0.180748 2.5655e-06
1:107127183 G C 0.094192 -5.8256e-06
1:107137366 A G 0.512850 -8.3661e-06
1:107156616 A G 0.059048 -5.5365e-06
1:107171134 C T 1.079875 -2.1317e-05
1:107173290 A C 0.027576 2.8176e-06
1:107178235 C G 0.057008 -1.0235e-05
1:107178534 T G 0.086165 6.5750e-06
1:107183892 A G 0.160560 1.5750e-05
1:107189203 G A 1.554803 2.0148e-06
1:107192397 A G 0.834765 -1.4976e-05
1:107210490 T G 0.026893 -1.3652e-06
1:107219888 G A 1.522277 2.4745e-06
1:107223494 G A 0.054217 1.0322e-05
1:107245176 G A 0.034287 8.6573e-06
1:107252104 G A 0.258818 -7.1595e-06
1:107259785 A G 0.217255 6.8511e-06
1:107283121 T C 0.039322 1.0245e-05
1:107283568 G A 0.021215 8.2886e-06
1:107286083 T C 0.047101 -4.8101e-06
1:107286693 G A 0.039254 1.3193e-05
1:107299963 A G 0.059007 3.5801e-06
1:107300214 C T 0.047135 1.3126e-05
1:107309260 A G 0.553202 1.1062e-05
1:107315368 T C 0.278092 -2.3580e-06
1:107315845 A G 0.056141 -9.8837e-06
1:107328314 G A 0.052306 -3.3364e-06
1:107329273 A G 0.124991 1.3222e-05
1:107331898 C T 0.792866 1.4358e-05
1:107336301 T G 0.276793 -5.4657e-08
1:107338996 A G 0.257645 -3.5935e-06
1:107339654 A G 0.064114 -1.3429e-05
1:107372496 C A 0.407255 -8.3405e-06
1:107373585 C T 0.651025 -1.3197e-05
1:107376243 A T 0.056716 1.6351e-05
1:107381578 A G 0.080596 3.5494e-06
1:107383545 A G 1.794195 2.0159e-06
1:107387624 G T 0.077047 4.4886e-05
1:107389497 T C 0.045724 1.1684e-05
1:107431656 G A 0.316282 -5.2339e-06
1:107432576 A G 0.417107 -1.8436e-05
1:107441688 C T 1.311992 1.0234e-05
1:107442739 G A 0.399435 3.4353e-07
1:107451319 C T 0.144754 3.5881e-06
1:107456268 C T 0.057668 9.7890e-06
1:107456822 G A 0.074079 -8.4687e-06
1:107460560 A G 0.026107 2.4824e-05
1:107463430 T C 0.027318 -2.4253e-05
1:107463643 T C 0.149630 -1.7453e-05
1:107468315 T C 0.405959 5.1155e-07
1:107480064 A G 1.822274 -2.1459e-05
1:107488331 A G 0.983317 -1.0439e-05
1:107489123 A G 1.154274 -8.0043e-06
1:107489399 G A 0.326291 8.5369e-06
1:107490247 C T 0.762679 -3.9660e-05
1:107490554 C A 0.919479 -2.7056e-05
1:107492923 C T 0.670744 -7.2319e-06
1:107498611 T G 0.152924 1.0499e-05
1:107500550 A G 0.042566 -9.2743e-06
1:107503159 A G 1.287384 8.4098e-06
1:107505185 T C 0.053687 -5.1222e-06
1:107507214 C A 0.032400 -4.9091e-06
1:107508918 A G 0.294248 -4.4843e-06
1:107510942 G T 0.029269 -1.2922e-05
1:107515651 T C 0.055743 1.2340e-05
1:107521743 G A 0.022979 2.7170e-07
1:107522546 A T 0.120633 -6.1287e-06
1:107522860 T C 0.399289 -5.1242e-06
1:107524025 A G 0.042018 2.7918e-06
1:107528655 G C 1.284895 7.3323e-06
1:107529588 A C 0.036116 -2.8383e-05
1:107546375 G A 0.678261 2.9562e-05
1:107549757 T C 0.072834 -3.6238e-07
1:107553670 G A 0.380284 -1.2084e-05
1:107558617 C G 0.248235 -3.8231e-06
1:107570604 C G 0.117396 -1.3607e-05
1:107573565 G A 0.703556 2.5379e-05
1:107577832 A G 0.388705 -6.1853e-06
1:107590290 A G 0.069540 4.3933e-06
1:107599918 T C 0.435371 1.4950e-05
1:107608380 A C 0.075864 -3.3671e-06
1:107614177 A G 0.078692 1.6464e-06
1:107621748 C T 0.071661 -9.3093e-07
1:107632399 T C 0.047373 -4.1417e-06
1:107647398 T C 1.614895 -6.3621e-06
1:107652941 T C 0.070410 8.9430e-06
1:107666871 A C 0.025981 1.2804e-06
1:107677286 T C 0.066096 -1.0280e-05
1:107687605 T C 0.092145 1.7072e-06
1:107690692 A G 0.031360 8.3095e-06
1:107690816 C G 0.033791 2.3458e-06
1:107690843 T C 0.052361 8.3281e-07
1:107693167 C T 0.595006 5.9126e-06
1:107698007 G A 0.307796 6.4038e-06
1:107703873 C T 0.573866 1.7559e-05
1:107707343 C A 0.299582 1.3833e-05
1:107707793 G T 0.449858 -4.3658e-06
1:107709047 G A 1.619835 5.0370e-06
1:107710378 C T 1.064668 1.1261e-05
1:107714451 T C 0.069890 5.9969e-06
1:107715476 C T 0.200583 -1.3332e-05
1:107717297 C G 0.379617 7.2982e-06
1:107722803 T C 1.694801 1.0024e-05
1:107726185 G A 0.025427 -1.0306e-05
1:107727964 G A 1.606736 1.6695e-05
1:107729118 T C 1.776927 -1.8949e-06
1:107735800 A C 0.102678 -7.7029e-06
1:107735942 A G 0.101886 1.7396e-06
1:107747694 T C 0.060653 1.4738e-06
1:107750031 T G 0.028729 4.3388e-06
1:107756316 A G 0.020501 -2.2096e-06
1:107763762 A G 0.049529 -7.6833e-06
1:107765475 T C 0.166904 2.2711e-05
1:107766776 G A 0.037932 -5.5169e-06
1:107766888 T C 0.119072 5.7018e-08
1:107769396 T G 0.067201 1.4342e-05
1:107769536 T C 0.023993 1.5114e-06
1:107776729 A G 0.054265 -1.6077e-05
1:107781563 A G 1.740651 -1.0495e-06
1:107790632 G A 0.835574 -1.5755e-05
1:107792708 G T 0.169498 9.2331e-06
1:107794217 A C 1.562898 1.5370e-06
1:107800807 A T 0.215695 2.3815e-06
1:107812652 G A 0.031605 -9.7090e-06
1:107830858 C A 0.126229 -5.2176e-06
1:107835148 G A 1.452397 -3.9523e-06
1:107836837 T C 0.034879 4.3383e-06
1:107837591 G A 0.427572 1.9322e-05
1:107841255 A G 0.839579 -1.0232e-06
1:107842343 C G 0.021208 -1.3308e-05
1:107842548 A G 0.030010 -1.4732e-05
1:107846098 T C 0.158779 -1.1024e-05
1:107852455 T C 0.072783 -2.0098e-05
1:107855013 T C 0.142062 -6.6904e-06
1:107856318 G A 0.039037 2.8343e-05
1:107864842 G A 0.161566 -3.1121e-05
1:107865978 A G 1.246147 3.6009e-06
1:107870899 A G 0.184638 -5.2437e-06
1:107872936 G A 1.409767 -1.3131e-05
1:107874951 A G 1.875325 -4.8408e-06
1:107875116 T C 0.024581 1.3687e-05
1:107875369 C G 0.071709 -1.5007e-05
1:107878687 A G 0.041920 5.4423e-06
1:107883950 C T 0.041247 8.4185e-06
1:107884526 T C 0.406554 -1.8454e-06
1:107886278 G A 0.423920 1.3605e-05
1:107886439 T C 0.072664 1.6090e-05
1:107887822 T G 0.043589 7.9420e-06
1:107888185 G A 0.069305 1.8435e-05
1:107889648 T G 1.269630 -2.6621e-05
1:107892556 T C 0.087902 4.0225e-06
1:107898606 A G 0.330187 -1.1774e-05
1:107905111 A C 0.135095 3.2237e-05
1:107906195 A G 0.035280 6.4893e-06
1:107908063 A C 0.025420 7.8849e-06
1:107919523 T C 0.586333 -1.2600e-05
1:107921268 T G 0.273152 8.9371e-06
1:107925625 A G 1.570789 4.1190e-06
1:107926050 A G 1.114523 3.8423e-05
1:107927932 C T 0.318444 -1.8458e-05
1:107930887 G A 0.041454 -1.7573e-05
1:107932862 T C 0.080263 -5.7688e-06
1:107933317 T C 0.067197 -1.1978e-05
1:107944721 G A 0.034508 1.6340e-06
1:107951452 C T 0.051674 -3.3048e-06
1:107961196 A G 0.149174 -1.0821e-05
1:107962435 A G 0.067106 5.8755e-06
1:107971847 A T 0.031907 3.5288e-05
1:107979049 C G 0.022694 -1.2979e-05
1:107984880 T G 0.054965 1.3114e-05
1:107989087 G T 0.323286 -1.1447e-05
1:107990347 G A 0.594738 -1.6643e-05
1:107993450 C T 1.139267 -5.0482e-06
1:108000098 G A 0.086315 1.7138e-05
1:108002842 T C 0.039754 -6.9987e-06
1:108005538 T C 0.683133 -1.2033e-06
1:108009207 C T 0.042103 -1.0563e-05
1:108011220 A G 0.269290 2.9697e-05
1:108014380 T C 1.026706 -1.2395e-05
1:108015234 C A 0.032064 -1.3437e-05
1:108015382 T G 0.041627 2.8028e-06
1:108016331 C T 0.359201 4.3089e-05
1:108018847 T C 1.654289 -3.2556e-05
1:108019492 C T 0.040237 -1.8342e-05
1:108020853 G A 1.899178 -8.4114e-06
1:108021328 A G 0.036562 -8.1653e-06
1:108023589 C A 0.149895 3.4992e-07
1:108025636 A G 0.053122 1.9315e-05
1:108027807 A G 0.161369 -5.9535e-06
1:108028555 C T 0.236536 2.7048e-05
1:108029715 T A 0.618978 -6.1751e-06
1:108030374 T G 1.130730 -1.9835e-06
1:108033949 A G 0.045908 9.2352e-06
1:108040279 C A 0.274539 -1.3693e-05
1:108042059 T C 0.026991 -9.2085e-06
1:108042525 G A 0.194028 1.1598e-05
1:108047973 T C 0.074147 -8.4824e-06
1:108055112 C T 0.149368 3.8327e-06
1:108055253 C T 0.052660 1.2082e-05
1:108056555 A G 0.021861 2.0796e-06
1:108064727 C A 0.296696 5.0636e-06
1:108067232 A G 0.376224 1.2226e-05
1:108070732 A C 0.050586 -2.1405e-05
1:108073587 G A 1.525130 1.1923e-05
1:108078183 G A 1.105932 1.4967e-05
1:108079638 G A 0.991562 8.7964e-06
1:108083184 A C 0.239388 1.4181e-05
1:108085686 C T 0.345266 1.4120e-05
1:108089450 T C 0.043375 -2.2247e-05
1:108097237 C A 0.193215 -5.7970e-06
1:108099890 A G 0.798112 -5.4890e-05
1:108104234 C T 0.020392 -8.8783e-06
1:108104318 A G 0.059660 3.6831e-07
1:108109126 T A 0.128758 -4.5261e-07
1:108110616 C T 0.024965 1.4150e-06
1:108114344 G A 0.032431 1.3269e-05
1:108117279 A G 0.058780 9.9929e-06
1:108121699 T C 0.322313 2.4534e-05
1:108135527 T C 0.276684 -4.8087e-06
1:108151303 T C 0.081392 -2.4408e-05
1:108157410 T G 0.789106 -6.1851e-05
1:108164135 G A 0.187347 -3.4638e-05
1:108164920 A G 0.096375 1.0104e-05
1:108183522 T C 0.120779 2.7862e-05
1:108185301 G C 0.304471 2.0675e-05
1:108190038 G A 0.028623 -1.1536e-05
1:108193932 G A 0.065317 -7.2519e-07
1:108198617 C T 0.033944 -5.0585e-06
1:108205163 T C 0.077003 4.7144e-06
1:108214210 T C 0.074120 -1.0088e-05
1:108216191 A G 1.197944 2.9307e-05
1:108227130 A T 0.069309 5.3484e-08
1:108229087 G A 0.647163 -3.2801e-05
1:108232390 G A 0.266339 4.1590e-05
1:108236860 C T 0.654711 -4.3308e-05
1:108237661 G A 0.070975 2.0763e-05
1:108239958 T C 1.783452 1.3211e-06
1:108245256 C T 0.524283 -2.3190e-05
1:108245664 C T 0.287567 -2.1795e-05
1:108246125 C T 0.242496 3.7770e-05
1:108252843 C T 0.024227 4.9360e-06
1:108265966 G C 0.202004 -5.6179e-06
1:108266763 G A 0.290216 3.3136e-05
1:108269128 G C 0.109743 1.4602e-05
1:108276899 A C 0.504785 1.2940e-05
1:108286971 G A 1.193321 -2.0021e-05
1:108287630 A C 0.108720 9.0253e-06
1:108287658 G A 0.101978 1.3903e-05
1:108297908 C T 0.046547 -1.1368e-05
1:108302754 A G 0.091992 -5.5229e-06
1:108313258 T C 1.595187 -1.4575e-05
1:108316189 G T 0.372107 1.0891e-05
1:108319170 G A 0.162226 -2.5664e-05
1:108319389 G T 0.166367 -2.2194e-05
1:108327340 T C 0.746941 -2.2945e-05
1:108331296 C T 0.283324 1.1185e-05
1:108331320 G A 0.172708 2.8057e-05
1:108332669 A C 0.050940 -3.1654e-06
1:108337961 A G 0.091408 6.2115e-06
1:108348373 C T 0.215675 -1.8874e-05
1:108351706 A G 0.023955 -9.5072e-06
1:108366016 C T 0.178820 -2.7511e-05
1:108381339 T C 0.038007 8.1955e-06
1:108393718 A G 0.230250 7.3799e-06
1:108398394 G A 0.050052 -1.2467e-05
1:108408033 C T 0.178756 -3.1360e-05
1:108408983 C T 0.582318 1.3326e-05
1:108409080 G A 0.152740 -1.8576e-06
1:108415339 T C 0.144615 -2.9024e-05
1:108418299 C T 0.537801 -1.3478e-06
1:108425236 T C 1.437136 2.3381e-05
1:108425465 A G 0.038479 7.5233e-06
1:108426593 G T 1.667198 -4.2650e-06
1:108432145 T G 0.156926 2.5549e-05
1:108441642 C T 0.480507 8.5925e-07
1:108443697 G A 0.040590 -8.3746e-06
1:108450627 G A 0.341641 -1.4228e-06
1:108452826 G A 0.120952 -3.7909e-05
1:108455638 G T 0.062128 9.1264e-07
1:108456797 C T 0.046669 2.2617e-05
1:108459947 C G 0.081793 -3.4666e-07
1:108462013 T C 0.024169 6.3902e-06
1:108462934 C A 0.078152 -2.1191e-05
1:108477011 C T 0.027158 2.7475e-06
1:108484426 T C 1.437017 -6.0782e-06
1:108500386 A G 0.092740 1.9629e-05
1:108509659 C T 0.063250 3.8168e-06
1:108518378 C T 0.139277 3.2270e-06
1:108524174 G T 1.417060 1.4689e-05
1:108525472 A G 1.929488 -7.6988e-06
1:108525951 A G 0.034396 9.4791e-06
1:108526266 T C 1.491597 -2.6355e-06
1:108527052 T C 0.040856 1.7319e-05
1:108528710 A G 0.852040 -9.1969e-07
1:108529861 C G 0.039180 -4.1373e-06
1:108530811 C T 0.460220 -6.0800e-06
1:108532666 G A 0.042729 1.1438e-05
1:108537567 A C 0.053262 3.8216e-06
1:108540129 T G 0.732091 1.7094e-05
1:108543453 T C 0.028943 1.2430e-06
1:108546679 G T 1.552209 -2.5365e-05
1:108553754 A G 0.066677 -2.4847e-05
1:108554161 A G 1.422207 -4.3602e-06
1:108554190 A G 0.067894 1.7157e-05
1:108555998 C T 0.389810 4.2983e-05
1:108567785 C T 0.741008 2.2977e-05
1:108574647 T C 0.072474 -1.7269e-05
1:108581203 G C 0.039414 -2.0237e-05
1:108582593 G A 0.169199 -5.7352e-06
1:108587369 A G 0.046193 4.4210e-06
1:108588708 G A 0.053190 -9.2783e-06
1:108589487 T C 0.093920 3.1979e-06
1:108596672 C T 0.090326 1.2603e-05
1:108597303 T C 0.059837 1.6834e-05
1:108609194 C T 0.373304 3.6320e-07
1:108622916 T C 0.053982 -4.6160e-06
1:108636051 C T 0.255996 -4.1081e-06
1:108641712 G A 0.203439 -1.6626e-05
1:108662369 C G 0.033529 3.7332e-06
1:108663053 T C 0.033770 1.4090e-05
1:108665210 A G 1.662098 2.3715e-05
1:108669577 T C 0.452244 1.6673e-05
1:108679151 G A 0.113982 7.2554e-07
1:108680707 A G 0.130468 -2.6176e-05
1:108681482 T G 0.073341 -3.4820e-06
1:108690285 C T 0.023340 -3.6469e-06
1:108692121 T C 0.027205 1.0243e-05
1:108692734 G A 0.802334 -1.5674e-05
1:108692779 C T 0.512581 3.0275e-05
1:108694377 T C 0.094777 -1.7699e-06
1:108695802 C T 0.927788 5.8521e-06
1:108703834 T C 0.170549 1.3926e-05
1:108711259 C T 0.029374 4.2793e-06
1:108719246 A G 0.045843 -5.1514e-06
1:108721153 A C 0.176240 -5.9463e-06
1:108724518 G A 1.350501 9.1354e-06
1:108726246 C A 0.418379 4.0857e-06
1:108731481 G A 0.454968 1.7737e-05
1:108732537 G A 0.142680 5.2858e-06
1:108733296 A G 0.358515 -4.1119e-06
1:108739035 G A 0.461937 2.4521e-06
1:108744934 A G 1.066939 -8.2049e-06
1:108745206 G A 1.945212 -1.1951e-05
1:108753610 A G 0.028616 7.0533e-07
1:108753833 G A 0.302418 -2.2380e-06
1:108763904 T C 0.774524 -2.8704e-05
1:108870014 G A 0.079059 2.6230e-05
1:108872753 C G 0.158167 1.7099e-06
1:108873421 C T 0.768248 4.3111e-06
1:108878131 C T 0.109369 -2.4466e-05
1:108888029 T C 0.063196 2.1517e-05
1:108888654 G A 0.070512 3.3941e-06
1:108892311 A C 0.111864 -2.2669e-05
1:108897902 A G 0.123271 -8.6088e-06
1:108899366 T C 0.087933 -1.0003e-06
1:109023455 C T 0.406942 1.7066e-05
1:109027349 A C 0.114159 -2.2092e-05
1:109044224 G A 0.129574 -2.3788e-05
1:109051616 A G 0.060136 2.1724e-06
1:109054827 T G 0.116080 -2.5462e-05
1:109065121 A G 0.044221 1.1567e-05
1:109070032 A G 1.527724 -1.6977e-05
1:109071835 G T 0.065807 -7.2711e-06
1:109072823 C T 0.357298 3.0703e-05
1:109076326 T C 0.077179 9.6558e-06
1:109084300 T C 0.120677 -2.0702e-05
1:109100720 T C 0.045252 -1.9561e-05
1:109104742 T C 0.072484 -1.0420e-05
1:109108395 A G 0.213250 -3.4210e-05
1:109113777 G C 0.105796 -2.4420e-05
1:109126224 T C 1.873438 1.5205e-05
1:109127532 A G 0.052714 -3.1354e-05
1:109128474 G C 0.033352 1.1585e-06
1:109135869 T G 0.622341 5.0232e-07
1:109155260 A G 0.041304 -1.7157e-05
1:109167705 C T 0.021154 1.1698e-05
1:109173710 A G 0.128472 -2.8117e-05
1:109181298 C A 0.043936 2.2264e-05
1:109187595 G T 0.370808 3.7905e-06
1:109190375 T C 0.132311 1.5875e-05
1:109203232 A C 0.048546 8.4371e-07
1:109204626 C T 1.870936 3.0120e-05
1:109208333 C T 0.044259 1.2260e-05
1:109241669 A G 0.584831 -7.6900e-06
1:109242056 A G 0.021745 -1.9337e-05
1:109242392 G A 0.077261 -8.2560e-06
1:109245042 T G 0.024418 -4.6037e-06
1:109254672 C T 1.219785 2.7605e-05
1:109255513 T G 1.972927 7.6498e-06
1:109260034 C T 1.828231 3.2083e-05
1:109260477 C G 0.030258 1.6227e-05
1:109261509 G A 0.147732 1.6461e-06
1:109261925 G T 0.306474 4.3236e-05
1:109261971 G A 0.580887 -3.9615e-06
1:109265029 T G 1.184117 1.8216e-05
1:109268441 A G 0.265887 2.9771e-05
1:109268573 C T 1.457562 4.6481e-05
1:109270563 C T 0.030646 1.2152e-05
1:109271348 A G 0.039282 -1.1039e-05
1:109274125 A G 0.040529 -1.7985e-05
1:109275195 T C 0.036337 4.8350e-06
1:109283654 G A 0.038666 -4.0153e-07
1:109292062 A G 0.139243 2.4413e-05
1:109311384 C T 0.523943 -3.5758e-05
1:109316631 G A 0.030938 8.4077e-06
1:109321537 T C 0.069547 2.0074e-06
1:109322296 C A 0.035994 -6.1888e-06
1:109329123 T C 0.152791 2.2582e-05
1:109332774 A C 0.528220 -3.2167e-05
1:109346418 A G 0.426086 -2.7102e-06
1:109346564 A G 0.049335 -3.5206e-05
1:109347309 T G 0.030337 5.6558e-07
1:109351043 G A 0.057301 -3.6435e-05
1:109366286 T C 0.623208 3.5871e-06
1:109372876 A G 1.378370 1.1421e-05
1:109377070 A C 0.223817 1.5286e-05
1:109377436 T C 0.094382 7.4663e-06
1:109385463 C A 0.221580 2.3682e-05
1:109388801 A G 0.154094 -5.7298e-06
1:109391074 C T 1.758191 5.2364e-07
1:109391662 C G 0.148525 -6.6478e-06
1:109392901 A G 0.410607 -3.3988e-05
1:109394564 C T 0.081018 -7.7097e-06
1:109394976 A G 0.052799 1.4038e-05
1:109394978 A G 0.279425 -3.8926e-06
1:109395105 T C 1.627063 -2.6882e-05
1:109399023 T C 0.266488 2.7784e-05
1:109399710 T G 0.186392 4.0034e-05
1:109405951 C G 0.021885 2.5662e-05
1:109417681 C A 0.080300 -3.5598e-06
1:109430060 T C 0.052735 7.5600e-05
1:109440215 A G 0.188833 3.2331e-05
1:109442759 G A 0.127735 -3.8418e-05
1:109446750 A G 0.070319 3.0479e-06
1:109452745 C T 0.025533 -1.2908e-05
1:109454356 A G 0.282848 -1.5292e-06
1:109454796 G A 0.057610 -1.3409e-05
1:109455635 T G 0.796208 1.2512e-05
1:109459015 G A 0.085948 -2.2767e-05
1:109461131 G A 0.088559 -6.2045e-06
1:109463616 A G 0.087556 -9.7969e-06
1:109464275 C A 0.560576 8.7139e-06
1:109468708 A G 0.472269 1.7404e-05
1:109472773 A G 0.751089 3.8993e-06
1:109475436 C T 0.059776 -5.3717e-06
1:109475448 C T 0.089643 8.1263e-06
1:109476273 C T 0.116393 1.1627e-05
1:109479959 A G 0.050742 3.1652e-06
1:109479978 T G 0.518748 2.4023e-05
1:109482304 A G 0.042341 -5.8520e-05
1:109486016 G A 0.183747 1.8147e-05
1:109490457 C T 1.078060 2.6234e-05
1:109504663 T C 0.185246 4.0805e-06
1:109504780 A G 0.044432 -7.9491e-06
1:109505818 A C 0.105537 2.7079e-05
1:109506765 A G 1.446964 -5.4952e-06
1:109511353 T C 0.096314 -4.4891e-06
1:109515028 C A 0.870589 -1.3617e-05
1:109522884 A G 0.082541 -2.0363e-06
1:109527709 T C 0.146383 -9.8507e-06
1:109527861 A G 0.195976 -1.3967e-05
1:109530575 A G 0.053969 9.3527e-06
1:109542410 C T 0.173000 1.5935e-05
1:109554910 A C 0.081637 -2.6657e-05
1:109592633 G C 0.090071 7.0851e-06
1:109602029 A G 1.429748 2.2670e-05
1:109605109 G T 0.073494 1.2094e-05
1:109605378 A G 0.394750 -6.0723e-06
1:109612806 C T 1.877739 -1.7441e-05
1:109623117 T C 0.140375 -1.9056e-05
1:109626522 T C 0.020559 4.8786e-06
1:109634513 G A 0.165095 -2.0996e-05
1:109643380 C G 0.598950 -9.3329e-06
1:109648870 G C 0.354826 -5.3449e-06
1:109649162 A G 0.077547 -7.0360e-06
1:109650000 C T 0.071899 1.4932e-05
1:109652136 G A 0.199257 1.1403e-05
1:109653580 C T 1.975518 7.0428e-06
1:109655015 G A 0.370465 -7.8862e-06
1:109655637 A C 0.171616 -2.3442e-05
1:109656946 C T 0.722517 -6.3151e-07
1:109663420 A G 0.143901 5.1907e-06
1:109674087 A G 0.371737 -1.0293e-05
1:109679313 C T 1.329956 2.3178e-06
1:109686967 T C 0.187663 -1.0760e-05
1:109688390 G A 0.116036 -1.4995e-05
1:109691269 T G 1.743524 3.5152e-06
1:109692641 A G 1.123247 1.0335e-05
1:109700028 C T 0.080256 -1.8985e-05
1:109703023 A C 0.291178 -1.0457e-05
1:109704361 G A 0.317999 -2.8191e-05
1:109704525 T C 0.091710 -7.1986e-06
1:109711263 G A 0.727351 -1.2731e-05
1:109714635 T C 0.062506 4.7560e-05
1:109727422 G A 0.643529 -1.5101e-05
1:109728977 G A 1.742878 4.9018e-06
1:109730511 C T 0.231946 -1.6609e-05
1:109735416 C A 1.509205 2.3438e-05
1:109737802 G A 1.529689 2.5088e-05
1:109740364 G T 0.475554 2.4505e-07
1:109740972 T C 0.208300 -1.7222e-06
1:109743122 C T 1.803776 -9.7876e-06
1:109743622 T C 1.117600 1.4477e-06
1:109745618 C T 1.805476 -1.1405e-05
1:109752204 C T 0.493188 1.6973e-05
1:109753873 C T 0.057406 3.2214e-06
1:109754718 G T 0.064182 -8.2753e-06
1:109757295 A G 0.142898 4.7503e-06
1:109765011 A G 0.268236 1.2057e-05
1:109770595 T C 0.020205 -2.1626e-05
1:109771063 C T 1.594099 1.2997e-05
1:109776170 T C 0.585477 1.6701e-05
1:109777764 A G 0.043963 7.7529e-06
1:109779073 A G 0.027467 3.4129e-05
1:109783261 C T 0.334886 1.3739e-05
1:109789795 T C 1.691092 -1.8963e-05
1:109794123 C G 0.033723 1.2126e-05
1:109794252 C T 1.931694 -1.8458e-05
1:109795608 C T 1.931711 -1.6957e-05
1:109798914 A G 0.069751 1.7545e-05
1:109800086 C A 0.058912 -1.6939e-06
1:109801121 T C 0.196860 -4.5041e-06
1:109801345 T C 0.025961 -2.1984e-05
1:109806313 C T 0.195884 -7.3789e-06
1:109806834 T C 0.921464 3.2978e-06
1:109810200 A G 0.084520 -1.1225e-05
1:109817245 T C 1.343413 3.2195e-06
1:109817590 T G 0.442324 4.2686e-07
1:109817838 C T 1.570018 1.4697e-06
1:109818530 T C 1.555949 3.9702e-07
1:109820884 G A 0.183050 -1.1433e-06
1:109821511 G T 1.566268 -6.0839e-07
1:109822166 A G 1.544148 -2.0484e-06
1:109823457 A T 0.042828 1.2159e-05
1:109823458 T C 0.025781 -9.1475e-06
1:109823537 A G 0.023649 1.4102e-05
1:109823962 C T 0.088759 -1.8704e-05
1:109832283 G A 1.057477 1.8177e-05
1:109834039 G A 0.024305 1.5435e-06
1:109835383 C G 0.272118 -1.2377e-05
1:109835757 C T 0.594537 5.6025e-07
1:109837129 T C 0.063784 -2.2953e-05
1:109837853 A G 0.020181 -9.8897e-06
1:109838215 A G 0.029201 -8.8889e-06
1:109838264 G A 0.138896 -3.3461e-05
1:109838918 T C 1.859098 3.2305e-05
1:109839400 T C 0.166523 7.1724e-06
1:109840169 T C 0.050481 -1.5879e-07
1:109840918 T C 0.275858 1.8598e-05
1:109846278 T C 1.413595 -2.8834e-05
1:109855020 G A 0.095300 6.4395e-06
1:109857815 C A 0.127976 -4.4798e-06
1:109861799 G T 0.034896 -2.3359e-06
1:109878903 G C 0.026668 -9.4378e-06
1:109884936 G T 0.038146 1.1638e-06
1:109894693 C T 0.356686 -5.1743e-06
1:109894756 C G 0.033077 1.7811e-05
1:109896004 T C 0.045068 6.1994e-07
1:109912051 G A 0.129985 -2.2594e-05
1:109914809 T C 0.032859 3.4553e-07
1:109925829 A G 0.036932 3.2133e-07
1:109931990 C T 0.107305 6.9894e-05
1:109933450 A G 0.049811 -3.8787e-06
1:109942924 T C 0.059018 -1.4007e-05
1:109945166 G A 0.036545 -7.5486e-06
1:109958697 A G 0.025543 2.7897e-05
1:109984491 G A 0.046731 -2.2068e-05
1:109994387 A G 0.040149 7.0744e-06
1:110006665 T C 0.159802 1.2241e-05
1:110018148 T C 1.963914 -8.4722e-06
1:110019439 G A 0.119045 1.1431e-05
1:110023170 C T 0.026563 -1.2689e-05
1:110025208 T C 0.071791 2.1352e-05
1:110031188 G T 0.304430 9.8634e-06
1:110035159 C T 0.495140 1.3933e-05
1:110048436 A C 0.575437 1.8755e-05
1:110055211 C T 1.017914 -6.4703e-06
1:110061974 C T 0.037371 -5.5571e-06
1:110067787 C T 0.085030 -5.8224e-06
1:110068291 T C 0.044062 7.4239e-07
1:110071230 C T 0.481095 8.2334e-06
1:110077056 C T 0.055461 8.5069e-07
1:110086451 A G 0.385421 1.1454e-05
1:110088735 C T 0.022996 -4.9042e-06
1:110091447 A G 0.069931 -5.8424e-06
1:110093460 G T 0.026202 1.1458e-06
1:110095897 G A 1.597254 -1.5529e-05
1:110109039 G A 0.214427 -3.4604e-05
1:110109893 T A 0.043004 1.4966e-06
1:110111960 G T 0.026277 3.8574e-07
1:110114192 A G 0.043273 2.4045e-05
1:110119732 T C 0.362645 8.1820e-06
1:110122950 T C 0.041189 7.7501e-07
1:110123513 T G 0.203534 1.7000e-05
1:110138538 T C 0.040842 5.6841e-06
1:110144625 T C 0.880993 -5.5438e-06
1:110150159 T G 0.234380 1.6594e-05
1:110151395 T G 0.047642 1.8284e-06
1:110155137 T C 0.301112 -3.2316e-05
1:110162995 G A 0.021116 -1.1628e-05
1:110163879 A G 0.109053 4.2183e-06
1:110169198 T C 0.033298 1.5896e-05
1:110170640 T G 0.058844 1.5633e-06
1:110170728 A G 0.049121 -2.0146e-05
1:110170896 C T 1.289220 -2.0712e-05
1:110172236 C T 0.156851 -1.6026e-05
1:110173775 T G 0.329409 -1.2897e-05
1:110178720 T C 0.044395 -5.9472e-06
1:110179447 A G 0.088861 3.3290e-06
1:110181629 C T 0.803137 -2.7069e-06
1:110195152 A G 0.115563 1.2390e-06
1:110195901 C T 0.059371 -3.3184e-05
1:110200360 C T 0.740577 1.7650e-05
1:110201699 C T 1.733909 2.1782e-05
1:110201812 G A 1.734256 2.1491e-05
1:110201860 A C 0.059575 -3.1196e-05
1:110204918 A G 0.283243 7.9851e-06
1:110205645 G A 0.104310 -2.3458e-06
1:110205811 A G 0.125328 -1.3714e-05
1:110209906 A G 1.007027 -8.0761e-06
1:110210780 G C 1.839369 8.3007e-06
1:110210914 A G 0.059137 -2.2333e-05
1:110213514 T A 1.842105 9.2646e-06
1:110220086 G C 0.965206 8.8644e-06
1:110232983 G A 1.461740 6.5122e-06
1:110250168 A G 0.678010 5.6267e-06
1:110250497 A G 0.041733 -1.6863e-06
1:110257590 C T 0.154022 -2.0277e-05
1:110257947 C A 0.159105 1.5913e-05
1:110259362 A G 0.669864 -1.8578e-05
1:110260040 G A 0.022089 -8.2551e-06
1:110260742 C T 0.394750 1.7468e-05
1:110266754 C A 0.484726 2.5084e-05
1:110274983 T G 0.052527 -1.4730e-06
1:110275210 A G 0.169301 -2.4930e-05
1:110277949 C T 1.163542 1.7853e-05
1:110279602 G T 0.155358 -1.1816e-05
1:110279701 T C 0.605947 -1.1660e-05
1:110280680 G T 0.034896 -2.9956e-06
1:110281941 A G 1.157249 1.7549e-05
1:110295553 T C 0.142415 2.3902e-06
1:110295643 T G 0.601146 6.3802e-07
1:110295772 C T 1.210714 1.7167e-05
1:110299691 A G 0.115509 -1.1967e-05
1:110300277 T C 0.107176 -6.6015e-06
1:110300441 A G 0.979115 3.9622e-05
1:110300504 G A 1.951359 -1.1179e-05
1:110301260 T C 0.434647 -4.9687e-06
1:110304777 A G 0.077370 -3.3412e-05
1:110305188 T G 0.495650 1.5008e-05
1:110309065 A C 0.702220 8.1804e-06
1:110311650 A G 0.311267 2.4672e-06
1:110314653 T C 0.157871 -2.8542e-05
1:110320483 G A 0.631796 -1.6866e-05
1:110323378 T C 0.471824 1.3071e-06
1:110324049 T C 0.312546 2.1268e-06
1:110324792 G C 0.094644 6.0964e-06
1:110327116 C A 0.024217 -1.1693e-05
1:110330456 A G 0.050518 -1.2991e-05
1:110331728 G A 0.052248 -1.2881e-05
1:110332816 T G 0.416016 -9.3284e-06
1:110333018 T G 0.052007 -2.7916e-05
1:110334034 G A 1.710529 -2.2071e-05
1:110336490 G A 0.069615 6.3781e-06
1:110337014 C T 0.098778 8.9926e-06
1:110339102 G C 0.451003 -1.8435e-05
1:110339828 G A 0.065603 2.1397e-06
1:110344557 C T 0.127721 1.7412e-05
1:110346355 G A 1.133239 3.4647e-06
1:110348040 C T 0.382065 -1.2835e-05
1:110352477 G A 0.417342 2.2927e-05
1:110357600 C T 0.038394 1.7930e-05
1:110362021 G C 0.271177 1.4755e-05
1:110366083 C T 1.069339 8.7648e-06
1:110366265 C T 0.186429 -3.4537e-05
1:110367610 G C 0.046115 6.7483e-06
1:110368353 G T 0.363560 2.9150e-06
1:110369963 A G 0.044272 1.6151e-05
1:110371170 C G 0.045224 6.7637e-06
1:110371629 G C 0.296329 -2.1168e-05
1:110372486 C T 1.322412 1.8529e-06
1:110388129 T C 1.804034 -8.4431e-06
1:110389658 G A 0.088130 1.8673e-05
1:110390086 G A 0.805126 7.8682e-06
1:110393162 A G 0.046809 1.0118e-07
1:110393510 A C 0.072097 -1.2669e-05
1:110396805 G A 0.066837 3.3613e-05
1:110408241 T C 0.171052 8.4811e-06
1:110409786 A G 1.034872 -9.6653e-06
1:110411333 T C 0.091197 -1.8560e-05
1:110411400 T C 0.050657 1.1699e-05
1:110415560 A G 0.070132 -2.1013e-06
1:110415799 G A 0.078553 -1.1841e-05
1:110415838 C T 1.189227 3.0604e-05
1:110419544 C A 0.063954 -1.0742e-05
1:110423676 A G 0.251257 7.1190e-06
1:110424529 G A 1.926717 5.3369e-06
1:110426357 A G 0.140297 -1.9699e-05
1:110428249 G A 0.652834 1.2341e-05
1:110429079 T C 0.060785 1.5097e-05
1:110430571 T C 0.041488 1.7699e-05
1:110431378 T C 0.851023 -2.2427e-05
1:110432464 T C 1.974576 1.2239e-05
1:110434258 T C 0.401118 2.7917e-05
1:110434583 A G 0.056876 2.5303e-07
1:110435513 C T 0.079535 -2.5745e-06
1:110436022 T C 0.030394 -1.0734e-05
1:110437185 T C 0.188884 2.6004e-05
1:110438662 C T 0.102940 6.8224e-06
1:110440117 T C 1.492719 8.7743e-07
1:110443414 T C 0.024625 -1.6509e-05
1:110443938 T C 0.050674 -1.7573e-05
1:110444259 A G 0.100159 -3.6845e-05
1:110448747 T C 0.041077 9.2281e-06
1:110449207 A G 0.247762 2.2891e-05
1:110451118 C T 0.732220 -1.9113e-05
1:110451690 C T 1.484937 2.0757e-06
1:110452920 A G 0.042556 -1.0843e-05
1:110454405 G T 0.055509 -1.4173e-06
1:110457772 A G 0.366528 4.6594e-05
1:110460145 A G 0.048566 2.0041e-05
1:110461748 T C 0.162736 6.8829e-07
1:110463934 C T 0.070580 -4.2475e-06
1:110466338 A C 1.213373 -1.9500e-05
1:110466466 C T 0.746179 1.6090e-05
1:110469057 T C 0.062288 1.3113e-05
1:110470764 A G 0.298093 -6.1563e-06
1:110476488 T C 0.343844 4.1201e-05
1:110478327 A G 0.387291 -3.4339e-05
1:110483773 A G 0.790989 3.8197e-06
1:110491212 T C 1.010849 1.2531e-05
1:110500175 C T 1.048747 1.1360e-05
1:110500971 T C 0.054455 4.6669e-06
1:110503433 A G 0.138743 4.4650e-06
1:110520359 A C 0.040128 4.9202e-06
1:110530995 C G 0.896241 -9.6338e-06
1:110536203 G A 0.112531 -1.5902e-06
1:110538926 G T 0.360592 -1.8256e-05
1:110543223 C T 0.157048 7.6053e-06
1:110575945 C T 0.067629 -2.0656e-05
1:110578531 T C 0.044888 -3.5720e-06
1:110583440 C T 0.041678 -6.6445e-06
1:110584257 T C 0.049216 -1.5896e-05
1:110585137 G A 1.180918 6.5096e-06
1:110598577 C A 1.171188 8.8377e-06
1:110603214 T G 0.053663 -1.1504e-05
1:110608419 G A 0.478297 1.1721e-05
1:110614400 A G 1.170610 2.0278e-05
1:110616963 T C 0.051840 1.6684e-05
1:110628664 G A 0.088497 8.1271e-06
1:110629469 T C 0.053714 3.3894e-05
1:110636625 A G 0.711158 3.2637e-05
1:110640433 A G 0.268861 4.8440e-06
1:110645327 T C 0.128252 7.1493e-06
1:110649964 A C 0.127082 6.5889e-06
1:110653291 G T 0.486899 2.4853e-06
1:110661341 T G 0.139393 -6.3697e-06
1:110661387 C T 0.047924 1.5144e-06
1:110662887 C T 0.050566 3.1600e-05
1:110663047 T C 0.447046 1.8370e-05
1:110667810 T G 0.059949 1.4592e-05
1:110668739 G T 0.162206 3.2070e-06
1:110668860 T C 0.050719 2.7008e-06
1:110673169 T G 0.105136 1.4028e-05
1:110673700 A G 0.205339 4.0285e-05
1:110677921 C A 1.116764 1.7524e-05
1:110681023 T C 0.056685 1.1460e-05
1:110685011 T C 0.976133 5.0831e-08
1:110697202 C T 1.084322 1.5765e-05
1:110697374 A G 0.090969 2.6092e-05
1:110704767 T C 0.023064 -5.6194e-06
1:110704930 G T 0.080729 -1.0178e-05
1:110707051 A C 0.082911 2.5424e-05
1:110708008 C T 0.023860 9.5824e-06
1:110719089 G A 1.819996 1.2526e-05
1:110723699 A G 0.150959 1.3665e-05
1:110723845 A G 0.928883 -1.9626e-06
1:110727018 T C 0.736425 6.1859e-06
1:110730043 G A 1.109916 4.4637e-05
1:110733674 T C 0.203816 9.9621e-06
1:110735290 T C 0.100723 -3.5874e-06
1:110736841 T C 0.060850 -1.4348e-05
1:110738990 C A 1.290695 2.7848e-06
1:110740472 G A 1.043171 4.6776e-07
1:110745015 G T 1.626315 9.4593e-06
1:110751647 G C 0.063586 5.1988e-06
1:110751850 C A 0.128262 -1.0375e-05
1:110752139 G A 1.249690 1.8079e-06
1:110757441 C A 0.020324 4.0111e-06
1:110760444 G A 1.298066 -1.2802e-05
1:110762568 G T 0.064083 1.2866e-05
1:110766454 A G 0.204982 4.8575e-06
1:110768590 T C 0.082000 -1.7581e-05
1:110770153 G C 0.187544 2.2450e-05
1:110770223 T G 0.407442 -1.7495e-05
1:110770265 G A 0.094008 -2.0495e-05
1:110770293 A G 0.324091 -5.8220e-05
1:110770863 C T 0.031374 -7.2238e-06
1:110776759 G A 0.745374 -1.0062e-05
1:110781200 G A 0.025155 2.7530e-06
1:110781469 T C 0.626468 -1.0183e-05
1:110781792 A G 0.122210 4.3141e-07
1:110788825 C T 1.521234 6.0674e-06
1:110802444 G T 0.063430 6.6234e-06
1:110803843 C T 0.117607 1.9194e-06
1:110805807 A G 0.653572 2.1686e-06
1:110806303 T G 1.111327 -7.8100e-06
1:110807126 A G 0.044680 1.9735e-05
1:110815957 T G 0.494028 -3.2855e-06
1:110830871 C T 0.494419 -5.3659e-06
1:110834838 G A 0.178463 8.0710e-06
1:110840416 T A 0.687961 -9.0526e-06
1:110840992 C T 0.046714 7.6988e-06
1:110856012 C T 0.034971 -1.7369e-05
1:110860768 A G 0.072355 -2.1961e-05
1:110861635 C T 0.478491 -1.5768e-06
1:110865403 T C 0.020154 2.6731e-05
1:110882444 G A 1.460404 -8.0570e-06
1:110883569 T A 0.354714 9.8274e-06
1:110885736 A G 1.453254 -1.1745e-05
1:110887222 A G 0.173371 1.6820e-05
1:110889438 A G 0.153444 -1.2987e-05
1:110904307 C T 0.042443 -2.0395e-05
1:110904813 A G 0.063220 -1.0583e-05
1:110912679 G A 0.072049 1.6750e-05
1:110921715 G T 0.104619 -6.1317e-06
1:110922140 A G 0.513397 -2.5867e-06
1:110941510 T C 0.131454 -6.8620e-06
1:110950277 A G 0.254113 -1.1459e-05
1:110950439 T C 1.033199 -3.0549e-05
1:110967732 T C 0.036415 -1.6849e-05
1:110967949 C T 0.024132 -2.7642e-05
1:110977863 T C 0.181122 -1.8364e-05
1:110983809 C G 0.044585 1.3136e-05
1:110984327 A G 0.041090 -1.4349e-05
1:110993457 A G 0.314994 -9.4702e-06
1:110994384 C T 0.158313 -3.9014e-06
1:110997238 C T 0.144380 -3.0045e-05
1:110998854 A G 0.829448 2.0587e-05
1:111002370 C T 0.057600 2.6354e-05
1:111003777 C T 0.553461 -2.3191e-05
1:111009031 G A 0.744636 -9.6765e-06
1:111009859 T C 1.282110 1.1765e-05
1:111016389 C T 0.207025 -1.0252e-05
1:111018176 A G 0.021300 3.7574e-06
1:111021960 A C 0.812258 6.0627e-06
1:111026410 C G 0.052969 -1.5526e-05
1:111028140 C T 0.057120 -1.2785e-06
1:111028588 G A 1.494548 -7.7865e-06
1:111032265 G A 0.069227 -2.2760e-06
1:111032732 A G 0.031639 1.6687e-05
1:111033780 T C 0.118055 -1.7908e-06
1:111033809 C T 1.680175 1.5030e-05
1:111034818 C T 0.830869 4.3476e-06
1:111037119 C T 0.514505 -1.6819e-05
1:111038969 T C 0.300623 5.4233e-06
1:111039049 T C 0.828401 -1.0735e-05
1:111041442 T C 0.047768 5.2840e-06
1:111044918 T C 0.082130 6.6587e-05
1:111045565 T C 0.867975 -1.6951e-05
1:111049732 C T 1.407527 2.7608e-05
1:111056422 A G 0.155124 7.9684e-06
1:111056742 C A 0.589257 2.0267e-05
1:111060300 T C 0.021796 1.0482e-05
1:111060752 T C 0.144996 -1.4511e-05
1:111061011 A C 0.431618 1.4583e-05
1:111061062 C T 1.476172 -3.7313e-06
1:111065570 A G 0.201994 3.3505e-06
1:111065654 C A 0.048815 -4.7664e-06
1:111066124 C T 0.058412 2.6223e-06
1:111067601 C A 0.056230 -1.7512e-06
1:111068421 A G 0.149381 1.5727e-05
1:111071279 A G 0.557115 -4.6517e-06
1:111071958 T C 0.048498 -8.3948e-06
1:111077629 G A 0.296366 -2.0977e-05
1:111078126 G A 0.044004 -9.8096e-07
1:111078572 C T 0.683742 9.7376e-06
1:111083556 G A 0.036783 4.3790e-06
1:111089183 A G 0.102664 8.6754e-06
1:111090846 A G 0.129329 1.4866e-06
1:111092675 T C 0.043746 -4.7613e-06
1:111096944 G A 0.473548 -1.3994e-05
1:111097826 A G 0.087154 6.0518e-06
1:111098766 C T 0.210150 1.9423e-05
1:111104913 G C 0.518935 2.9287e-05
1:111105822 G A 0.027814 8.9896e-06
1:111107668 C T 0.932782 1.4647e-05
1:111107867 G A 0.046374 1.8174e-05
1:111113733 T C 0.082435 2.1268e-06
1:111114154 G A 1.108448 -3.0375e-05
1:111115450 T C 0.028045 6.9019e-06
1:111116690 G A 0.025148 8.4125e-06
1:111116752 G T 1.015051 -3.5308e-05
1:111117814 G A 0.496765 1.8410e-05
1:111128576 G T 1.591015 5.3810e-05
1:111131395 A C 0.108135 2.0924e-06
1:111136611 A G 0.118433 1.1253e-05
1:111137586 T C 0.054693 -1.1472e-05
1:111137811 G A 0.502715 -3.0718e-05
1:111140032 G A 0.067976 1.0323e-05
1:111142410 A G 0.143133 -9.6096e-08
1:111146220 G C 0.094263 -5.1862e-05
1:111151073 A C 0.128911 5.0245e-06
1:111155646 C A 0.147600 7.1046e-06
1:111161518 T C 0.056750 5.9136e-06
1:111165855 G C 1.665964 6.2262e-06
1:111170591 T C 0.030194 1.4985e-05
1:111171378 T C 1.500525 -4.1607e-06
1:111187054 G A 0.160672 4.9183e-06
1:111190014 A G 0.339319 1.1975e-06
1:111195897 T G 0.052837 -1.3868e-05
1:111211533 T C 1.377921 3.8140e-06
1:111222594 C T 1.476145 -2.4248e-05
1:111231622 G C 1.487854 2.3299e-05
1:111235876 A G 0.162464 -1.6097e-06
1:111237685 G A 0.670102 -3.6911e-05
1:111250619 C A 0.578262 3.6769e-05
1:111259576 A G 0.087902 -2.9534e-05
1:111261709 A G 0.203639 1.2237e-05
1:111264630 A G 0.039747 8.4441e-06
1:111276629 A G 1.015748 4.7928e-06
1:111276717 A G 0.065987 2.4008e-05
1:111284547 A G 0.061792 2.0810e-05
1:111284663 A G 0.024503 -2.0149e-05
1:111290022 A G 0.152292 -2.7768e-05
1:111290832 A C 0.032105 -5.1549e-06
1:111291749 G A 0.400414 1.6879e-05
1:111292003 C A 0.817844 2.7987e-06
1:111309295 T C 0.062319 1.7912e-05
1:111309830 T C 1.529716 5.8925e-06
1:111314451 A G 0.064212 2.6577e-05
1:111314507 T C 0.087304 -2.6327e-05
1:111318574 C T 1.626203 -1.7083e-06
1:111322419 A C 0.482564 -6.2134e-05
1:111325834 T C 0.049862 -8.0625e-06
1:111327241 C T 0.064287 1.8086e-05
1:111330496 C A 0.101026 -1.4046e-05
1:111346416 G A 0.024057 -1.4091e-06
1:111348951 G A 0.493294 1.4511e-05
1:111367986 T C 0.157714 1.1983e-05
1:111370497 C T 0.305987 -4.8331e-06
1:111375456 A G 0.033815 -2.2277e-05
1:111394119 T C 0.094869 -1.1566e-05
1:111396606 A G 0.500665 2.3140e-05
1:111399621 A C 0.086267 1.4842e-05
1:111400960 A C 0.023676 -8.3532e-06
1:111416261 T C 0.044320 -1.3276e-06
1:111417915 A C 0.589267 5.6018e-06
1:111431530 G A 0.045717 2.4317e-06
1:111436857 G T 1.528893 8.9785e-06
1:111449991 A G 0.124179 -3.7628e-06
1:111450052 T C 0.034767 6.5364e-07
1:111450569 C T 0.059850 7.4025e-06
1:111458982 G A 0.934961 -9.4709e-06
1:111470050 G A 0.424940 2.8012e-05
1:111486771 T C 0.047533 -5.5677e-06
1:111486842 A G 0.122863 2.2577e-06
1:111491708 T C 0.049756 2.0267e-05
1:111494194 T C 0.517225 -1.1433e-05
1:111518108 T G 0.125147 5.9195e-07
1:111518264 T C 0.033515 -9.1135e-07
1:111524493 A G 1.741991 -2.3783e-05
1:111532437 A G 0.229328 -1.9417e-05
1:111532793 A C 1.871596 8.9608e-06
1:111534083 T C 0.043246 2.3164e-06
1:111542874 A G 0.409056 3.6961e-05
1:111546531 T C 1.097531 2.4623e-05
1:111558040 A G 0.062009 3.8232e-05
1:111573641 A G 0.062115 3.2692e-05
1:111581845 A G 0.462315 2.6290e-05
1:111584213 G A 1.088997 2.2024e-05
1:111661528 C T 0.311437 1.5919e-05
1:111668673 T C 0.110467 -2.4839e-06
1:111670607 T C 0.048427 1.5543e-05
1:111671707 A C 0.241455 1.3873e-06
1:111676509 T C 0.285099 1.0596e-05
1:111682118 T C 0.577280 -2.9793e-05
1:111684276 G A 0.217157 -5.9064e-06
1:111700027 C A 0.054744 -1.4107e-05
1:111702020 G A 0.022792 -1.0272e-05
1:111726213 G A 1.315660 4.4917e-06
1:111727187 G T 0.056655 -1.4114e-05
1:111730901 T C 0.425083 8.6397e-06
1:111731215 A G 0.163460 1.9793e-05
1:111732003 A T 0.354506 -2.6810e-05
1:111734122 T C 1.368497 3.3741e-06
1:111735181 G A 0.919261 -3.4343e-05
1:111736637 C T 0.464001 5.5664e-05
1:111737916 C T 0.530111 4.2719e-05
1:111738108 T C 0.398123 2.5174e-05
1:111739218 C G 0.061778 1.0952e-05
1:111739788 T C 0.079192 1.5592e-05
1:111740082 G T 0.901228 -7.5005e-06
1:111740345 G C 1.550350 2.2233e-05
1:111740942 A G 0.308248 -2.0485e-05
1:111741188 T C 0.257265 7.6234e-06
1:111741322 A G 0.039989 -1.1224e-05
1:111742761 C T 1.618081 -1.3827e-05
1:111742841 G A 0.285408 -3.3946e-05
1:111744775 T C 0.137043 -2.5779e-05
1:111745899 A G 0.386451 -5.3477e-05
1:111753024 C T 0.181330 1.1743e-05
1:111756335 A G 0.065804 6.3987e-07
1:111756707 C T 0.260671 -1.2926e-05
1:111760165 T C 1.779066 1.2390e-05
1:111765494 A T 0.032343 7.0811e-06
1:111769998 A G 0.068224 3.1283e-06
1:111770591 G A 0.293581 -1.0580e-05
1:111773293 A G 0.044449 3.6788e-06
1:111777575 G A 0.028100 6.8066e-06
1:111778187 G A 0.855130 1.8773e-05
1:111778325 T C 0.247578 -1.2535e-05
1:111784158 C T 0.673964 7.2368e-06
1:111785126 T C 0.181911 2.2409e-05
1:111785394 T G 1.376537 1.0864e-05
1:111791191 G T 1.284093 -9.1625e-06
1:111794814 A G 0.990909 -6.8716e-06
1:111797032 G A 0.292708 -6.7282e-06
1:111797926 C T 0.172946 -7.5247e-06
1:111798101 A G 0.031057 -1.2623e-05
1:111799266 A G 0.086519 -1.1508e-05
1:111804717 C A 0.817321 -2.2665e-06
1:111812021 T C 0.283946 2.7010e-05
1:111818923 T C 0.551346 2.2057e-05
1:111822699 C T 1.437231 4.9485e-05
1:111823173 C T 0.136676 -6.0179e-06
1:111824309 T C 0.036840 -1.6276e-05
1:111825261 A G 0.802365 1.8526e-05
1:111826751 T A 0.022765 -1.7059e-05
1:111828379 C T 0.180378 1.8658e-05
1:111830953 C T 0.875189 3.9727e-05
1:111831494 T C 0.062091 7.1093e-06
1:111845588 A C 0.625969 2.1539e-05
1:111847957 T C 0.049195 5.2951e-06
1:111854938 T G 0.247816 -3.5818e-06
1:111857951 G A 0.308534 -6.1423e-06
1:111861475 G A 0.225347 -8.2143e-06
1:111861822 A G 0.247313 -1.4589e-06
1:111861974 C T 1.168033 9.4465e-06
1:111862042 C T 0.098931 5.7402e-06
1:111862952 G T 1.416570 1.0122e-05
1:111866954 T C 0.024142 2.0523e-05
1:111868382 T C 0.067456 9.7166e-07
1:111876463 A G 0.053768 -3.4557e-06
1:111886304 C T 0.742596 2.4327e-05
1:111891170 C A 0.150102 1.3031e-06
1:111891192 A C 0.267879 -8.5512e-06
1:111893958 G A 0.590026 5.2585e-06
1:111897335 G A 0.830974 -1.9878e-05
1:111902104 A C 0.370200 -3.5197e-05
1:111905053 G C 0.033855 1.2617e-05
1:111906944 T C 1.628855 2.3936e-05
1:111908364 G A 0.356101 -2.7599e-05
1:111909604 A G 1.737979 -9.5994e-06
1:111909735 C T 0.045677 -9.8116e-06
1:111927164 G A 0.841334 -1.7045e-05
1:111927443 G A 0.263772 -1.2024e-05
1:111942813 G A 0.033254 2.5420e-05
1:111945018 A G 0.039598 -1.6797e-05
1:111945421 G C 0.052044 4.1362e-06
1:111948330 A G 0.103909 -5.2692e-06
1:111956662 A G 0.765983 -2.7829e-06
1:111957311 C G 0.148355 4.6183e-06
1:111957592 G A 0.646208 -7.0273e-06
1:111957693 G A 0.895935 -5.3468e-06
1:111964262 A G 0.102647 -2.6721e-06
1:111966291 T C 0.560862 -5.9189e-06
1:111966686 T C 0.024961 3.7404e-06
1:111968121 T C 0.150884 3.5761e-06
1:111969432 G C 0.131757 -6.2038e-06
1:111970382 T C 0.047584 2.2943e-06
1:111978214 A G 0.045524 1.0984e-05
1:111978665 A G 0.023136 3.1039e-05
1:111983484 C G 0.026641 -1.0819e-05
1:111989386 C A 0.070179 -1.3192e-05
1:111996558 A G 0.668334 -7.2897e-06
1:112006863 G A 0.093978 1.1506e-05
1:112009030 C A 0.100693 -2.0661e-06
1:112009195 C T 0.271972 2.8607e-05
1:112011621 C T 0.074861 -2.7842e-05
1:112012139 G A 0.815016 -6.7001e-06
1:112018657 A G 0.565999 -6.6386e-06
1:112019788 G A 0.048175 -3.3891e-06
1:112026449 A G 0.265615 1.4812e-05
1:112026954 T C 1.179562 2.7794e-05
1:112028577 T A 1.126130 1.9560e-05
1:112033285 C G 0.114744 8.8635e-06
1:112042149 T C 1.113891 1.8068e-05
1:112042732 T A 0.035572 1.4562e-05
1:112042787 G T 0.279901 -1.5495e-05
1:112046557 T C 1.507124 1.2099e-05
1:112048264 C T 0.663588 2.6452e-05
1:112054063 T C 0.033481 -5.8700e-06
1:112055528 T C 0.186541 -3.6615e-05
1:112059537 G T 0.230216 -2.6741e-05
1:112059888 C T 0.098095 2.3659e-05
1:112061288 A C 0.703124 -2.5674e-06
1:112061423 C T 0.066858 -2.1492e-05
1:112062836 T G 0.506274 -4.3718e-05
1:112063002 G A 1.828608 -3.2751e-05
1:112070115 A C 0.067789 3.3737e-06
1:112071671 G A 0.024329 2.0930e-05
1:112077233 T C 0.255014 8.0445e-06
1:112079314 T C 0.268963 -4.4650e-05
1:112079558 G A 0.032580 -6.7611e-06
1:112082365 C T 0.108040 -1.2274e-05
1:112086030 C T 1.107152 -9.6118e-07
1:112090219 A G 0.112436 -1.6019e-05
1:112093654 C T 0.049342 2.0692e-05
1:112103480 A C 0.140596 -1.3246e-06
1:112105477 T C 1.825365 -1.7414e-05
1:112107510 G T 0.105456 -2.2211e-05
1:112110418 C A 0.033543 -2.4569e-05
1:112112052 T C 0.093815 3.4921e-05
1:112113781 C T 0.047764 2.4300e-08
1:112114143 G A 1.216137 -2.5624e-05
1:112119065 A G 0.631095 -8.0654e-06
1:112121938 G A 0.029650 -2.2955e-06
1:112127647 T A 1.053948 -5.4344e-07
1:112128509 A C 0.035351 -1.9061e-05
1:112129621 G A 0.168482 2.9436e-06
1:112129736 C T 0.160723 1.7071e-05
1:112130427 T C 0.343749 -5.0280e-06
1:112130439 T C 1.976759 -1.4442e-05
1:112130460 C T 0.044915 -1.4263e-05
1:112130686 A G 0.499179 1.4515e-05
1:112132221 C T 0.147291 -1.8805e-05
1:112136683 T C 0.104293 1.9590e-05
1:112140475 G A 0.347200 4.3961e-06
1:112156207 T C 0.290202 -4.4426e-05
1:112163230 G C 0.046340 -4.0329e-06
1:112164866 G A 0.038370 -4.9237e-05
1:112173925 A G 1.745275 -1.0361e-05
1:112176031 G A 1.407469 -8.6228e-06
1:112186141 C T 0.152499 2.7841e-05
1:112191408 C T 0.340506 1.4137e-06
1:112211951 A G 0.327797 4.9583e-06
1:112233741 C T 0.150537 1.7176e-05
1:112234215 T C 0.113506 -4.0456e-06
1:112244531 G A 0.061401 5.0731e-06
1:112253397 A G 0.249292 9.8110e-06
1:112259912 A G 0.052762 7.2892e-06
1:112264671 C A 0.022820 -6.2320e-06
1:112271079 T C 0.466541 1.6943e-05
1:112271199 G A 0.168638 -6.0984e-05
1:112277597 C T 0.708775 -2.1127e-05
1:112280299 G A 0.072008 1.6252e-05
1:112283007 T G 0.033866 -2.3744e-05
1:112293213 G C 0.255762 9.7707e-06
1:112294010 G A 0.163885 1.4528e-05
1:112295009 C T 0.229896 -2.9337e-06
1:112308782 G C 0.026410 -1.8952e-06
1:112308953 C T 0.781555 3.4734e-05
1:112309331 C T 0.253678 -1.2226e-05
1:112326368 C T 0.067741 2.0232e-05
1:112329296 A G 0.127344 -9.3103e-06
1:112329551 T G 0.272713 6.7890e-05
1:112334983 C T 0.389184 8.7383e-06
1:112345009 G C 0.520686 6.5571e-06
1:112346989 T C 0.274209 5.8409e-05
1:112347637 G A 0.154182 -2.0113e-05
1:112347647 A C 1.546076 2.2374e-05
1:112348130 C T 0.036286 1.1083e-05
1:112348179 G T 0.077887 -5.3091e-06
1:112356814 A G 1.033631 3.5205e-05
1:112357101 G A 0.136418 -7.9611e-07
1:112357144 T C 0.329830 4.9577e-05
1:112357429 T C 0.071648 7.8902e-06
1:112358513 A C 0.131209 8.2870e-06
1:112362879 T G 1.285150 -5.7238e-06
1:112370877 C T 1.353024 -2.7202e-05
1:112377643 A G 1.217439 8.0113e-06
1:112377721 G A 0.040397 -2.1005e-05
1:112382789 C G 0.595948 4.7742e-06
1:112385091 T C 0.040210 7.9857e-06
1:112392360 T G 0.176883 -2.3812e-05
1:112395432 C T 1.740692 1.8684e-06
1:112397404 A G 0.073943 -7.5193e-06
1:112400924 T C 0.126490 2.0666e-05
1:112402734 C A 0.644572 2.9937e-05
1:112413022 C T 0.173636 -1.6531e-05
1:112415922 T C 0.089942 2.1130e-05
1:112421854 T C 0.163042 7.7120e-06
1:112422561 A G 0.206152 -5.5992e-06
1:112426496 C T 0.038877 -2.3266e-05
1:112429436 A G 0.038884 -1.4957e-05
1:112434774 G A 0.199651 4.5031e-06
1:112436901 A G 0.333519 3.6363e-05
1:112437344 C T 1.444160 2.3763e-06
1:112447472 C T 0.136173 2.3335e-05
1:112450154 T C 0.079216 -8.9328e-06
1:112453605 C T 0.172878 5.0192e-06
1:112456991 G A 0.021317 -7.6281e-06
1:112464376 T C 0.592987 -7.8011e-06
1:112466685 C A 0.138295 -2.5868e-06
1:112468514 T C 0.102386 2.4148e-06
1:112468814 T C 0.585694 -1.0502e-05
1:112477712 A G 0.506965 -5.6947e-06
1:112477869 G A 0.213767 7.7198e-06
1:112479180 G C 0.049658 5.5823e-06
1:112480203 T C 1.732995 -1.1198e-05
1:112481579 G A 0.049675 -7.0498e-06
1:112485709 A G 0.135374 1.9697e-05
1:112486533 A C 0.199913 2.4900e-06
1:112487126 T G 0.707221 2.4419e-05
1:112488240 A G 0.578997 4.0571e-06
1:112488820 A G 0.727766 -2.4191e-08
1:112491981 T C 0.031282 -3.3224e-05
1:112498250 G A 0.929800 7.8596e-06
1:112504751 T C 0.718729 8.0353e-06
1:112505892 T C 1.686445 -2.3405e-05
1:112516275 A G 0.577518 5.2809e-06
1:112516919 G A 1.142419 1.1206e-05
1:112518096 T C 0.073361 4.6966e-07
1:112522223 G T 0.577511 -1.4680e-05
1:112525085 A G 0.251886 1.8090e-06
1:112539061 G A 0.201960 6.8543e-07
1:112539668 T C 0.240762 7.6397e-07
1:112545680 A G 0.055458 1.5549e-05
1:112547271 T G 0.387104 2.8691e-06
1:112550542 C T 0.943869 5.2542e-06
1:112555322 T C 0.148300 -2.0399e-05
1:112563850 G A 1.766106 1.3614e-05
1:112567932 T C 0.024203 1.5146e-05
1:112568290 T C 0.032152 1.3684e-05
1:112572509 G A 0.268542 1.7694e-05
1:112573520 G A 0.545420 6.3712e-06
1:112578100 T C 0.151027 -1.0516e-05
1:112581253 C T 1.267614 1.2481e-05
1:112581529 A C 0.073283 6.6245e-06
1:112586032 T C 0.074429 7.3731e-06
1:112595896 T G 0.257683 2.0698e-05
1:112602176 C A 0.573859 8.0568e-06
1:112607039 T C 0.040590 1.7297e-05
1:112609020 T G 0.037412 -3.3888e-06
1:112611219 A C 0.072056 8.8216e-06
1:112621408 T C 0.270082 1.2419e-05
1:112638150 T C 0.043297 -9.6522e-06
1:112640249 C A 0.576076 6.1530e-06
1:112642217 T C 0.080940 2.5587e-06
1:112644994 G T 0.064345 1.4400e-07
1:112651749 A G 0.071250 -3.2453e-05
1:112652280 T C 0.045972 -5.2671e-06
1:112655776 T G 1.508732 -2.0847e-05
1:112658715 A T 0.108312 4.5333e-06
1:112666084 G A 0.798231 -4.3167e-05
1:112677831 T C 0.037806 -4.5762e-06
1:112678129 A C 0.029874 8.8731e-06
1:112681502 G A 0.319995 4.3991e-06
1:112685381 C A 0.031574 -1.4384e-05
1:112686399 T C 0.071672 -1.0454e-05
1:112687359 A G 1.187272 -1.6868e-05
1:112687832 A G 0.048566 -4.8998e-06
1:112690543 C G 0.617377 2.5517e-05
1:112707919 G A 0.047288 -2.7491e-06
1:112720554 C A 1.294309 1.3667e-05
1:112721382 T C 0.030547 6.6207e-06
1:112726829 T C 0.059276 -4.6569e-06
1:112728547 C T 0.043977 1.4114e-05
1:112753987 A G 1.166275 -1.6353e-05
1:112762293 G A 0.481738 -8.9904e-06
1:112770399 A G 0.020749 3.0308e-06
1:112774245 C T 0.686455 -9.6654e-06
1:112783199 C T 0.039897 -1.4658e-05
1:112783743 A C 0.264418 -2.7864e-05
1:112784365 A G 0.082660 3.3380e-05
1:112787351 C A 0.490003 1.0897e-05
1:112789639 A G 0.094161 -3.7299e-05
1:112789665 C T 0.451432 1.0677e-05
1:112790642 T C 0.055733 -5.0052e-07
1:112793768 A C 0.085733 -3.5191e-06
1:112794647 C G 0.073314 -8.0791e-06
1:112799531 C T 1.064512 5.6861e-06
1:112801248 A C 0.178820 -8.8724e-06
1:112802387 G T 0.163749 1.4166e-05
1:112802869 C T 0.499274 -5.5526e-06
1:112804559 T C 1.270177 -1.7631e-06
1:112820485 C T 0.119769 1.2526e-06
1:112829454 A G 1.388046 -8.8779e-06
1:112842119 T C 0.044969 3.3328e-06
1:112844993 C T 1.864303 -7.3649e-06
1:112848679 A G 0.051293 3.5255e-06
1:112855925 G A 0.095096 1.0051e-06
1:112856123 T C 0.069768 -1.5510e-05
1:112857534 T C 0.093488 1.0412e-05
1:112857586 G C 1.276304 -9.1283e-06
1:112861055 A G 0.032343 4.4319e-06
1:112864075 T C 0.080895 -1.2532e-05
1:112866410 G T 0.054741 -9.8271e-06
1:112866597 A G 0.282518 -2.0493e-05
1:112871321 T C 1.325900 -5.3551e-06
1:112873076 T C 0.065096 -1.4289e-05
1:112874469 C T 0.151486 1.5519e-05
1:112875758 A C 0.023020 -1.2385e-05
1:112876055 T C 0.086495 -3.7820e-06
1:112881555 G T 0.053007 -1.0866e-05
1:112884174 A G 0.247755 -1.8339e-05
1:112886545 C T 0.790999 -4.5198e-05
1:112894819 A G 0.036470 -9.7517e-06
1:112896654 A G 0.111280 6.6038e-06
1:112899052 A G 0.086338 -9.1207e-06
1:112900434 T C 0.025148 -9.1531e-07
1:112900743 A G 0.034002 1.3533e-05
1:112901349 A G 0.392357 -1.6960e-05
1:112902661 A G 0.079549 -1.3820e-05
1:112902715 A G 0.062006 8.1013e-06
1:112911324 A G 0.270939 -1.6668e-05
1:112911843 G A 0.886259 -6.2125e-06
1:112914093 A G 1.937447 -4.1909e-06
1:112917997 C T 0.433569 -2.0777e-05
1:112922736 C A 0.059480 -4.2028e-06
1:112925454 C A 0.270898 -1.5271e-05
1:112926756 G A 1.421058 3.5810e-06
1:112927912 T C 1.434321 2.8284e-05
1:112931256 G T 0.416988 2.4112e-05
1:112934790 G A 0.680682 3.6604e-06
1:112939784 C G 0.642896 9.1712e-06
1:112945783 G C 0.549911 3.2874e-06
1:112953341 C T 1.711943 1.2768e-05
1:112957051 T C 0.079042 -2.5672e-06
1:112961341 A G 0.058970 -6.5391e-06
1:112962652 C T 0.094794 -3.1712e-05
1:112964612 A G 1.320209 -1.0736e-05
1:112972659 C G 0.084142 -2.5843e-05
1:112973936 C T 0.067344 1.6235e-06
1:112975258 G T 0.106952 9.6751e-06
1:112978426 G A 0.048213 -1.3540e-05
1:112983078 G A 0.107655 1.1739e-05
1:113008297 C T 0.044674 2.4355e-05
1:113017295 A G 0.045167 3.0564e-05
1:113018898 C T 0.085013 -3.2019e-05
1:113020298 A G 0.129084 -1.0337e-06
1:113023425 C A 0.443476 4.4360e-06
1:113040421 C T 0.925048 -1.0215e-05
1:113042822 C T 0.144836 -2.1952e-06
1:113044244 G A 0.135296 1.5746e-05
1:113046328 G A 0.047564 1.4989e-05
1:113051074 G A 0.638245 -3.0367e-05
1:113051909 A G 0.041685 -1.0493e-05
1:113053854 C A 1.326159 -1.6409e-05
1:113054659 T C 1.173102 3.3853e-05
1:113065166 A G 0.073079 5.1340e-06
1:113073512 C T 0.148725 1.1866e-05
1:113076707 C A 0.028392 1.9610e-05
1:113083439 T C 0.958464 -6.4844e-06
1:113092669 T G 0.352218 2.9772e-06
1:113094986 A G 0.028851 -1.2509e-05
1:113106278 C T 0.052150 7.0331e-06
1:113107543 C T 0.507563 -1.0281e-07
1:113110619 C T 0.948557 -5.1955e-06
1:113143420 C T 0.032805 -5.4932e-06
1:113144977 T G 0.027644 1.9254e-05
1:113160491 G C 0.025961 2.1061e-05
1:113161350 A G 0.073997 9.1037e-06
1:113162494 A G 0.039588 4.3623e-06
1:113172278 T G 0.061520 -1.4658e-05
1:113190255 T C 0.036735 -2.4944e-05
1:113190807 C A 0.406908 -2.1035e-06
1:113196896 A G 0.332812 -7.0035e-06
1:113214381 G T 0.895823 -1.3388e-05
1:113216543 G A 1.488208 1.0878e-06
1:113234456 A G 1.049644 3.8369e-06
1:113236421 A G 0.922498 -4.3601e-06
1:113238201 C T 0.127816 1.4810e-05
1:113240376 C G 0.083608 -1.3594e-05
1:113243607 C A 0.093206 -2.9776e-05
1:113248791 A C 0.549598 -6.1946e-06
1:113254648 G A 0.061265 -8.6987e-08
1:113255212 T G 0.733213 3.7753e-05
1:113256368 C G 0.257231 -8.7502e-06
1:113261085 G A 1.010529 -2.6030e-05
1:113265881 T C 0.092645 3.4392e-06
1:113268364 G C 0.612985 -1.5201e-05
1:113270768 T C 0.099581 -2.2139e-06
1:113277298 A G 0.030809 8.4919e-06
1:113284079 C T 0.531321 1.1408e-05
1:113289561 T C 0.039431 -9.1373e-06
1:113292423 T C 0.069305 -1.0995e-06
1:113297166 A G 1.740767 -2.5354e-05
1:113297767 A G 1.365189 -2.3290e-05
1:113301263 C T 0.230267 -1.7858e-05
1:113313563 A C 0.625612 -2.4463e-05
1:113315393 A G 0.065889 3.0085e-05
1:113322379 T C 0.062383 -8.9977e-06
1:113322777 C T 0.671380 4.4419e-06
1:113333189 T G 0.056505 2.7600e-05
1:113333886 T G 0.878171 -1.8001e-05
1:113335773 C A 0.236308 3.3643e-06
1:113338416 T C 1.554882 -1.3807e-05
1:113345279 T G 1.011121 2.8595e-05
1:113347892 C G 0.085322 -1.0321e-05
1:113350929 A G 0.158915 4.3942e-06
1:113385947 T C 0.222155 -1.2352e-05
1:113393497 G T 0.358467 -6.8844e-06
1:113398583 A G 0.056328 2.9835e-05
1:113400990 G A 0.224429 -1.6322e-05
1:113412089 C T 0.458123 4.0125e-06
1:113413812 G A 0.033475 -7.0654e-06
1:113418061 G A 0.454267 2.0476e-05
1:113418834 G A 1.343304 2.6135e-05
1:113452284 T G 0.277120 -6.6972e-06
1:113454571 G A 0.455168 3.6296e-05
1:113456368 C A 0.065957 -1.2608e-05
1:113456546 T A 1.120109 5.0526e-05
1:113457146 A C 0.082051 -5.4897e-06
1:113459676 A G 0.164531 1.6179e-05
1:113479801 T G 0.078730 5.4083e-06
1:113480628 A G 0.077179 -9.2824e-06
1:113496646 T C 0.044616 -2.8234e-06
1:113502552 C A 0.631609 8.3800e-06
1:113510756 G A 0.087862 1.5534e-05
1:113522500 T G 0.021759 -2.2211e-05
1:113535271 T G 0.045619 -9.6314e-06
1:113564178 G T 0.466904 2.2671e-05
1:113573332 T C 1.357124 -2.7290e-05
1:113593928 A C 0.029912 -1.9329e-06
1:113615444 A G 0.692085 2.9293e-05
1:113627569 A G 0.189108 2.5373e-06
1:113627881 G A 0.097238 -1.6965e-05
1:113630392 A G 0.038265 -1.7593e-06
1:113645561 G T 0.036718 1.7728e-05
1:113646643 T C 0.042637 2.3104e-05
1:113657233 G T 0.036565 -7.2581e-06
1:113658913 A G 0.051881 -1.3181e-05
1:113664440 T C 1.680672 6.6248e-06
1:113668917 C A 0.092689 1.5287e-05
1:113669618 T C 0.041876 7.1826e-06
1:113676486 G A 0.281859 -2.6594e-06
1:113679115 C T 0.059487 -6.0894e-06
1:113700323 C T 0.029714 4.8564e-06
1:113704873 G A 0.081072 -1.4705e-06
1:113707314 A G 0.089018 -2.3556e-05
1:113708305 C T 0.320188 -6.1612e-06
1:113721397 G A 0.432403 -1.1134e-05
1:113748537 C T 0.040675 9.7773e-06
1:113749926 T C 0.293833 -9.0659e-06
1:113752432 G A 0.032081 7.8664e-06
1:113755735 G A 1.445938 -5.7952e-06
1:113756334 A G 0.106316 9.8005e-06
1:113761163 A C 0.057205 -9.5236e-06
1:113766452 G A 0.097684 -8.9649e-06
1:113770426 C T 0.570817 2.9978e-05
1:113771402 T C 0.667929 2.5749e-05
1:113774396 T C 0.157799 -8.9167e-06
1:113775037 C G 0.056610 -1.9825e-05
1:113775338 T C 0.068306 8.1755e-06
1:113779895 T C 0.038102 -1.2623e-05
1:113781560 G A 0.647350 1.9747e-05
1:113781676 C T 0.637487 -1.1424e-05
1:113787205 C A 0.070805 -6.7421e-06
1:113787588 C T 0.104681 -5.1229e-06
1:113787838 A G 0.704763 9.4648e-06
1:113796635 C G 0.024975 1.7806e-05
1:113797094 C T 1.588730 -5.1563e-06
1:113798723 A G 0.102280 -2.5627e-06
1:113811548 T G 0.045724 1.8084e-05
1:113812949 T C 0.237597 -4.8074e-07
1:113817780 A G 1.143656 1.1780e-05
1:113819412 C T 0.557850 6.5225e-06
1:113819437 G A 0.067663 3.3673e-05
1:113820865 G A 0.039146 -2.1707e-05
1:113823419 A G 1.259570 9.1178e-06
1:113824220 C T 0.022966 -9.9589e-06
1:113827058 T C 0.044211 -3.7161e-06
1:113830498 A G 0.418593 -1.1869e-06
1:113839149 T C 0.092292 3.1295e-05
1:113840351 G A 0.237566 5.1278e-06
1:113841736 A G 0.972866 6.8782e-06
1:113844824 C A 0.556711 1.2886e-05
1:113848862 A G 0.202871 2.3283e-06
1:113848867 A G 0.234125 -1.8746e-05
1:113865048 C T 0.705800 -7.7436e-06
1:113873578 A C 0.039550 5.0007e-06
1:113874491 A T 0.380294 -9.3555e-06
1:113893746 A G 0.152043 -8.5034e-06
1:113893921 T C 0.122428 -1.0075e-05
1:113896333 G T 0.095518 3.3658e-06
1:113906435 G A 0.203483 4.9362e-06
1:113921699 T A 0.137995 1.0762e-05
1:113922269 G A 0.060153 6.4727e-06
1:113923088 A C 0.201035 7.2147e-06
1:113944911 A G 0.450062 3.1232e-05
1:113947471 G A 0.026270 -2.2887e-05
1:113960878 G A 0.062135 -5.9767e-07
1:113965643 T C 0.066426 -2.5043e-06
1:113984057 A G 0.308938 6.5102e-05
1:113994893 G T 0.144492 -4.3576e-05
1:114025987 C G 0.026661 -3.6775e-06
1:114047464 A G 1.873894 1.0404e-05
1:114053877 A G 1.015789 1.2042e-05
1:114071219 C T 0.465409 1.5145e-05
1:114075796 T C 0.459054 1.2136e-05
1:114076322 G A 0.045241 1.9949e-05
1:114119237 G A 0.463671 1.0373e-05
1:114119388 G A 0.153339 -3.2474e-05
1:114125986 G A 0.204530 2.8058e-06
1:114127521 A G 0.051324 2.5023e-05
1:114130977 G A 0.026570 -5.8274e-06
1:114134030 A G 0.050147 -6.2288e-06
1:114136618 A G 0.025169 2.3013e-05
1:114139948 C T 0.045201 -3.2886e-07
1:114139991 A G 0.929063 -6.0225e-06
1:114151606 A G 0.250601 1.1213e-05
1:114166561 G A 0.858326 -5.8614e-07
1:114188273 T C 0.026529 -2.6319e-06
1:114192287 G A 0.062955 1.3962e-05
1:114193066 A G 0.049073 1.8063e-05
1:114194513 G A 0.655503 -2.0694e-05
1:114204700 G A 0.252070 7.3908e-06
1:114212571 G A 1.513564 -2.6311e-05
1:114217705 A G 0.912125 -1.5901e-05
1:114226143 A G 0.097283 -1.4936e-05
1:114228282 G A 0.107414 1.9595e-05
1:114234433 A G 0.606392 -8.4283e-06
1:114239459 G A 0.089908 -7.4544e-06
1:114242122 C T 0.619080 -1.0233e-05
1:114243198 C T 0.055492 -8.9948e-06
1:114255975 T G 0.026145 8.3282e-07
1:114257966 A G 0.029735 -1.2796e-05
1:114272364 A G 0.049039 -1.7262e-05
1:114273724 G A 0.022724 -1.5450e-05
1:114277330 G A 1.513910 -2.4476e-05
1:114286250 C G 0.051643 -1.0226e-06
1:114289765 A G 0.185556 1.0513e-05
1:114301564 T G 0.049025 1.2602e-05
1:114338693 G A 0.142140 4.2204e-06
1:114339751 G A 0.064467 1.4983e-05
1:114346160 G A 0.369969 -1.4977e-05
1:114361936 C G 0.080358 1.0473e-06
1:114366253 T C 0.021011 -9.9989e-06
1:114371093 A G 0.029082 -1.2630e-05
1:114377568 G A 1.795086 -8.6807e-05
1:114394689 T C 0.049549 1.5469e-06
1:114403686 A G 0.027780 -5.5615e-06
1:114424989 A G 0.034617 1.8559e-05
1:114430356 T C 1.347129 -9.8040e-06
1:114438951 G A 0.628926 -1.8663e-06
1:114443343 A C 0.108359 5.4006e-05
1:114443899 A G 0.371138 -1.5610e-05
1:114444444 G T 0.083064 -9.3299e-06
1:114447565 A G 0.572697 -7.2456e-06
1:114449662 C T 0.347683 5.3351e-06
1:114451386 A G 0.281346 1.4511e-05
1:114464989 T C 0.093060 -1.4902e-05
1:114466659 C T 0.085512 1.8147e-05
1:114467664 G A 0.050205 4.0252e-08
1:114470439 G A 0.052653 1.2405e-05
1:114471306 C A 0.020970 7.8101e-06
1:114471539 C T 0.038190 1.8342e-06
1:114473083 A G 0.482061 -5.6005e-06
1:114475350 A G 0.144520 4.1941e-05
1:114481141 T A 0.028909 6.9039e-06
1:114482078 C T 0.029157 -6.6667e-07
1:114501968 G A 0.112351 1.1267e-06
1:114515717 A G 0.842717 2.9111e-05
1:114518572 C T 0.054475 -1.1997e-05
1:114519351 G T 0.887479 3.2617e-05
1:114521107 T C 0.125151 -6.5258e-06
1:114522285 G A 0.139468 2.4824e-05
1:114523317 A G 0.029449 3.4328e-05
1:114524169 T C 0.024669 9.4632e-06
1:114527523 A G 0.950199 4.1240e-05
1:114533725 A G 0.556398 -1.2212e-05
1:114534021 C T 0.704474 1.7688e-05
1:114536207 A G 1.530892 3.4660e-05
1:114536345 T C 0.022095 -2.7826e-06
1:114545979 G A 0.128133 -3.4330e-05
1:114547798 A G 0.172279 1.4801e-05
1:114553137 G T 0.056760 2.2183e-05
1:114554672 C T 0.982059 2.0786e-05
1:114555118 C T 0.286751 -1.2296e-05
1:114557020 G T 0.093386 2.2282e-05
1:114559334 G A 0.052473 5.2332e-06
1:114561224 G C 0.284344 3.3872e-05
1:114561433 C T 0.180259 -1.0541e-05
1:114569805 C T 0.051987 5.0992e-06
1:114577252 A C 1.751174 -3.1249e-06
1:114578153 C T 0.106639 4.3186e-05
1:114602971 G T 0.190461 1.4843e-05
1:114606835 A G 0.202218 3.5598e-06
1:114607330 T G 1.430424 -5.6540e-06
1:114610743 T C 0.257438 1.9773e-05
1:114611487 C A 0.051079 2.8968e-05
1:114617972 A G 0.053540 4.1901e-07
1:114618760 A G 0.065991 1.1664e-05
1:114619822 A C 0.074188 -1.4670e-05
1:114629215 T C 0.556174 1.2355e-05
1:114633910 G A 0.107241 1.0969e-05
1:114638714 C T 1.525021 -6.7470e-06
1:114639583 A G 0.679557 -2.6598e-05
1:114639939 G T 0.326359 1.4911e-05
1:114644280 C A 0.571622 9.9502e-06
1:114647017 G A 0.922290 9.1273e-06
1:114647963 T C 0.123148 -1.8041e-05
1:114649270 T C 1.258856 1.5318e-07
1:114651239 T C 0.076890 -4.8006e-06
1:114651409 C G 0.454427 1.9104e-05
1:114651667 C T 0.050328 -2.8552e-05
1:114653459 G C 0.201470 2.1580e-05
1:114655169 A G 0.085597 4.4004e-07
1:114655974 C T 1.217170 -4.7086e-06
1:114658963 A G 0.317074 1.0062e-05
1:114659681 A G 0.025669 -2.3306e-05
1:114662870 A G 0.815889 -1.7382e-05
1:114663751 A G 1.398401 -6.4987e-06
1:114663968 T C 0.142898 4.8833e-06
1:114664584 T C 0.782381 -2.2901e-05
1:114665721 C T 1.178878 -3.0498e-05
1:114666127 A G 0.690473 -2.6382e-05
1:114667383 A G 0.453434 -7.2212e-06
1:114669385 A G 0.081103 -3.6921e-06
1:114671733 A C 0.085863 2.6963e-06
1:114671864 C T 0.319441 -1.4878e-05
1:114673631 A G 0.948969 -6.2243e-06
1:114676331 G A 1.957291 7.2106e-07
1:114677948 A C 1.116515 -7.5370e-05
1:114677997 C T 0.360942 -1.9350e-05
1:114678628 C T 0.269956 -1.6218e-05
1:114678786 C T 0.930814 2.7923e-06
1:114680913 G A 0.249095 5.3222e-06
1:114682028 A G 0.433396 6.7201e-06
1:114682915 G T 0.032652 -2.1595e-06
1:114683304 C G 1.414517 1.5826e-05
1:114684767 A G 0.387485 -1.3383e-05
1:114688789 G T 0.049631 -8.2706e-06
1:114691381 T C 0.604852 5.8857e-06
1:114691400 T C 0.314494 2.2812e-05
1:114703058 T C 0.058977 9.2271e-07
1:114713359 T G 0.222080 -1.9688e-05
1:114715584 A G 0.042664 -1.9640e-05
1:114716126 G C 0.039897 -1.2096e-05
1:114718975 T C 0.062485 6.4923e-06
1:114720926 A G 0.187096 -2.2643e-05
1:114721961 G A 0.080838 4.1133e-06
1:114723933 T C 1.750803 1.5974e-05
1:114724946 C T 0.033373 -1.3653e-05
1:114731720 T G 1.356692 3.0588e-05
1:114731769 T C 0.070353 -1.7324e-05
1:114733340 T C 0.050042 -6.4486e-06
1:114734225 T G 0.027814 -2.5684e-05
1:114736303 T G 0.157643 1.5146e-05
1:114738401 T C 0.647054 3.5784e-05
1:114740844 A C 0.320328 -3.6107e-05
1:114749594 G A 0.158136 1.8445e-05
1:114751919 C T 1.611206 1.6118e-05
1:114753083 C T 0.797435 3.4855e-05
1:114753772 C T 0.370145 -2.9338e-05
1:114756790 T C 0.070274 1.2219e-05
1:114758029 G A 0.224653 -5.3767e-06
1:114766056 C T 0.042039 1.2736e-06
1:114767407 T G 0.210452 -4.3082e-06
1:114767714 A G 0.345898 -1.8175e-05
1:114778556 C T 1.848082 1.8661e-05
1:114794997 G T 0.159353 -5.1157e-06
1:114795915 A C 0.047560 7.9716e-06
1:114799279 G A 0.257469 5.6586e-06
1:114804244 G A 1.953014 3.6567e-06
1:114808963 G A 0.692751 -1.3388e-05
1:114810210 T C 0.158762 -2.1737e-05
1:114812231 A G 0.135605 -1.8919e-05
1:114813285 T C 0.036031 -6.0994e-06
1:114813876 A G 0.023887 4.2503e-06
1:114814008 A G 0.981876 -1.2236e-05
1:114814425 G A 0.255211 -5.1494e-06
1:114821586 T C 0.781827 -8.6214e-06
1:114828491 T C 0.096042 8.0099e-06
1:114834689 A G 1.548272 1.2125e-05
1:114837021 C T 0.557646 1.4000e-05
1:114837237 G A 1.807400 3.1965e-05
1:114841811 T C 1.662942 3.1831e-05
1:114858212 C T 0.034943 -3.1150e-05
1:114862152 T C 0.072239 2.0072e-05
1:114866852 C G 0.981848 -1.9346e-05
1:114869149 A G 0.072688 -2.0258e-05
1:114869468 T C 0.088644 1.1381e-05
1:114873168 C T 0.124671 -1.3512e-05
1:114875401 C G 0.114122 1.9955e-05
1:114878317 A C 0.151958 -5.1294e-05
1:114878708 A G 0.202691 -8.6765e-06
1:114878783 T C 0.400788 -8.5178e-06
1:114882127 G A 0.053000 -6.2679e-06
1:114884018 G A 0.487759 -7.3195e-08
1:114885219 A C 0.021460 -5.5608e-06
1:114885239 C T 0.187347 -3.1548e-05
1:114887618 G A 1.463610 1.1895e-05
1:114889256 T C 0.199128 1.3505e-05
1:114892159 T C 0.365770 6.8933e-07
1:114893146 C T 0.555035 -2.0612e-05
1:114897076 C A 0.231593 -7.3527e-06
1:114898102 C T 0.487266 -2.2011e-05
1:114904342 A G 0.662367 3.0046e-05
1:114920558 G A 0.068221 1.2969e-05
1:114931419 C T 0.076482 1.5735e-05
1:114937872 A C 0.142616 3.2856e-05
1:114938175 T C 0.092475 -2.5334e-05
1:114939633 A G 0.050331 1.4971e-05
1:114939944 G A 0.107322 -8.2012e-07
1:114943348 T G 0.546273 -1.9770e-05
1:114948281 G A 1.871266 5.9955e-06
1:114958827 A G 0.045085 -5.8622e-06
1:114976224 C A 0.275219 1.8015e-05
1:114976676 T C 0.122972 1.5594e-05
1:114984667 A G 0.652463 5.9726e-05
1:115014728 T C 0.212754 -2.2516e-05
1:115028382 C T 0.021667 -1.0754e-05
1:115031858 G A 0.102940 -2.4157e-05
1:115040589 C T 0.086566 -1.0545e-05
1:115041380 A G 0.370717 1.3138e-05
1:115044030 A G 0.122921 1.7141e-05
1:115052507 C T 0.072460 2.2431e-05
1:115064304 T C 0.345813 3.1582e-05
1:115068502 G A 0.104670 -1.0518e-05
1:115083193 C T 0.194796 2.5174e-05
1:115095079 A C 0.086199 -1.4433e-05
1:115095171 C A 0.044262 3.2435e-05
1:115108577 C T 0.282940 -2.1351e-05
1:115108870 C T 1.227146 2.3860e-05
1:115114372 C A 0.033736 -2.7041e-05
1:115117236 A G 0.034940 2.5693e-06
1:115120297 T C 0.670261 9.0976e-06
1:115124203 C T 0.020732 -2.2678e-05
1:115130353 T C 0.096807 -1.9204e-06
1:115136981 A G 0.082286 -2.7055e-05
1:115142443 G T 0.977228 -3.8964e-06
1:115161140 T C 0.570381 1.3847e-05
1:115164554 T C 0.096997 -3.3631e-06
1:115168097 C T 0.626706 -1.9006e-05
1:115168440 G T 0.066164 2.9792e-05
1:115168600 T A 0.571636 1.1807e-05
1:115189484 G A 0.147206 -1.6708e-05
1:115211604 G A 0.095756 -9.7697e-06
1:115217148 G A 0.048893 3.3783e-06
1:115227493 A G 0.790129 -6.7927e-05
1:115231254 A G 0.262881 -5.8191e-06
1:115233046 T C 0.813598 -3.2856e-05
1:115236057 A G 0.256211 -9.5424e-06
1:115242437 T C 0.167730 2.6781e-05
1:115259599 T G 0.317020 -1.7603e-05
1:115277745 C T 0.045979 -1.5431e-06
1:115289295 A G 1.209398 -2.0240e-05
1:115295470 A T 0.109284 -2.0319e-05
1:115298465 G T 0.499842 1.9537e-05
1:115338190 T G 0.369918 -1.2291e-05
1:115362655 C T 0.439413 -1.0504e-05
1:115369001 C T 0.060503 -1.0147e-05
1:115375646 T C 0.047737 -9.8094e-06
1:115391936 C T 0.125290 2.3017e-05
1:115392401 A C 1.073300 3.1848e-05
1:115407061 C T 0.852162 -5.8250e-06
1:115417175 G A 0.051654 1.7059e-05
1:115420518 C A 1.151238 2.7744e-05
1:115437986 A G 0.419582 3.7792e-06
1:115438804 G T 0.137424 2.7828e-05
1:115460069 G A 0.170521 2.3656e-05
1:115487886 C T 0.108556 -2.4606e-06
1:115495738 G A 0.071114 -4.7172e-06
1:115537367 C A 0.084540 4.0318e-05
1:115563695 T G 0.937365 -1.6597e-06
1:115575118 A C 0.974005 -2.2495e-06
1:115576023 G A 1.923514 9.0458e-06
1:115582623 A G 0.737265 -2.7216e-05
1:115592145 C T 0.101478 -2.8252e-05
1:115603844 G T 1.817399 1.8727e-05
1:115607742 A G 0.030452 2.5875e-05
1:115619922 A C 0.085781 1.7970e-06
1:115624220 T C 0.021055 -1.1563e-05
1:115625348 T C 0.280825 -4.6599e-05
1:115634002 T C 0.699772 -1.8648e-05
1:115634898 C T 1.346163 -4.0893e-06
1:115649622 T G 0.179191 -8.9827e-06
1:115650967 T C 0.038965 -1.9989e-05
1:115651160 T C 0.134232 2.0909e-05
1:115655086 C T 0.229417 -2.5703e-07
1:115655862 T C 0.173816 2.0914e-06
1:115664930 G A 0.531627 1.0480e-05
1:115669141 A G 0.498370 4.3422e-06
1:115671768 A G 0.106142 2.7439e-06
1:115672145 A G 0.076000 -1.1210e-05
1:115673063 A G 0.027467 -1.7220e-05
1:115680366 T C 0.545128 -1.4437e-05
1:115680928 C A 0.111929 -1.9660e-05
1:115684142 G A 0.119701 -1.7934e-05
1:115705479 T G 0.025437 3.0100e-06
1:115712579 T C 0.053285 9.1352e-06
1:115716808 T C 0.043749 -1.1495e-05
1:115718301 T C 0.540147 -2.5664e-06
1:115721390 T G 0.088174 9.7650e-06
1:115721655 T C 1.489003 1.7309e-05
1:115726316 C T 0.763060 9.7204e-06
1:115727369 T G 0.171756 1.4739e-05
1:115734091 C T 0.470722 -1.9933e-05
1:115741496 G A 0.056961 -6.3934e-06
1:115742601 A G 0.040257 -7.4092e-06
1:115745147 A C 1.449555 -6.9819e-06
1:115751878 A G 0.092564 2.9451e-06
1:115753404 T C 0.645320 3.7929e-06
1:115762465 G A 0.213597 1.0776e-05
1:115764547 A G 0.037398 -6.5676e-07
1:115765140 A G 0.049172 1.2440e-05
1:115776600 T G 0.096269 1.0602e-06
1:115782192 G T 0.125447 -2.5164e-05
1:115782403 G A 0.828221 4.0066e-06
1:115790185 T G 0.030405 7.0103e-06
1:115798935 A G 1.140569 1.8963e-06
1:115804055 T C 0.045337 4.3165e-06
1:115807120 G A 0.107424 2.0221e-05
1:115810938 G A 0.101998 6.4118e-06
1:115811311 G A 0.080844 -1.3906e-05
1:115814912 C T 0.719035 7.0945e-06
1:115818591 T C 0.052534 -7.7216e-06
1:115821476 C T 1.831590 2.1184e-05
1:115829178 T C 0.035423 -1.3301e-05
1:115829313 A G 0.923351 1.3535e-05
1:115830853 G C 0.076999 -8.3894e-06
1:115834191 G T 0.080991 -1.5016e-05
1:115836207 C A 0.041872 -7.2378e-06
1:115836746 A C 0.041998 -2.3630e-05
1:115837709 G A 1.485957 -8.7560e-06
1:115842810 T A 0.344351 5.0567e-05
1:115847392 T C 0.190404 -1.0605e-05
1:115855108 T C 0.085213 -1.2626e-05
1:115856160 A G 0.059718 1.5190e-07
1:115856804 T C 1.630008 -1.3649e-07
1:115858104 A G 0.040312 1.5788e-05
1:115858538 A G 0.120728 -2.3292e-06
1:115861265 C T 1.415615 -3.6977e-06
1:115862820 G T 0.477512 2.0336e-05
1:115865971 G A 0.068683 -3.0458e-06
1:115867271 A G 1.684632 -1.6832e-05
1:115871635 G A 0.134521 2.2348e-05
1:115875645 T C 0.478216 1.1389e-05
1:115876618 T G 1.001557 1.0041e-05
1:115877853 T C 0.043919 -6.5817e-06
1:115882541 G A 0.098887 -5.8745e-07
1:115883794 C T 0.172289 -6.0677e-06
1:115888926 C G 0.366324 -1.2073e-05
1:115891244 G A 0.080773 -7.0104e-06
1:115894385 G C 0.055312 1.5689e-05
1:115894970 A G 0.258451 2.0307e-06
1:115895341 A G 0.038520 -6.0354e-06
1:115895377 G A 0.728817 8.2319e-07
1:115896857 A G 0.024067 -3.1739e-06
1:115898685 A G 0.307167 2.6001e-05
1:115906331 G A 0.388355 -1.9454e-05
1:115910335 C T 0.206716 -1.4055e-05
1:115910568 G C 0.143275 -1.2032e-05
1:115915209 C T 1.444901 2.4512e-05
1:115919883 A C 0.032733 6.5014e-06
1:115921364 G A 0.195656 -2.4154e-05
1:115921424 G T 1.212078 2.6620e-05
1:115942206 C T 0.406575 -4.5664e-06
1:115942900 G C 0.477022 1.4835e-05
1:115943144 A G 0.079913 1.8632e-05
1:115951349 G A 0.084754 -7.8524e-06
1:115952549 A G 0.094253 -1.2156e-05
1:115955917 A G 0.039931 1.0229e-05
1:115962048 C A 0.375021 -5.8545e-06
1:115974088 T C 0.155086 -6.8677e-06
1:115979972 T C 0.476366 -5.2741e-06
1:115980454 G T 0.026525 -1.1502e-05
1:115987527 T C 0.424461 -1.4137e-05
1:115992223 G A 0.351453 5.8075e-06
1:115994554 T C 1.799380 -2.8092e-05
1:116016036 C T 0.598631 -1.4023e-05
1:116016668 T C 1.355751 4.4054e-06
1:116021097 G T 0.704715 -4.1977e-06
1:116021452 G A 0.381130 4.8493e-06
1:116023376 A G 0.096555 4.9793e-06
1:116034853 G A 0.936818 -9.9816e-06
1:116036796 G A 1.269844 -4.3359e-06
1:116039538 C T 0.673926 -2.1324e-05
1:116040248 T C 0.412483 -2.0329e-05
1:116049451 T C 0.063862 -1.2821e-05
1:116066820 A G 0.060877 1.8442e-05
1:116072329 T C 0.071947 1.4796e-05
1:116078375 T C 0.259542 9.9859e-07
1:116091553 C T 0.237110 -1.2573e-06
1:116099083 C T 1.573989 3.6233e-06
1:116102456 T C 1.898906 4.4367e-05
1:116135536 G T 0.055098 2.2709e-05
1:116142218 G A 0.094168 -3.4967e-06
1:116143870 G T 0.101723 4.3384e-06
1:116154831 A G 1.963663 4.1613e-06
1:116163805 T C 0.056485 -4.3366e-06
1:116166593 C T 1.964091 7.7999e-06
1:116174223 G A 0.205128 2.9486e-05
1:116192048 A G 0.475251 3.2399e-06
1:116192382 A G 0.204224 2.2967e-05
1:116197610 G A 0.797673 -6.0712e-06
1:116200168 C T 0.188904 -4.4921e-05
1:116201064 C T 0.108165 4.5733e-06
1:116204807 A G 1.459438 3.8326e-06
1:116205021 A G 0.651777 -8.1157e-06
1:116206423 A G 0.314235 -8.2957e-06
1:116206951 G C 0.308452 4.1079e-05
1:116208935 T C 0.316146 -8.5867e-06
1:116208944 T C 0.467765 1.1866e-05
1:116209709 C T 1.286224 1.1178e-04
1:116210715 A G 0.100540 4.6643e-05
1:116211763 C T 0.169247 4.4094e-05
1:116213644 G A 0.049971 -5.4551e-06
1:116219323 G A 0.507808 1.2541e-05
1:116221153 G A 1.342145 3.5711e-05
1:116232860 T C 0.107615 -2.5208e-05
1:116236489 T C 0.109043 -1.6397e-05
1:116237336 A G 0.040896 -6.3334e-06
1:116240026 A G 0.470345 -3.6325e-06
1:116243868 G A 0.113812 -1.7180e-05
1:116246678 A G 0.421887 7.1952e-06
1:116253075 C T 1.086512 2.5447e-05
1:116260762 T A 0.040200 -4.5276e-06
1:116263459 C T 0.166707 8.8905e-06
1:116263491 C T 0.074419 3.8621e-05
1:116269163 T G 0.090269 1.4259e-05
1:116269856 A G 0.047278 2.7889e-06
1:116272004 A G 0.054390 -1.9965e-06
1:116284313 A G 0.032118 -7.4876e-06
1:116285720 T G 1.775928 2.0966e-05
1:116287305 T C 0.645735 6.8471e-06
1:116288610 T C 0.028423 -7.3649e-07
1:116300602 A G 0.968715 -3.7231e-06
1:116302923 T C 1.150014 -9.6080e-06
1:116306007 T G 0.047927 -6.9891e-06
1:116310967 C T 0.589220 2.6519e-05
1:116316239 A G 1.804415 1.1030e-05
1:116323567 A C 0.504510 1.2848e-05
1:116334813 G T 0.589981 1.4692e-05
1:116336247 T C 0.050402 -3.0691e-06
1:116337664 A G 1.043545 9.4692e-06
1:116338835 A G 1.918391 5.4173e-07
1:116340260 G A 0.821761 -5.8191e-06
1:116342846 A G 0.037486 4.6021e-07
1:116348842 C T 0.082011 -7.4006e-06
1:116352065 G T 0.042018 4.9210e-06
1:116352411 A G 0.059548 -1.0916e-05
1:116355535 T C 0.040771 3.0319e-05
1:116357539 A G 0.071665 2.9707e-06
1:116359016 A G 0.049525 1.8443e-05
1:116365394 T G 0.088882 -7.4488e-06
1:116373246 G A 1.840273 -9.2076e-07
1:116374764 T C 0.077404 -6.4444e-06
1:116375254 G A 0.058610 -1.1862e-05
1:116382318 G A 1.828707 9.9468e-08
1:116383333 A C 0.467890 -1.9373e-05
1:116385309 A C 1.112697 -5.0839e-06
1:116386908 T C 0.049172 -6.5119e-06
1:116392738 C T 0.056508 3.2866e-05
1:116400329 G C 0.449681 -3.0684e-06
1:116403691 A G 0.320603 8.0220e-06
1:116416338 T C 0.219710 8.8277e-07
1:116417733 G A 0.103970 -3.7185e-06
1:116421645 A C 1.459874 -8.7139e-07
1:116422820 T C 0.053282 8.0352e-06
1:116432081 T G 1.385390 -9.9325e-06
1:116443554 T C 0.108934 4.1627e-06
1:116465099 C A 1.221152 -9.3120e-06
1:116478690 G A 0.504874 5.6231e-06
1:116484933 C T 0.104728 4.1714e-06
1:116487191 G A 0.116291 4.8447e-06
1:116509001 T C 0.213672 4.0153e-06
1:116525672 A G 1.223783 1.9018e-06
1:116530909 G T 1.291902 -6.9213e-06
1:116539480 C G 0.217704 -1.8199e-05
1:116549257 G A 0.037095 1.1176e-05
1:116550256 T C 0.041417 -1.1819e-06
1:116559153 A G 0.483805 6.7830e-06
1:116568032 C T 0.134840 1.8956e-05
1:116572578 T C 0.043555 -2.5497e-05
1:116580495 A G 0.089395 1.3481e-05
1:116602655 A G 0.147858 -5.1557e-09
1:116604899 T C 0.055988 -2.0549e-05
1:116606138 A G 0.091877 -2.1421e-05
1:116636278 A G 0.039934 -2.4444e-05
1:116641266 A G 0.050113 2.2352e-05
1:116646957 G A 1.945484 -6.2713e-06
1:116655272 T C 0.121010 1.7854e-05
1:116658569 T A 0.022486 8.2225e-06
1:116669878 A G 0.110079 2.2915e-05
1:116671061 G A 0.435357 -5.5512e-06
1:116671211 T C 0.151894 1.1067e-05
1:116675909 G A 0.051854 -4.3440e-06
1:116677253 T C 0.059453 -4.9577e-06
1:116682482 C T 0.059473 6.9580e-06
1:116686507 C A 0.021106 -9.9086e-06
1:116689917 C T 0.570007 5.5258e-05
1:116692376 T C 0.116913 -3.7267e-06
1:116693469 G A 0.521580 -9.0101e-06
1:116697156 G C 0.078685 -1.6386e-05
1:116705734 A G 0.087977 -2.1844e-05
1:116706700 T C 0.088049 -1.5190e-06
1:116707972 G A 0.029225 4.0040e-07
1:116708485 T C 0.260029 -1.1576e-05
1:116708713 C A 1.432808 2.4837e-05
1:116709526 T C 0.069537 -1.0204e-05
1:116710209 A G 0.023272 -4.6550e-06
1:116711508 C G 0.048019 -2.5404e-05
1:116711919 A C 0.050970 -1.3332e-05
1:116712217 A G 0.800981 3.5021e-05
1:116712396 G A 0.053554 -1.9476e-06
1:116717352 C T 0.134395 -1.5590e-05
1:116717619 A G 1.251464 3.5827e-05
1:116724459 G A 0.075806 -1.8616e-05
1:116725311 A G 0.108461 -1.0398e-05
1:116727955 T C 0.028810 -4.0505e-06
1:116739378 A C 1.152723 6.0771e-05
1:116751013 A G 1.774551 2.3311e-04
1:116759664 A C 0.077363 -2.2052e-05
1:116763888 A G 0.059663 -1.9839e-05
1:116763975 A G 0.042926 1.0921e-05
1:116772778 T G 0.043446 3.6192e-05
1:116774626 C T 0.115200 -3.6915e-06
1:116780234 A G 0.060238 -1.0281e-05
1:116782948 A G 0.042379 5.8384e-06
1:116783396 G A 0.197632 -7.9437e-05
1:116786476 T C 0.115761 1.0000e-05
1:116788073 C T 0.063821 1.6798e-05
1:116789064 G C 0.109631 -1.7105e-05
1:116790681 T C 1.482877 -1.1829e-05
1:116797292 A C 0.023639 2.4889e-06
1:116803322 G T 0.697188 -1.5303e-05
1:116806032 G A 1.322589 -3.9498e-05
1:116808477 A G 0.070189 1.3459e-05
1:116810245 A G 0.634291 -2.2171e-05
1:116818154 T G 0.231780 -8.5190e-05
1:116842126 T G 1.359246 -2.7614e-05
1:116857522 G T 0.044718 -3.6746e-05
1:116857931 A C 1.454699 -3.0600e-05
1:116858786 A G 0.030680 -1.2847e-05
1:116870501 T C 0.022323 -2.5262e-06
1:116879243 T C 0.155464 1.0202e-05
1:116884431 A G 0.226717 -4.1225e-05
1:116886230 C T 0.065634 -4.7461e-06
1:116887175 A G 0.101471 1.5409e-05
1:116888827 A G 0.065783 5.7335e-06
1:116890315 T C 0.074398 1.3301e-05
1:116890886 T C 0.031309 -1.3929e-05
1:116910228 T C 0.119154 7.4407e-06
1:116915046 T C 0.045592 8.5555e-06
1:116918385 C T 0.172653 1.9946e-06
1:116920952 C G 1.529091 -1.0802e-05
1:116921709 T C 0.047519 -5.8833e-06
1:116932921 A G 0.062482 4.5072e-06
1:116937809 G A 0.060653 -5.4250e-06
1:116948712 A G 1.387838 -2.8681e-06
1:116950849 A G 0.067058 -8.8954e-06
1:116951326 G A 0.047407 1.7992e-05
1:116976436 T C 0.090585 -2.9651e-06
1:116977051 C T 0.042100 4.6639e-06
1:116982156 A G 0.065688 6.7148e-06
1:116993793 T C 0.062985 -2.0473e-06
1:117000024 T C 0.053350 -1.3433e-05
1:117002636 G T 0.641251 4.8251e-06
1:117003588 C T 0.076554 -1.3385e-05
1:117006870 G T 0.069540 2.4813e-07
1:117007204 C G 0.046207 -1.7423e-05
1:117012399 G T 0.366824 -2.1150e-05
1:117015381 A C 0.172374 1.7699e-05
1:117016622 A C 0.028684 -1.5748e-05
1:117017718 T C 0.444455 -2.8834e-07
1:117018555 A G 0.033770 5.1117e-06
1:117024491 T G 1.221767 9.5594e-06
1:117025609 C T 0.764375 2.9421e-06
1:117027445 C T 1.470535 1.8531e-05
1:117030354 T C 0.095453 3.8780e-05
1:117030982 T C 0.595285 -1.5239e-06
1:117032783 A G 0.947894 -2.3955e-05
1:117033058 G A 0.057236 6.3289e-06
1:117034780 C A 0.053653 -5.1225e-05
1:117038287 C T 0.253508 -2.2663e-05
1:117038293 A G 0.026692 -4.1435e-06
1:117041471 G A 0.147199 2.1184e-05
1:117048903 A G 0.238430 -1.9690e-05
1:117056730 T C 0.650202 -8.7350e-06
1:117058389 C G 0.276701 4.0760e-05
1:117061778 T C 0.027559 -1.0160e-05
1:117068160 T C 0.060204 2.0291e-05
1:117075478 T C 0.035759 -1.1381e-05
1:117087503 A G 0.027335 6.5112e-06
1:117100957 G A 0.256336 -2.0584e-05
1:117103833 G C 0.028222 6.1328e-06
1:117104215 G A 0.253154 -2.1774e-05
1:117115868 C T 0.622457 5.9478e-06
1:117121139 G C 0.066303 1.0483e-05
1:117121865 A G 0.511578 3.7301e-06
1:117122130 C T 0.356091 -2.4784e-05
1:117125453 A G 0.165915 2.1993e-05
1:117127417 T C 0.027739 -4.8295e-06
1:117130295 A G 0.788181 7.7099e-06
1:117133551 A G 0.035793 -1.5395e-05
1:117183783 C T 0.708744 -2.1127e-05
1:117199884 C A 1.600024 -2.1475e-05
1:117207065 T C 1.170049 -3.4606e-05
1:117210926 A G 0.034396 -1.5089e-05
1:117211384 G A 0.037272 -1.3871e-06
1:117212578 A G 0.062659 -3.6742e-05
1:117227332 C G 0.287883 -7.1734e-06
1:117229541 A G 0.104898 9.3589e-07
1:117229559 T C 0.207328 -4.8927e-06
1:117234297 T C 0.335158 8.8238e-06
1:117241597 A C 0.092040 -1.5712e-06
1:117252466 C T 0.237947 -2.3490e-06
1:117254605 T C 1.317945 3.3700e-05
1:117255312 C T 0.395134 3.6676e-05
1:117263138 G C 0.482853 3.1974e-05
1:117264106 A G 1.673195 1.1286e-05
1:117268911 C T 0.282410 5.9918e-06
1:117273577 T G 1.461397 1.4276e-05
1:117275764 G A 1.034393 6.3493e-06
1:117277856 C T 1.404470 2.0064e-05
1:117280055 C T 0.559747 -1.4453e-05
1:117289616 C T 1.525694 1.3454e-05
1:117297327 G C 0.021725 1.7201e-06
1:117299472 C G 0.708622 3.0117e-05
1:117301585 G A 0.309890 4.0692e-05
1:117302613 G A 0.152951 -8.9852e-06
1:117303400 T C 0.254742 2.2934e-05
1:117306589 A C 0.150493 3.1795e-06
1:117311147 A C 0.157861 -9.6036e-06
1:117316964 T C 0.027603 -2.9181e-06
1:117320128 A G 0.026573 5.3013e-06
1:117325547 C T 0.134432 -1.7752e-05
1:117338071 G A 0.560362 -3.4027e-05
1:117339290 T C 0.304063 2.5617e-05
1:117341002 G A 0.065385 5.2532e-08
1:117341809 G A 0.061714 7.0695e-06
1:117352271 A G 0.045541 1.5541e-06
1:117356131 C A 0.035178 -3.1877e-06
1:117363676 A G 0.209191 6.4457e-06
1:117364697 T C 0.305518 7.9689e-06
1:117367768 T C 0.030058 2.3711e-06
1:117397250 G A 0.087851 -3.1928e-07
1:117399242 G A 0.027909 -1.0621e-05
1:117411009 C T 0.173343 -1.1045e-05
1:117415680 T C 0.366797 -3.4977e-06
1:117421139 T C 0.085703 2.1066e-05
1:117422457 A G 0.741056 -1.4126e-05
1:117425577 G A 0.149001 3.2574e-06
1:117431349 G A 0.071678 -8.1790e-06
1:117436618 G A 0.068486 3.3479e-05
1:117438736 T G 0.377635 2.5645e-05
1:117444941 G A 0.088528 3.2517e-06
1:117449725 C T 0.082337 5.0235e-06
1:117455121 T C 0.072008 1.2804e-05
1:117459175 T G 0.027675 -1.4178e-05
1:117465331 A G 0.042695 -8.5316e-08
1:117469781 G C 0.068404 2.0101e-05
1:117472999 G A 0.856116 -3.5923e-06
1:117479245 T C 0.100808 1.1183e-05
1:117483361 A G 1.366086 -2.9378e-05
1:117487711 A T 1.836656 -6.6601e-05
1:117495424 G C 0.022830 -3.2883e-05
1:117496021 A G 1.363927 -6.4386e-05
1:117503940 A G 0.062506 1.9336e-05
1:117510061 T C 0.412160 -1.5529e-05
1:117525316 T C 0.079617 5.0873e-05
1:117529458 A G 0.900008 -2.1112e-05
1:117531911 G A 1.059300 -2.0280e-05
1:117536200 G A 0.106860 -5.9994e-06
1:117544015 C A 0.692969 -4.3441e-06
1:117544331 C A 0.153522 -8.1669e-06
1:117545932 C G 0.466874 -1.5479e-05
1:117548322 G C 0.371509 -2.0286e-05
1:117550364 C T 0.043732 -4.7752e-06
1:117552079 C T 0.068081 2.0080e-05
1:117552409 G T 0.027069 4.0517e-07
1:117554104 T C 0.044198 -1.2484e-05
1:117554421 G A 0.633788 5.9761e-06
1:117556165 A G 0.021647 2.1547e-06
1:117557136 A G 0.070026 -3.0071e-06
1:117557585 C T 0.138706 -1.5757e-06
1:117559726 G A 1.958832 -9.3115e-06
1:117560036 A G 0.045819 3.9835e-06
1:117560058 G C 0.132454 -4.7040e-06
1:117561794 T G 0.110474 4.2405e-05
1:117563873 A C 0.042403 1.5817e-05
1:117568217 A G 0.042382 -2.6107e-05
1:117569390 T C 0.974569 3.1318e-06
1:117569514 A G 0.408098 3.3278e-05
1:117574023 C A 0.843139 1.0159e-05
1:117574521 G C 0.078570 -2.2727e-05
1:117574650 G A 0.234040 1.2347e-05
1:117576522 T A 0.108053 2.3131e-05
1:117576928 T C 0.031401 -7.1805e-06
1:117577291 G A 0.111446 8.8249e-06
1:117588148 G A 0.188466 5.8611e-06
1:117592592 C A 0.312362 8.2303e-07
1:117594287 A G 0.060850 1.4968e-05
1:117595008 G A 0.467068 -2.4182e-06
1:117598268 C T 0.722003 -1.6296e-05
1:117599054 C A 1.301408 -1.8874e-06
1:117603156 T G 0.101430 1.6574e-05
1:117603188 T G 1.358997 8.9610e-06
1:117604727 A G 0.046938 1.0726e-06
1:117606821 T C 0.058939 1.9871e-05
1:117613777 T C 0.041094 3.8029e-06
1:117616670 G A 1.155933 -5.9077e-06
1:117617705 G A 1.189764 -1.1623e-05
1:117623555 C T 0.024751 1.3709e-05
1:117626263 A G 1.825181 1.0684e-05
1:117632532 A G 0.033407 -3.0705e-05
1:117633918 T C 0.045231 1.3044e-05
1:117635413 G A 0.045333 -9.0531e-06
1:117637634 G A 1.744762 -2.1705e-05
1:117638270 T C 1.647353 -1.9909e-05
1:117642995 G C 0.746832 -1.1439e-05
1:117644058 G A 0.061435 -9.5162e-06
1:117645634 C T 0.802396 -1.6309e-05
1:117645744 G A 0.723489 -2.2343e-05
1:117648630 G T 0.024275 1.6239e-05
1:117655265 T C 0.034304 4.4618e-06
1:117656088 G A 0.830359 -1.7519e-05
1:117658290 T C 0.050868 2.2821e-06
1:117659283 T C 0.033750 4.4630e-05
1:117659292 T C 0.044980 4.5731e-06
1:117659352 T C 0.200192 6.5894e-06
1:117659478 C T 0.040237 9.0080e-07
1:117660608 T C 1.798323 -7.6070e-06
1:117660754 T C 0.676860 -1.0399e-05
1:117667237 T C 0.059154 1.4121e-05
1:117667503 A G 0.074514 -9.1918e-06
1:117669389 G A 0.045180 8.2547e-06
1:117674709 T C 0.093267 -2.8234e-05
1:117678239 G T 0.105510 -6.3290e-06
1:117680410 C T 0.028222 5.7571e-06
1:117683543 T C 1.273676 1.5356e-05
1:117685560 A G 1.444840 4.3652e-06
1:117689945 T C 0.142592 1.2263e-05
1:117693656 A G 0.093233 3.3918e-05
1:117694823 A G 0.142636 1.1288e-05
1:117698567 C T 0.145744 1.2011e-05
1:117703023 A G 0.030394 -1.0851e-06
1:117706265 A G 0.027974 1.1301e-05
1:117710067 G T 0.073225 1.3449e-05
1:117714953 A G 0.020474 1.1500e-05
1:117717035 T C 0.051086 3.0318e-05
1:117719135 G A 0.114411 1.4587e-05
1:117722180 T G 1.412259 1.5268e-05
1:117724579 A G 0.046411 8.4720e-06
1:117725689 T G 0.065991 1.2766e-05
1:117730623 A G 0.297076 -2.9539e-05
1:117731063 A G 0.227584 -6.9422e-06
1:117732433 T C 1.539426 -1.1210e-05
1:117739458 A C 0.047669 1.1913e-05
1:117750187 T C 0.082446 5.3297e-05
1:117750719 G A 1.353446 -4.8998e-06
1:117750948 G A 0.031768 1.8992e-06
1:117751365 T C 0.255551 2.0233e-06
1:117753455 G A 0.050725 -4.2441e-06
1:117753528 A G 0.026828 2.7251e-05
1:117753543 A G 0.039003 -1.2106e-05
1:117754460 C T 0.171361 -4.4188e-06
1:117758026 G T 1.770566 -1.5216e-05
1:117767918 G A 0.026291 -1.0605e-05
1:117769001 G A 0.047213 1.0397e-05
1:117771515 T C 1.920883 -1.8177e-05
1:117781325 C T 0.238773 -4.9668e-06
1:117783083 C T 0.270558 -2.8279e-06
1:117785931 A G 1.687900 1.7225e-05
1:117787502 A C 1.728524 3.1379e-05
1:117799913 T G 1.581234 7.7403e-06
1:117802272 C T 0.041413 -2.9120e-05
1:117811787 G A 0.116461 -1.6449e-05
1:117813487 T G 0.280196 -1.7064e-05
1:117815984 T C 1.257863 -1.1871e-06
1:117817937 T C 0.192882 2.3127e-05
1:117826699 A G 0.309680 -4.1777e-06
1:117829261 G T 0.378206 -1.0763e-06
1:117833679 G A 0.116879 -1.3586e-05
1:117834912 G C 0.570099 -1.9547e-05
1:117854418 C T 1.734824 -1.2480e-05
1:117856355 T C 0.063730 -2.4021e-06
1:117856881 C T 0.030187 8.3409e-06
1:117873618 T C 0.228964 3.7018e-06
1:117886049 A G 0.085210 -2.5356e-05
1:117890132 G C 0.064219 9.8926e-06
1:117890379 T C 0.185556 4.3493e-05
1:117893892 A G 0.022225 4.4062e-06
1:117906200 T C 0.227924 -6.0022e-05
1:117907034 G T 0.127021 -1.4232e-05
1:117917157 A G 0.070964 1.3878e-05
1:117930095 C T 0.702046 4.4023e-05
1:117931723 G A 0.036868 3.4543e-06
1:117938103 A G 0.611271 -1.6661e-05
1:117939906 G A 0.024030 2.4108e-05
1:117941760 T C 0.090731 1.0494e-05
1:117942591 C T 1.537631 2.5467e-05
1:117946422 T C 0.033607 -1.3347e-05
1:117999924 T G 0.277898 -5.7154e-06
1:118002719 G A 1.537740 2.7343e-05
1:118016007 G C 0.060779 2.0014e-05
1:118028688 G A 0.031132 3.7511e-06
1:118029876 A G 0.223970 2.1745e-06
1:118048968 A G 0.186082 4.0989e-05
1:118065654 A G 0.045823 6.8195e-06
1:118077770 T C 0.237076 1.5328e-05
1:118089046 G A 0.041910 2.1043e-05
1:118094225 T G 0.278568 -2.8119e-05
1:118108859 G T 1.562280 -1.4585e-05
1:118110520 A C 0.172786 -1.9824e-05
1:118110680 G A 0.044272 -2.7630e-07
1:118114004 C A 0.054003 1.1712e-05
1:118116817 A G 0.048094 7.9305e-06
1:118116974 G T 0.967331 -2.6798e-05
1:118118765 A G 0.193263 -1.3491e-05
1:118118928 G A 0.155630 -3.8057e-05
1:118119571 G C 1.722122 3.9501e-06
1:118123285 T C 0.551645 2.1410e-05
1:118124447 A G 0.774140 2.1741e-05
1:118124569 G C 1.558944 -1.5247e-05
1:118130841 A T 1.095637 -1.6157e-06
1:118133907 C T 1.839280 -3.4359e-05
1:118140425 A G 0.105191 4.3896e-05
1:118141442 G T 0.099543 -2.2282e-05
1:118154575 C T 0.335824 -3.1802e-05
1:118165382 C G 0.034138 1.0352e-05
1:118166385 A G 0.021725 2.4104e-07
1:118172538 G A 0.745935 8.9310e-06
1:118177066 A G 0.027008 -8.2382e-07
1:118179969 C A 0.862892 3.7636e-05
1:118181750 G T 1.357542 -1.3541e-05
1:118182922 A G 0.036038 6.5836e-06
1:118183244 G A 0.148497 -1.7934e-06
1:118184155 C T 0.052976 -2.2592e-06
1:118193133 G A 0.041304 1.9600e-05
1:118198389 A G 0.088548 -7.3990e-06
1:118201142 A G 0.045554 -3.0510e-05
1:118202278 A G 0.074171 -1.6653e-05
1:118211009 T C 0.028086 -6.3671e-06
1:118213987 T G 0.782602 1.1031e-05
1:118221515 A G 0.047543 6.6081e-06
1:118221833 G T 1.258662 -1.6239e-05
1:118223693 G A 0.180650 1.8623e-05
1:118227724 G A 0.433161 -5.0138e-05
1:118230226 T C 0.734997 1.6587e-05
1:118239981 T C 0.077434 -1.0225e-05
1:118244721 T C 0.031299 -1.0317e-06
1:118251088 T G 0.063349 -1.0234e-05
1:118253295 T C 0.392741 -6.1708e-05
1:118256060 A G 0.035545 6.8664e-06
1:118276535 A G 0.705722 1.0731e-05
1:118277140 A G 0.030687 -1.3317e-05
1:118277894 A G 0.042423 -3.0898e-06
1:118300350 G A 0.987417 9.3634e-06
1:118301990 A G 0.093896 -4.4702e-05
1:118326544 A G 0.065481 4.6312e-05
1:118327386 T C 0.853549 -1.5063e-05
1:118330795 A G 0.024843 3.8488e-06
1:118336218 G T 0.903428 -7.2652e-06
1:118338444 A G 0.035865 -2.5989e-06
1:118359728 G A 0.037354 -5.9070e-06
1:118377788 T C 0.036344 1.2066e-06
1:118383768 A C 0.183536 -6.2075e-06
1:118411057 G T 0.091690 -3.6982e-05
1:118429131 T C 0.056600 5.0745e-05
1:118439995 C T 0.331483 -9.8938e-06
1:118450099 T G 0.028134 -1.0605e-05
1:118482015 A G 0.030700 -8.1342e-06
1:118482149 T C 0.180187 1.3145e-05
1:118482634 A G 0.042137 -7.0563e-07
1:118497043 G A 0.040614 3.3555e-06
1:118507893 C T 0.982440 -1.3052e-05
1:118511491 T C 0.053697 1.1971e-05
1:118531710 T C 0.033580 -4.5440e-06
1:118531980 T C 1.716632 3.2378e-07
1:118535211 C T 0.065603 -8.6270e-06
1:118548044 T G 0.050889 -9.4734e-06
1:118559747 A C 0.165704 4.6965e-06
1:118565953 A G 0.924748 1.5208e-05
1:118571089 A C 0.110838 -1.8815e-05
1:118588349 C T 0.942043 1.0944e-05
1:118608898 C T 0.044252 -2.3822e-05
1:118618567 G C 0.183342 -9.1306e-06
1:118627316 A G 0.069156 -1.1318e-05
1:118636799 G A 0.124107 2.3938e-05
1:118641910 A G 0.029650 2.0472e-05
1:118644430 G A 1.145478 -6.3848e-06
1:118644524 A T 0.434647 1.2189e-05
1:118647489 C T 0.081385 -2.8276e-06
1:118653286 C T 0.037340 5.7844e-06
1:118661679 A C 0.035005 9.4617e-06
1:118674018 C T 0.110657 -1.7498e-05
1:118679669 A C 0.033104 -2.0920e-06
1:118713402 A C 0.150106 -2.3660e-05
1:118726282 T C 0.062060 1.1295e-05
1:118741775 T C 0.023180 1.7929e-05
1:118747630 G A 0.094444 -2.6764e-05
1:118758425 C A 0.068986 -2.1423e-05
1:118787119 A G 0.272673 -2.1236e-05
1:118787161 G A 0.040291 -1.2084e-05
1:118790246 A G 0.037871 -2.7926e-05
1:118794218 T G 0.059408 -1.6071e-05
1:118795286 T C 0.133470 -2.4995e-05
1:118798363 A G 0.491349 -2.3460e-05
1:118799439 C T 0.925887 -1.9303e-05
1:118805737 A G 0.020028 2.3236e-06
1:118805978 G A 0.038795 3.8324e-05
1:118806460 G T 0.037561 1.1212e-05
1:118806721 A G 0.309520 -2.4485e-05
1:118822138 T C 0.088327 7.1046e-06
1:118836067 T A 0.567791 1.8509e-05
1:118840499 G T 0.730136 -2.1397e-05
1:118840871 A G 0.591790 5.1280e-06
1:118845756 T C 0.714299 -2.6159e-06
1:118846704 C T 0.028779 1.7602e-05
1:118848034 G A 0.049699 -7.9546e-06
1:118858441 G A 0.041570 -3.7709e-06
1:118858588 A G 1.803660 -1.2754e-05
1:118860505 A C 0.053435 1.8441e-05
1:118866841 A G 0.037129 3.9879e-05
1:118867383 G A 1.532147 -2.7330e-05
1:118868405 C G 0.509208 -1.4556e-05
1:118878000 G A 0.023727 -1.0642e-05
1:118883973 A G 0.486372 -1.3244e-05
1:118885482 A G 0.023211 3.7667e-05
1:118886721 C A 0.954079 -5.4573e-06
1:118887437 C G 0.171963 3.6420e-06
1:118902507 T C 1.867349 -1.9554e-05
1:118903604 T G 0.021660 -2.0631e-05
1:118919864 A G 0.192246 1.8990e-05
1:118925655 T C 1.452744 -1.5239e-05
1:118934861 T G 1.901126 -2.1762e-06
1:118936321 T C 0.884498 -8.6866e-06
1:118938522 T C 1.667076 1.0785e-05
1:118939846 A G 0.399245 1.1905e-05
1:118942172 T C 0.031802 3.2662e-06
1:118954431 T C 0.045578 -7.5707e-06
1:118961799 A G 0.023976 2.9969e-06
1:118965254 A C 1.677262 1.5297e-05
1:118982799 G T 1.967426 -1.4749e-05
1:118982902 C T 0.377996 2.4152e-05
1:118985592 G A 1.385815 -1.5702e-05
1:118987451 C T 0.776727 -5.4093e-06
1:118987888 C T 0.383204 -1.4802e-05
1:119005768 T C 0.040502 1.4352e-05
1:119016240 C A 0.999833 -1.8942e-05
1:119016290 A G 0.329303 9.9907e-06
1:119018181 T A 0.076710 -4.0522e-06
1:119019514 T C 0.164174 2.6343e-05
1:119022906 A G 0.431553 1.6974e-05
1:119031058 G A 0.065613 1.1723e-05
1:119032260 T C 0.038438 -1.8563e-06
1:119042243 C A 0.566268 -2.2201e-05
1:119071757 C T 1.389443 2.3968e-06
1:119078917 G A 0.129030 2.2744e-05
1:119079122 T C 0.318859 -1.4386e-05
1:119080503 A G 0.951580 -5.0870e-06
1:119083461 G A 0.069013 4.6568e-05
1:119092246 C T 0.099615 7.2712e-06
1:119098290 T C 0.049260 1.5346e-05
1:119100181 C T 0.438730 8.6423e-06
1:119104331 T G 0.218785 6.6650e-06
1:119104901 A G 0.835177 1.3880e-06
1:119117081 A G 0.044109 2.7094e-06
1:119117167 C T 0.210684 3.3234e-05
1:119133991 G C 0.023241 -6.2529e-06
1:119136725 T G 0.028164 -1.9787e-06
1:119138227 G A 1.024197 -1.1870e-05
1:119179924 A G 1.289226 1.6004e-05
1:119191351 A C 0.283015 -3.6189e-05
1:119191396 G A 1.362989 2.9856e-05
1:119191403 C T 0.101308 3.1605e-06
1:119192883 A G 0.026488 -1.8713e-06
1:119199696 T C 1.288220 2.3272e-05
1:119205394 A G 0.036572 8.8848e-06
1:119213361 G A 0.056182 -4.8381e-07
1:119214843 A G 0.021147 2.4360e-06
1:119216278 C A 0.528132 -2.6124e-05
1:119234198 C T 0.114642 -1.1715e-05
1:119262909 C T 0.053860 1.1909e-05
1:119282172 A G 0.257424 1.6937e-05
1:119291435 G T 0.176651 2.9114e-05
1:119300747 C T 0.385421 -2.6887e-05
1:119307209 C T 0.039775 2.3636e-05
1:119310240 T C 0.036769 9.8860e-06
1:119316263 G T 0.228930 -8.4228e-07
1:119325437 G A 0.109699 -6.9953e-06
1:119355800 T C 0.054611 2.9212e-05
1:119372737 C T 0.233105 3.4757e-05
1:119388881 A G 0.149290 -1.2456e-05
1:119401774 C T 0.956955 -1.3569e-05
1:119402299 A G 0.057141 2.3934e-05
1:119408220 T C 0.060609 -7.1334e-07
1:119412354 T G 0.026066 1.6743e-05
1:119414003 G A 0.967246 -1.8106e-05
1:119424306 C T 0.049396 1.3973e-05
1:119427467 C A 0.092224 -3.0429e-05
1:119428329 T C 0.180983 1.5872e-05
1:119439951 T C 0.064056 -6.1860e-06
1:119446710 C T 0.589499 2.2277e-06
1:119449112 C T 0.066647 1.2915e-06
1:119458142 T C 0.024384 -1.2857e-06
1:119461396 T G 1.418001 1.3281e-05
1:119473972 G A 0.073759 -2.6599e-06
1:119486430 C A 0.662544 1.6335e-05
1:119490760 A G 0.055142 2.7418e-06
1:119492703 G A 0.360507 4.6386e-06
1:119493865 A C 0.071199 -2.4426e-06
1:119503843 G C 1.224521 2.9108e-05
1:119515061 C A 0.269266 -3.8070e-05
1:119519379 A G 0.036511 1.0056e-05
1:119534298 G T 0.042705 9.1649e-07
1:119540503 T G 0.034665 -1.7582e-05
1:119540842 C A 0.032540 5.5210e-07
1:119541967 A C 0.059198 -6.6639e-06
1:119561611 A G 0.352942 1.0734e-05
1:119573860 C T 0.515801 -1.0939e-05
1:119575818 G C 0.078872 1.8423e-05
1:119577410 C T 1.493042 -5.8796e-06
1:119581151 C T 0.260518 2.4164e-05
1:119584779 T C 0.094127 -1.3299e-05
1:119593644 G A 0.520860 -9.0368e-06
1:119603540 T C 0.037337 -5.8637e-06
1:119637891 A G 0.030173 4.4789e-06
1:119638553 A G 0.756950 4.4693e-06
1:119646024 A G 0.037497 -2.8532e-05
1:119654410 T C 0.078781 -1.4648e-05
1:119668640 C T 0.553117 -2.3198e-05
1:119689413 G C 0.025699 -1.1444e-05
1:119706724 G A 0.028297 4.0770e-06
1:119738959 C T 0.146726 8.9585e-06
1:119740487 G T 0.027804 1.1396e-05
1:119751002 C T 0.797000 -1.2093e-05
1:119752759 G A 1.350943 -3.7289e-05
1:119759690 G T 0.318958 -2.3107e-05
1:119760173 A G 0.056073 8.4827e-07
1:119763956 G T 0.142867 1.1051e-05
1:119765192 T G 0.277524 -3.9209e-05
1:119765746 T G 0.034056 -2.7339e-05
1:119766433 G A 0.100693 5.1084e-08
1:119768931 G A 0.050025 -6.5305e-06
1:119775774 A G 0.560444 1.6813e-05
1:119775926 A C 1.967950 -2.9418e-06
1:119776984 G T 0.336569 -2.3459e-05
1:119780123 T C 0.077424 -3.9955e-05
1:119786775 G A 0.348013 -2.0671e-05
1:119789097 A C 0.336436 6.3270e-06
1:119791825 T C 0.051181 -1.3427e-05
1:119795854 C T 0.242118 1.9383e-05
1:119795889 A C 1.227108 8.8644e-07
1:119801934 A G 0.145366 2.0912e-05
1:119802005 T C 0.058616 -6.0047e-06
1:119802937 A G 0.026189 -3.2901e-06
1:119805559 T C 0.023034 8.9986e-06
1:119812080 G T 0.061870 1.1108e-05
1:119816251 G T 0.052932 2.7356e-06
1:119823352 A G 0.051840 1.8158e-05
1:119826093 G A 0.042171 -1.6145e-05
1:119828591 G T 0.255792 -3.4918e-05
1:119830226 A G 0.572078 1.2906e-05
1:119833673 G C 0.076105 1.1527e-06
1:119837302 A G 1.005997 -2.1541e-05
1:119840483 G T 0.027389 -1.4519e-05
1:119847640 C G 0.059058 -1.2911e-05
1:119851930 G A 0.042273 1.0363e-05
1:119853076 C A 0.154236 -8.6676e-06
1:119853544 A G 0.073963 6.5098e-06
1:119867022 C G 0.035940 -5.3811e-06
1:119868291 T C 0.058426 -7.1046e-06
1:119875730 C T 0.363557 1.0511e-05
1:119878138 A G 0.030238 -1.6398e-05
1:119880045 C T 0.051171 1.2838e-05
1:119890100 T G 0.090649 -1.3048e-05
1:119893928 T C 0.306616 1.3554e-07
1:119895221 T C 0.906981 1.2474e-05
1:119895334 G A 0.266879 1.5824e-05
1:119896827 C T 0.122258 -1.4699e-05
1:119900942 G A 0.145672 -1.5912e-05
1:119901608 T C 0.027321 2.8679e-06
1:119913824 A G 0.374742 1.6105e-05
1:119914148 T C 0.034182 -3.0717e-05
1:119925936 C T 1.257040 -1.2168e-05
1:119935133 A C 0.067340 -1.7705e-05
1:119937071 C G 0.100903 5.4151e-06
1:119937772 A G 0.128024 -4.6050e-05
1:119955781 A G 0.105259 1.1407e-05
1:119956473 C T 1.335488 -1.4631e-05
1:119957247 A C 0.051810 -4.1176e-05
1:119968159 G A 0.046748 1.1931e-05
1:119981049 G A 0.156086 -7.0872e-05
1:119987158 A G 0.219520 -3.6042e-05
1:119994095 C T 0.843955 -2.2432e-07
1:119997068 G A 0.074466 9.6643e-06
1:119999642 G A 0.226639 7.2273e-06
1:120005490 A G 0.026216 -1.3737e-06
1:120008136 T G 1.273094 -3.7519e-05
1:120010279 A G 0.051705 1.3059e-05
1:120021508 G A 0.049930 1.6501e-05
1:120033087 C T 1.299001 -4.0165e-05
1:120039226 A G 0.026440 -9.3235e-06
1:120059946 C T 0.036188 2.1605e-05
1:120075762 G T 0.025618 -2.0377e-05
1:120076085 T C 1.354180 -6.0084e-05
1:120077512 C G 0.052459 -2.9578e-05
1:120094960 G A 0.772525 2.2047e-05
1:120099137 A G 0.403124 6.3647e-06
1:120111002 G A 1.224283 -1.4681e-05
1:120113578 C A 0.083187 -8.0013e-06
1:120113934 T C 0.021001 1.4946e-05
1:120115654 C G 0.407608 -4.0207e-05
1:120116433 G T 0.410964 -4.0851e-05
1:120123179 A G 1.153407 -1.1407e-05
1:120124350 C T 1.184202 -7.5213e-06
1:120127497 C T 0.420850 -2.9904e-05
1:120127818 C T 0.567373 1.4404e-06
1:120128099 G T 0.194446 -1.5556e-06
1:120131516 T C 0.234720 -2.6800e-05
1:120134599 G T 0.030075 -1.3192e-05
1:120136721 T G 0.051596 1.5660e-05
1:120138083 G A 0.842731 2.1682e-06
1:120138151 C T 0.189829 -5.8926e-06
1:120138388 C T 1.975844 -2.3818e-05
1:120146656 T C 0.053340 -1.3888e-05
1:120150949 C T 0.613671 -2.2649e-05
1:120162587 A G 0.106248 1.0352e-05
1:120163247 C T 1.208470 5.0832e-06
1:120163675 A G 0.350736 -3.4531e-06
1:120163899 G A 0.070172 -1.3123e-05
1:120169052 C A 0.416186 -4.5765e-05
1:120169137 C A 1.197363 -1.8356e-05
1:120169199 C T 0.074592 1.0428e-05
1:120170684 T C 0.081130 -1.9750e-05
1:120177620 T C 1.362367 -2.6488e-05
1:120180034 G A 0.252872 -1.1371e-05
1:120190021 T C 0.053010 -1.8217e-05
1:120194473 C G 0.055247 1.6110e-05
1:120195042 G A 1.396273 -2.8610e-05
1:120210059 A G 0.077281 -3.3924e-05
1:120217558 A G 1.186531 -1.0126e-05
1:120218508 G A 0.170804 1.6771e-05
1:120227327 C T 0.021851 -1.4792e-05
1:120227630 A C 0.356590 -1.6668e-05
1:120228184 T C 0.279333 -2.7453e-05
1:120232281 C A 0.619849 -9.5876e-06
1:120246938 C T 0.263527 3.4860e-06
1:120257576 G A 1.358416 -1.6286e-05
1:120263018 C T 0.302414 1.0373e-05
1:120267220 T C 0.042681 1.1567e-05
1:120273909 C T 0.037469 1.5491e-05
1:120274455 G A 1.461692 8.9486e-06
1:120278487 C T 1.339513 -1.2729e-05
1:120286863 G A 0.220173 -1.1647e-05
1:120293169 C T 0.146488 -1.0069e-05
1:120293568 A G 0.311784 -1.4433e-05
1:120299060 T C 0.078566 -2.9665e-05
1:120305514 T C 0.093495 1.0928e-05
1:120307560 A C 1.934638 2.4072e-06
1:120309148 G A 0.837849 1.6898e-05
1:120312782 C T 0.089120 -1.8832e-05
1:120314849 A C 0.605209 -7.8059e-06
1:120328707 G T 0.031170 2.2484e-05
1:120335806 G A 1.438666 4.5598e-05
1:120336785 T C 1.114176 -5.2425e-05
1:120337954 C T 0.080045 1.1568e-05
1:120338776 A G 0.835221 6.6275e-05
1:120344880 G T 0.350270 -7.5962e-06
1:120345596 A G 0.024013 -1.6557e-06
1:120347136 T C 1.339727 -8.9183e-06
1:120347239 T C 1.090575 1.8660e-05
1:120347430 A G 0.047618 -1.2186e-06
1:120347632 T C 1.714833 3.1294e-05
1:120350386 T C 0.092866 6.7414e-06
1:120354019 T C 0.280081 -3.1762e-06
1:120358750 T C 0.026576 2.0274e-07
1:120359286 A C 0.035273 -2.2160e-05
1:120376580 C G 0.189632 -1.4500e-05
1:120378678 T C 1.589383 1.5657e-05
1:120381846 G A 0.147335 1.4416e-05
1:120384066 T C 0.038731 -1.9751e-05
1:120396298 T C 0.066807 -3.0912e-06
1:120405606 C T 0.043657 -2.8724e-05
1:120413071 G T 0.117059 9.1742e-07
1:120420260 A C 0.049165 -7.5456e-06
1:120421604 A G 0.191393 1.2842e-05
1:120425279 T C 0.026053 -1.4952e-05
1:120425404 T C 1.289338 2.7211e-05
1:120428635 G A 1.629273 3.6561e-05
1:120430326 G A 0.046945 -1.2888e-05
1:120430876 A G 0.125766 -3.8768e-06
1:120431343 G A 0.103062 1.9477e-06
1:120435771 T C 0.040094 2.6112e-06
1:120437884 G A 0.217976 1.3239e-05
1:120438827 C T 0.020814 -1.7141e-05
1:120444009 T C 0.099336 -2.2260e-06
1:120451352 A C 0.252471 8.5909e-06
1:120469077 C T 0.295132 -6.2201e-07
1:120474899 C T 0.381239 -4.8652e-07
1:120489877 G A 0.049376 -1.2565e-05
1:120507018 C T 0.136710 3.4566e-06
1:120511386 A G 0.032071 -5.7917e-06
1:120515032 C T 0.041913 3.0035e-08
1:120517959 T G 0.214614 1.1477e-05
1:120524331 A G 0.076010 -2.6803e-06
1:120525480 T G 0.037915 1.6395e-05
1:120531321 A G 0.047135 -1.0187e-05
1:120608422 A G 0.032713 -4.5791e-06
1:120656523 C T 1.334298 6.7332e-07
1:120681000 T C 0.553770 -1.5749e-06
1:120693210 G A 1.775105 5.1279e-06
1:120906102 A G 0.191277 -1.0535e-05
1:120918861 T C 1.460673 -2.9263e-05
1:121160505 C T 0.060418 -4.6113e-06
1:121188655 G T 0.197536 -1.4441e-05
1:121194819 G C 0.022724 -3.8516e-06
1:121196877 A G 0.061006 5.0542e-07
1:121200490 G T 0.779596 2.1041e-05
1:121236110 C T 0.299939 2.6500e-05
1:121258273 C G 0.025764 2.0791e-06
1:121267173 C G 0.038387 2.4088e-06
1:121280485 G A 0.039645 -2.0234e-05
1:121280613 G A 0.832062 1.2447e-05
1:121281487 A G 0.182611 -3.0656e-05
1:121299507 G T 0.026189 2.7274e-05
1:121301729 C G 0.058477 -7.1573e-06
1:121306567 T G 0.032047 1.4134e-05
1:121311667 A G 0.059123 1.7001e-05
1:121330376 C A 0.168205 -4.6033e-05
1:121331935 C A 0.042501 -3.5463e-06
1:121347299 C A 0.070210 7.1632e-06
1:121347754 T C 0.558023 4.4137e-05
1:121347829 G A 0.021864 4.2454e-06
1:121349358 G A 0.176192 -1.9323e-05
1:143670851 T C 0.067996 -5.1814e-06
1:144594393 A G 0.049076 1.2756e-06
1:144879054 C T 0.036239 6.4907e-06
1:144894611 C T 1.255524 -1.6053e-05
1:144896319 C T 0.927832 -2.3512e-05
1:144901893 T C 0.074850 2.8964e-05
1:144901955 A G 0.058871 7.2260e-06
1:144912153 G A 1.492457 5.7125e-06
1:145092966 G T 0.742882 8.1293e-07
1:145093015 G A 0.049498 1.1562e-06
1:145094900 T C 0.191944 -5.9492e-06
1:145394955 A C 0.952365 6.1282e-06
1:145395440 G A 0.195184 -9.6764e-07
1:145401928 C T 1.225507 6.2630e-06
1:145409855 C A 0.048832 1.1622e-05
1:145415273 G C 0.061557 1.1699e-05
1:145416056 T C 0.076197 -6.9299e-07
1:145420676 C T 0.170450 -4.1183e-07
1:145421477 C T 1.180684 8.3506e-06
1:145427921 G A 0.063437 7.7718e-06
1:145434148 T G 0.038102 1.0657e-05
1:145437310 T C 0.110345 -9.8671e-06
1:145438067 A G 0.099829 -1.9854e-05
1:145441620 C T 1.919679 5.6437e-06
1:145444556 G T 0.800845 6.1368e-06
1:145446215 A G 0.034423 -3.3557e-06
1:145451150 C G 1.920692 4.4564e-06
1:145461766 G A 0.085506 1.5261e-05
1:145466093 T C 0.762794 5.1389e-07
1:145466572 T G 0.045054 2.0784e-05
1:145471191 T G 1.919921 6.5209e-06
1:145472788 C T 0.076989 -2.4928e-05
1:145475242 T C 0.047982 6.6700e-06
1:145481434 G A 0.059973 6.3207e-06
1:145489716 G T 0.060524 6.7396e-06
1:145507253 G A 1.906308 -8.2146e-06
1:145515287 C G 0.079892 1.3431e-05
1:145524224 G A 0.033910 1.1948e-05
1:145530254 T C 0.284327 -5.4793e-06
1:145533175 C T 0.734804 -3.8281e-06
1:145535611 G T 1.300371 -2.9943e-05
1:145542281 A G 0.300476 6.0206e-06
1:145551515 G A 0.679393 1.8389e-05
1:145555901 A G 0.054526 1.1055e-05
1:145556145 C T 0.023707 2.7803e-06
1:145558824 C A 0.842394 -4.2634e-06
1:145561008 T G 0.194453 4.4995e-05
1:145561594 T C 0.682735 2.8248e-05
1:145562087 A G 0.478569 -2.6764e-05
1:145562293 C G 1.310686 -2.8126e-05
1:145562532 G C 0.023302 -1.0614e-05
1:145566535 T C 0.785155 2.3814e-05
1:145567008 G T 0.095776 -1.5450e-05
1:145570627 A G 0.775058 2.0016e-05
1:145574977 T C 0.068098 -2.5383e-05
1:145577585 G C 1.212554 -2.6112e-05
1:145583938 G C 0.045275 4.2176e-06
1:145586048 C T 0.113153 1.0978e-06
1:145594220 T C 0.076329 3.6723e-06
1:145602791 G C 1.261042 1.8756e-05
1:145603359 C A 0.256064 1.0865e-05
1:145607035 T C 0.021602 2.8024e-07
1:145609619 A T 0.020406 9.5669e-06
1:145625979 C T 1.197434 -1.3745e-05
1:145626119 T C 0.801569 1.2617e-05
1:145630111 C G 0.025658 -7.8875e-06
1:145639324 T G 0.738829 -1.6335e-05
1:145664437 G A 0.458622 1.5925e-06
1:145676673 T C 0.077910 3.4206e-06
1:145679352 G A 0.022724 -4.7705e-06
1:145684115 T C 0.021677 1.6698e-05
1:145687770 C T 0.106737 -3.5593e-07
1:145692749 C T 0.055862 1.2807e-05
1:145693503 A G 0.041893 -1.2649e-05
1:145696694 A G 0.711352 -8.3569e-06
1:145712647 G A 0.021990 2.1985e-05
1:145721297 G T 0.031690 -4.6261e-06
1:145723645 C T 1.075813 -1.4380e-05
1:145725689 A G 0.950689 -5.6221e-06
1:145727683 T C 0.132365 6.7861e-06
1:145728262 T C 0.022714 -9.1978e-06
1:145730160 G A 1.276623 -4.8513e-07
1:145736652 A G 0.204720 -1.1111e-05
1:145740514 C T 0.166251 -6.3162e-06
1:145831160 A G 1.245069 1.3459e-05
1:146497779 C G 0.560036 3.5484e-06
1:146498979 T C 1.421639 1.5517e-05
1:146499777 G A 0.823029 1.5170e-06
1:146508934 T C 0.534789 -1.1051e-05
1:146510112 T G 0.555776 1.3986e-05
1:146510198 C T 1.500804 3.8978e-06
1:146513184 C T 0.320059 -2.5027e-06
1:146516486 C A 0.063736 1.1345e-05
1:146522722 C T 0.468938 6.5171e-06
1:146532251 G A 1.028881 -1.7596e-05
1:146535638 A G 0.027709 1.0592e-05
1:146541719 C A 1.938929 -3.1953e-06
1:146541968 A C 0.034767 1.6453e-05
1:146546343 A C 0.509997 -1.0651e-05
1:146549527 T C 0.534806 -8.0548e-06
1:146551319 T C 0.102192 -1.1341e-06
1:146555392 T A 1.429000 -1.4065e-05
1:146557680 T G 0.042794 -3.9565e-07
1:146560564 A G 0.884634 -7.7768e-06
1:146579168 T C 0.221332 2.2114e-05
1:146581676 C T 0.530920 -4.0875e-06
1:146585620 T G 0.215168 1.9815e-05
1:146588267 T C 0.550826 -1.3663e-06
1:146596026 C T 0.065457 1.6644e-06
1:146610492 T C 0.048685 -1.1795e-05
1:146624972 G A 0.032642 1.3370e-05
1:146629691 A C 0.092876 7.6206e-06
1:146631800 C A 0.026138 1.2844e-07
1:146633933 A G 0.791346 5.0663e-06
1:146638960 C T 0.056240 1.1158e-05
1:146639664 C T 0.045721 -1.5574e-05
1:146646374 T C 0.024836 -2.0853e-05
1:146669947 T C 0.054006 5.7994e-06
1:146671073 C T 0.041927 -2.4573e-05
1:146672906 T C 1.854494 1.0172e-05
1:146684095 C T 0.020355 -1.1295e-06
1:146694247 T G 0.771063 7.8735e-06
1:146696955 C G 1.146726 -7.7384e-07
1:146703737 G A 1.146893 1.6375e-09
1:146707186 C T 0.152747 9.6500e-06
1:146710162 T C 1.296580 8.0642e-06
1:146716517 T C 0.130179 1.4100e-05
1:146716857 G C 0.662741 -9.4970e-06
1:146723739 T C 0.054768 1.2660e-06
1:146725671 G A 0.046571 6.7522e-06
1:146729968 C T 1.297182 -2.4962e-05
1:146735965 A C 0.043511 4.2520e-06
1:146736137 G A 0.024717 -2.0594e-05
1:146740502 G C 0.480092 -2.4990e-05
1:146740964 T C 0.029354 8.1985e-06
1:146741598 T C 0.114013 2.4499e-05
1:146743184 T C 0.061805 1.7942e-05
1:146749752 C T 0.036463 9.7776e-06
1:146751782 C A 1.921240 1.1557e-05
1:146763089 A G 1.441872 3.1746e-05
1:146767149 T G 1.923786 8.6695e-06
1:146786336 G A 0.058304 4.8826e-06
1:146791729 A G 0.621216 2.7612e-05
1:146800107 C G 1.748366 -1.0889e-05
1:146803255 C T 0.103582 -9.3788e-06
1:146810218 T C 1.254028 1.6721e-05
1:146821090 T C 1.341230 1.4504e-05
1:146828670 T C 0.097674 2.7734e-06
1:146835297 C T 0.156776 2.2839e-05
1:146837449 T C 0.657240 3.0755e-05
1:146851404 G C 0.057766 1.1358e-05
1:146862903 C T 1.420582 9.5437e-06
1:146872237 G A 0.067327 1.5214e-05
1:146881266 A G 0.417196 -3.0070e-05
1:146885441 C T 0.043100 3.0614e-06
1:146886988 A G 0.058569 3.8516e-06
1:146901677 A G 0.119565 4.9288e-06
1:146910461 A G 0.857585 -3.1491e-06
1:146913370 A G 1.118715 1.0352e-05
1:146919919 G A 0.265407 -1.0703e-05
1:146930509 A G 0.058742 -2.6519e-06
1:146934557 C T 0.072957 -9.4521e-06
1:146938638 G A 0.736272 -8.0006e-06
1:146940398 G A 0.028412 2.1003e-05
1:146948538 A G 0.066147 -3.0466e-06
1:146951423 A G 0.043106 5.3484e-06
1:146953869 G A 1.002781 -1.5797e-05
1:146963438 C T 0.029745 7.3470e-06
1:146967196 T G 0.246140 5.0272e-06
1:146967255 T C 0.030275 -1.3610e-05
1:146970699 T C 0.037704 4.6629e-06
1:146973512 C A 0.726603 -1.4698e-05
1:146978424 T C 0.086111 1.0554e-05
1:146984515 G A 0.753673 3.2259e-05
1:146988414 T C 0.044089 -1.3913e-05
1:146989128 T C 1.682695 5.7193e-06
1:146994158 A G 0.227261 4.6573e-06
1:146996800 T C 0.254569 5.9103e-06
1:146999434 A G 0.036062 2.3119e-05
1:146999835 C T 0.048152 -5.8928e-06
1:147000115 G A 0.028304 -1.9270e-06
1:147002022 T C 1.318489 2.6378e-05
1:147002600 C T 0.385411 -1.7659e-05
1:147004811 C T 1.430173 -1.9665e-06
1:147006103 T G 0.097259 -2.1737e-06
1:147010866 G T 0.066147 -1.2298e-05
1:147015179 C T 1.264418 1.5264e-05
1:147016936 A C 0.115747 -1.3634e-06
1:147020456 G A 0.412351 2.3178e-06
1:147037444 G T 0.056226 -4.8377e-06
1:147038722 G C 0.593058 -9.3086e-06
1:147040075 A T 1.313025 2.5690e-05
1:147040430 C A 0.148545 3.6546e-05
1:147041838 T A 0.029918 -1.2143e-06
1:147045830 G A 0.062961 -6.2783e-06
1:147049995 G A 0.412776 5.2262e-06
1:147053440 T G 0.309289 2.8359e-05
1:147060514 T C 1.799533 -1.9810e-06
1:147066272 C T 0.126953 -5.1923e-06
1:147069590 G A 0.047050 -3.2192e-07
1:147070609 C T 1.761985 8.0056e-06
1:147070727 T C 0.030945 -1.9561e-06
1:147075966 C A 0.062003 -9.7392e-06
1:147077785 C T 0.030109 7.5770e-06
1:147080763 T C 0.057790 -1.8816e-06
1:147088133 T C 0.045401 -2.0971e-05
1:147090956 T C 0.031680 -2.2457e-06
1:147091972 T C 0.853243 -2.0198e-06
1:147092881 T C 0.115499 -1.1352e-05
1:147096112 A G 0.037500 1.1931e-06
1:147099287 T G 0.191522 -1.8689e-05
1:147099688 G C 0.666403 2.3293e-05
1:147100693 T C 0.081310 -1.1116e-05
1:147103692 A G 0.030367 1.7096e-05
1:147104996 C A 0.269154 -7.1639e-06
1:147107250 T C 0.090544 7.4479e-06
1:147117540 C T 0.054571 -1.7917e-05
1:147119273 A G 1.141212 -2.3408e-05
1:147122616 C T 0.916592 -2.2224e-05
1:147124310 G T 1.404399 -3.6310e-05
1:147135590 G A 0.209409 -1.8747e-06
1:147138809 T C 0.588237 -6.0615e-06
1:147140519 G T 0.185042 2.9465e-05
1:147147433 A G 0.253804 8.6692e-06
1:147148880 G A 0.039237 -7.5612e-06
1:147154297 T G 1.397592 6.4651e-06
1:147167854 T G 0.448984 -4.1172e-05
1:147172140 C T 1.003665 3.6648e-05
1:147172857 A C 0.063781 1.7941e-05
1:147176269 C T 0.025862 9.9443e-06
1:147184498 G A 0.586490 -4.1819e-05
1:147186165 C T 0.096902 1.0178e-05
1:147189737 T C 0.027766 3.5610e-06
1:147190745 A G 0.084190 7.2889e-06
1:147205770 C T 1.487371 2.0081e-05
1:147208134 A C 0.021194 1.0572e-05
1:147210993 G A 1.209565 5.6991e-05
1:147211541 G C 0.035596 -1.1467e-08
1:147217965 C T 1.175053 1.4234e-05
1:147219250 G A 1.564541 2.1280e-05
1:147224422 G A 0.088137 -8.4401e-06
1:147226791 G A 1.557367 1.3224e-05
1:147236467 T C 0.501970 -2.3645e-05
1:147241002 A G 0.874652 4.0842e-06
1:147248586 T C 0.289638 1.6959e-05
1:147252439 A C 1.946443 9.7490e-06
1:147262276 G A 0.045745 3.9032e-06
1:147263072 G T 0.030071 1.9116e-05
1:147264098 C T 0.065851 -4.0769e-06
1:147270847 T C 0.287149 -2.4854e-05
1:147272111 C T 0.113027 -9.4492e-06
1:147273885 T C 0.105371 -4.5599e-06
1:147279092 A G 0.025934 -1.1437e-05
1:147279866 A G 0.074123 1.4810e-05
1:147284943 A G 0.313899 2.2723e-05
1:147306999 C T 0.073875 1.9357e-05
1:147307007 G A 0.029300 -2.3324e-05
1:147308112 T G 0.346500 -1.5316e-05
1:147309058 T G 0.024248 1.2087e-05
1:147309443 T G 1.148552 1.1410e-05
1:147309666 T C 0.033247 -1.2088e-05
1:147314270 C T 0.054316 -2.6234e-05
1:147317235 A G 0.035392 4.4569e-06
1:147318867 T C 0.034233 -2.4603e-06
1:147321889 C A 0.042566 -1.5478e-05
1:147323561 C T 0.392747 1.3972e-05
1:147331918 C A 0.042154 -1.2813e-05
1:147339968 T C 0.176760 -4.0128e-06
1:147344620 A C 0.075949 -1.2589e-05
1:147348339 C G 0.109134 3.2168e-05
1:147351955 T G 0.147189 -8.2551e-07
1:147358367 T C 0.020729 -1.3234e-05
1:147362412 T G 0.049093 -1.0909e-05
1:147364099 T C 1.695889 -4.4550e-06
1:147365465 G A 0.042617 1.7888e-05
1:147368778 C T 0.065634 -8.3748e-06
1:147373066 T C 0.077723 2.4149e-05
1:147373447 G A 0.528587 -8.5030e-06
1:147373573 A G 0.089976 -1.1324e-05
1:147375507 G A 0.035654 2.8672e-05
1:147377053 C A 0.061571 -5.6613e-06
1:147380886 T C 0.082605 -2.3532e-05
1:147382550 C T 1.050521 1.2212e-05
1:147383749 C T 0.055244 9.2787e-06
1:147385583 C T 0.075377 -3.0692e-06
1:147385641 T C 0.061472 -8.7131e-06
1:147386099 A G 0.292082 2.4175e-05
1:147391614 T G 0.430387 1.9280e-05
1:147397142 T C 0.073576 -1.6941e-06
1:147730388 T C 0.453326 1.9743e-05
1:147735450 T C 0.275114 5.5024e-06
1:147735751 A G 0.413123 1.2666e-06
1:147737593 T C 0.049933 -1.8688e-05
1:147743814 G A 0.086321 -2.9116e-05
1:147744468 A C 1.848225 9.3747e-06
1:147762220 A G 0.113612 6.4219e-06
1:147781179 T C 0.141875 -1.4454e-05
1:147782766 G A 0.070172 2.7172e-05
1:147801691 A G 0.147002 -2.3985e-06
1:147803005 T G 1.550856 -1.8907e-05
1:147804488 A G 0.038139 -3.9992e-05
1:147817008 A G 0.252321 2.6282e-05
1:147820342 G A 0.182523 4.5853e-06
1:147823816 G A 0.085662 -2.9622e-06
1:147825454 G A 0.285745 1.0198e-05
1:147825548 C T 1.907572 -9.6955e-07
1:147826434 T C 0.044895 -1.1047e-05
1:147832715 G A 0.107723 3.9004e-07
1:149050039 T G 0.030075 9.4785e-06
1:149662945 T C 0.281655 -1.5967e-05
1:149734505 A G 0.028474 -1.6065e-05
1:149758064 A G 0.178202 -5.2025e-06
1:149783886 T C 0.175740 -1.4411e-06
1:149785255 A G 0.028392 2.1982e-06
1:149786633 T G 0.174455 -3.6584e-06
1:149815740 C T 0.082820 -1.1538e-05
1:149817508 C T 0.172796 -3.5876e-06
1:149849171 A G 0.071988 2.8452e-05
1:149850114 C T 0.034583 6.0518e-06
1:149854324 C T 0.089558 2.8972e-05
1:149860372 T C 0.186242 -2.4654e-05
1:149861829 C T 0.165867 7.6733e-07
1:149868479 T G 0.062135 2.2535e-05
1:149871905 C G 0.164317 -6.4469e-06
1:149876665 A G 0.044755 -8.4118e-06
1:149878407 A G 0.040087 1.9471e-05
1:149881173 C A 0.239939 -2.3092e-05
1:149881538 A G 0.025325 3.2850e-05
1:149881900 A G 1.629974 2.9812e-05
1:149892872 G A 0.879677 3.9566e-04
1:149896923 T C 0.158326 -7.7109e-06
1:149898292 G A 0.058072 -4.4762e-06
1:149906167 G T 0.157048 -5.0387e-06
1:149906413 C T 0.818164 7.4910e-04
1:149908108 G A 0.526221 -4.3762e-05
1:149920593 A C 0.095382 1.2398e-05
1:149922148 A G 0.110304 -1.5141e-05
1:149938745 G A 0.447009 -5.3517e-05
1:149938898 C T 0.286625 -5.2921e-05
1:149951246 C T 0.036592 2.1171e-05
1:149951467 T G 0.168828 -1.9355e-05
1:149955256 A G 0.047859 3.8129e-06
1:149955618 T C 0.042964 -4.8880e-06
1:149962986 A G 0.064610 -3.0684e-05
1:149967911 G A 0.072654 6.1451e-06
1:149977961 T C 0.099363 -3.0236e-05
1:149989434 C T 0.258716 -4.6738e-05
1:149992890 T C 0.185807 -8.6977e-06
1:149993912 C T 0.073365 4.2177e-06
1:149993982 A G 0.082517 -1.0112e-06
1:149996293 A G 0.057127 -7.6241e-06
1:149998494 C T 1.305430 -6.0537e-05
1:150001721 G T 1.310465 3.7184e-05
1:150029936 A G 0.338979 9.8602e-06
1:150041405 G C 0.506781 5.2150e-06
1:150058019 A G 0.058620 1.2067e-05
1:150103261 T C 0.190169 -3.3688e-05
1:150116525 G A 0.204554 -3.8557e-05
1:150118636 G A 0.041260 -9.3404e-06
1:150121079 T C 0.029990 4.0294e-06
1:150125249 G A 0.510701 4.4154e-06
1:150125362 G A 0.112500 -2.7029e-06
1:150126502 A C 0.037000 4.8979e-06
1:150130096 A G 0.095300 -1.2575e-05
1:150133507 A C 0.150670 6.8612e-07
1:150143153 C T 0.345289 7.2489e-06
1:150152938 A G 0.132392 -2.1397e-05
1:150165642 G A 0.036494 8.7924e-06
1:150179127 G A 0.266515 4.1974e-06
1:150185432 A G 0.572958 -3.8399e-05
1:150192450 C T 0.070227 -2.2227e-06
1:150230795 T C 0.099720 4.1167e-06
1:150231727 T C 0.082408 -2.6732e-05
1:150236107 A G 0.084628 4.2189e-06
1:150237624 A G 0.822417 -8.4196e-06
1:150246070 C T 0.248483 8.0042e-06
1:150266559 C A 0.448307 2.3593e-05
1:150270791 C T 0.391959 -9.3122e-06
1:150280550 A G 0.198971 2.2055e-05
1:150280621 G T 0.024642 1.3069e-05
1:150284370 A G 0.035562 -1.6364e-05
1:150292561 T C 0.031999 -2.0436e-06
1:150299315 A G 0.128561 1.2481e-05
1:150304781 G A 0.788483 -2.3845e-05
1:150312332 T C 0.034318 -2.9372e-06
1:150317455 C T 0.079301 -1.0049e-06
1:150338002 G C 0.224137 -7.7086e-06
1:150343609 G A 0.253365 -2.1065e-05
1:150345324 T G 0.077336 -1.5968e-05
1:150346106 G A 0.118674 -5.1898e-06
1:150362154 T C 1.227271 -6.2825e-06
1:150363261 G A 0.079209 -6.1457e-06
1:150379667 G C 0.024329 3.5879e-05
1:150384895 A G 0.439199 1.4571e-05
1:150388318 G A 1.481020 -1.9480e-05
1:150407440 C T 0.050423 4.8018e-06
1:150429944 G A 0.240486 3.0606e-06
1:150436922 G A 0.104259 1.7944e-06
1:150440279 C T 0.439624 2.3395e-05
1:150448327 C T 0.024761 -5.6732e-06
1:150449557 G A 0.197917 2.0406e-05
1:150449575 T C 0.033002 4.8578e-06
1:150456169 T C 1.225262 -6.4686e-06
1:150468547 T G 0.101767 2.5435e-06
1:150479605 T C 0.051263 -5.8006e-06
1:150481896 T C 0.043807 1.1082e-05
1:150482738 A G 0.529536 -2.1996e-05
1:150483355 T C 0.788660 -1.9683e-05
1:150484844 T A 0.023768 1.4138e-05
1:150484987 A G 0.796939 -2.0178e-05
1:150487689 A G 0.049284 3.0286e-06
1:150496388 G C 0.240435 5.3518e-06
1:150506263 T C 0.393448 -1.9864e-05
1:150506478 C G 0.238549 -1.6166e-05
1:150510122 T C 0.196326 2.4872e-05
1:150510660 T C 1.465150 -1.8696e-05
1:150517968 T G 0.076020 2.5338e-05
1:150522242 C T 1.299297 -3.4203e-06
1:150526044 C G 1.069951 -3.3554e-06
1:150526270 T C 0.021745 -2.5798e-06
1:150528885 A G 0.107863 1.3412e-05
1:150530043 A G 0.025186 4.6175e-05
1:150530548 G C 0.062499 -1.7311e-06
1:150531380 C T 1.158690 -6.6353e-06
1:150531905 A C 0.035402 -6.5870e-06
1:150535196 T C 0.160261 -9.5450e-06
1:150543030 T C 0.039010 -2.6080e-06
1:150546114 C T 0.021089 8.5934e-06
1:150547747 A G 1.161930 -6.6400e-06
1:150547938 A G 0.157963 1.2597e-05
1:150550924 C T 0.022184 -1.0503e-06
1:150551295 C T 0.076367 4.3459e-06
1:150551327 A G 0.032832 -7.1451e-06
1:150569968 C T 0.159860 -1.0826e-05
1:150599849 T C 0.054887 1.4648e-06
1:150609429 A G 0.109722 -1.7673e-05
1:150611957 G A 1.301051 -4.0186e-06
1:150616888 A G 0.142296 -1.7609e-05
1:150618632 C A 1.423750 5.6467e-05
1:150651482 G A 0.039295 9.9810e-07
1:150658287 G A 0.466561 -2.3587e-05
1:150658971 T C 0.805109 7.4662e-06
1:150679033 A G 0.783057 6.7325e-06
1:150683207 C T 0.023782 -1.4457e-05
1:150724531 A G 0.031618 -8.6321e-06
1:150737220 G A 0.169474 -1.5172e-05
1:150738200 G A 0.708200 2.5092e-06
1:150739035 T C 0.280553 5.0829e-05
1:150740700 G T 0.031612 5.1930e-06
1:150742700 C T 1.107169 4.6315e-06
1:150744443 T C 0.065603 -7.9569e-06
1:150763578 C T 0.058647 -3.0407e-06
1:150784620 T C 0.046210 -6.1982e-06
1:150789864 C A 0.021650 6.5285e-06
1:150795365 A G 0.137091 -2.1615e-05
1:150799112 C A 0.159764 -1.2286e-05
1:150803027 T C 0.094760 -4.0732e-06
1:150804484 C G 0.069611 7.6416e-06
1:150808889 G C 0.730411 4.0547e-06
1:150859040 C G 0.221158 -8.9912e-07
1:150863650 A G 0.079270 -1.1225e-05
1:150884271 G A 1.844954 1.2123e-05
1:150902941 G A 0.516583 2.4339e-05
1:150918099 T G 0.044004 -2.9277e-05
1:150919842 T C 0.185535 -1.3053e-05
1:150923099 C T 0.143836 1.2084e-05
1:150938877 G A 0.091897 -6.6109e-06
1:150940358 T C 0.703903 9.1490e-07
1:150940625 G T 0.440913 -5.6734e-05
1:150951477 C T 0.435701 -4.1382e-05
1:150955582 G A 0.081749 -2.1519e-06
1:150958836 G A 0.322721 -3.4099e-05
1:150961869 G A 1.018532 -1.7637e-05
1:150968942 T C 1.278408 -2.9693e-06
1:150969592 T C 0.143224 -1.2367e-05
1:150972959 T A 0.026420 1.0882e-05
1:150974311 A G 0.099431 2.9231e-05
1:150974971 A T 0.142830 -1.3348e-05
1:150975108 C T 1.971489 1.4913e-05
1:150984035 T G 0.051487 1.2315e-05
1:150990825 G A 1.495640 2.8190e-05
1:150997940 C T 1.194222 -1.5300e-06
1:150999079 T A 1.357073 3.1455e-06
1:150999737 G A 0.493229 1.5327e-05
1:150999863 G A 1.150160 5.2646e-06
1:151006539 A C 1.761390 -2.4975e-05
1:151006691 T C 0.036562 1.1471e-05
1:151008354 T C 0.040186 1.5019e-06
1:151009208 G A 0.065749 -1.8291e-06
1:151011325 T C 0.315973 -1.8055e-06
1:151012060 G A 1.371125 -1.2690e-05
1:151015564 A G 0.058973 2.9084e-06
1:151015868 A G 0.161410 -5.5610e-06
1:151026635 A G 0.031125 -5.3639e-06
1:151032697 T G 0.043885 8.9568e-06
1:151035628 C A 0.142568 2.2324e-06
1:151040435 A G 1.560590 -3.7535e-05
1:151041431 T G 0.206434 -2.2094e-05
1:151060527 A G 0.046316 2.7215e-06
1:151061509 G A 0.043848 1.2272e-05
1:151062383 G T 0.078587 6.6034e-06
1:151084781 T C 0.160400 -7.3244e-06
1:151089885 C G 0.044004 1.2106e-05
1:151089888 C A 0.055767 1.6275e-05
1:151097835 T C 0.039135 4.9969e-06
1:151104078 T C 0.815668 -2.0637e-05
1:151104950 A G 1.397436 -2.1731e-05
1:151108137 G T 1.612073 -2.1624e-05
1:151110832 A G 0.159897 -5.3905e-06
1:151112483 C T 0.043372 1.5234e-05
1:151115007 A G 0.020763 2.1001e-06
1:151115997 C A 0.317652 1.3931e-05
1:151116279 A G 1.394325 -3.2343e-05
1:151137144 G A 1.332146 -2.2440e-06
1:151142070 T C 0.092812 -1.0663e-05
1:151143016 C T 0.020005 -7.4726e-06
1:151146276 C T 1.976789 1.2181e-06
1:151168869 G C 0.211466 -6.0378e-06
1:151185952 G A 0.073157 -2.5278e-05
1:151186087 A G 1.757409 3.8917e-05
1:151188980 G C 0.043678 -6.2255e-06
1:151204632 G C 0.268681 -5.6270e-07
1:151206557 G T 0.057685 3.1379e-05
1:151210292 A G 0.038986 2.2948e-05
1:151215011 G A 0.044136 5.5506e-07
1:151217329 A G 0.050130 -2.1683e-06
1:151217738 T C 1.416696 1.7553e-05
1:151221013 C T 0.156507 6.3404e-06
1:151246241 G C 1.431182 1.5337e-05
1:151254041 C T 1.547681 3.0214e-05
1:151259543 A G 0.217704 6.3657e-06
1:151285182 G C 0.087624 1.8039e-05
1:151288172 A G 1.311043 2.4191e-05
1:151297436 C T 0.057369 -5.1961e-06
1:151309224 A G 0.028470 1.4221e-05
1:151316324 T C 0.021691 2.0580e-05
1:151333167 A G 1.509810 3.8366e-05
1:151337703 T C 0.026080 2.6813e-06
1:151339944 A G 0.408716 8.4375e-06
1:151340121 T G 0.102525 -1.1580e-05
1:151340830 G A 0.041141 -6.6006e-06
1:151341570 T C 0.050474 -2.2597e-05
1:151342263 T C 0.084254 1.2777e-05
1:151343545 C T 0.718464 2.2377e-05
1:151344373 T C 0.047710 -1.8049e-05
1:151344741 G T 0.370553 1.9151e-06
1:151349174 T G 0.612692 2.8137e-05
1:151361151 G A 0.966760 -4.7941e-05
1:151372138 A G 1.652984 -1.9202e-05
1:151374025 C T 0.343423 1.6868e-05
1:151397277 T C 0.040393 1.3802e-06
1:151411444 C A 0.054220 -1.6657e-06
1:151413180 G A 0.237709 1.7840e-05
1:151413613 G A 0.105344 -1.1534e-05
1:151429708 A C 0.349240 -6.7523e-06
1:151437702 G A 0.020056 6.3635e-07
1:151442251 G T 1.655731 -1.9259e-05
1:151458193 T C 1.675079 -1.4082e-05
1:151458225 T C 0.244253 2.5531e-05
1:151468289 A G 0.039924 7.5902e-06
1:151471971 A C 1.743412 1.0226e-05
1:151474082 A G 0.156837 1.2749e-05
1:151476524 A C 0.051045 1.5469e-05
1:151493814 T C 1.656693 2.3631e-05
1:151497202 A G 0.066025 -2.0939e-05
1:151498143 A G 0.029269 7.0499e-06
1:151501841 G C 0.079716 -8.9607e-06
1:151502427 T C 0.131169 -1.2573e-05
1:151502589 A G 0.020521 1.9052e-06
1:151510026 G A 1.917972 1.2552e-05
1:151512426 C T 0.822169 1.0462e-05
1:151512895 G A 0.241330 -1.0957e-05
1:151513247 C T 0.631990 -2.4538e-05
1:151515188 T C 0.317475 -9.9555e-06
1:151515433 G A 0.059398 -1.3179e-06
1:151537788 A G 0.165265 -2.1194e-05
1:151538412 A G 0.172422 -7.7235e-06
1:151541162 T G 1.840582 9.8915e-06
1:151542176 T C 0.035239 -3.5225e-06
1:151548226 A G 0.021398 3.1691e-05
1:151553675 T G 0.240582 2.1167e-05
1:151553918 T C 1.386641 -6.5437e-06
1:151564717 T C 0.201616 1.3929e-05
1:151575756 A G 1.628246 9.7809e-06
1:151579662 A C 1.786614 9.6217e-06
1:151581008 A G 0.112708 2.1926e-05
1:151585573 T C 0.046411 7.2453e-06
1:151585791 T C 0.037480 2.0379e-05
1:151586218 T C 0.094457 2.2878e-05
1:151590206 G A 0.071124 -8.0996e-07
1:151593459 T C 0.227962 1.5565e-05
1:151600823 G A 0.053238 1.2049e-05
1:151627604 G A 1.111970 1.6887e-05
1:151629037 T C 0.039649 1.8915e-05
1:151632402 A G 0.062717 1.2999e-05
1:151652269 A G 0.372831 -7.3327e-06
1:151661584 C A 0.172201 2.4130e-05
1:151680974 T G 0.645222 -1.7023e-06
1:151686240 G T 1.653137 2.9999e-05
1:151689742 A G 0.133253 -1.4431e-06
1:151694298 G A 0.161988 2.8822e-05
1:151698829 A G 0.036681 -5.4895e-06
1:151701345 G A 0.360558 -2.0227e-05
1:151701466 C A 0.057556 8.4670e-06
1:151702063 G A 0.134868 2.0965e-05
1:151703592 A G 0.233377 1.4361e-05
1:151703992 G C 1.050943 1.5189e-05
1:151733335 G T 0.948537 -1.9617e-05
1:151735576 C T 0.325655 -5.5744e-06
1:151736876 T C 1.354720 -1.1330e-05
1:151742798 C T 0.636080 -2.2880e-05
1:151744168 C T 0.321980 -3.8157e-06
1:151748425 A C 1.357338 3.0917e-05
1:151751274 G C 0.082408 5.8665e-08
1:151752383 A G 0.247194 -1.2956e-07
1:151755970 T G 0.025492 1.3750e-05
1:151761172 G A 1.002495 2.7025e-05
1:151764648 A G 0.022663 3.2862e-06
1:151782407 T G 1.270201 2.2486e-05
1:151783324 G T 0.190319 -1.9341e-05
1:151784541 G A 0.153862 2.0473e-05
1:151792310 A G 1.044691 6.1830e-06
1:151792984 A G 0.195184 -5.4741e-05
1:151798295 A G 0.389484 2.0860e-05
1:151801951 A G 0.267512 6.4216e-06
1:151805015 A G 0.137159 -1.8646e-06
1:151805389 T C 0.104106 -5.5295e-07
1:151808864 G C 1.625880 -1.0689e-06
1:151813202 A G 0.037898 -2.2009e-05
1:151813791 A G 1.049314 8.9359e-06
1:151816718 C T 0.606005 -2.4688e-05
1:151817746 G T 0.073977 2.4629e-06
1:151817998 C T 1.649213 -3.6145e-06
1:151820324 C T 1.671088 8.1292e-06
1:151821854 C A 0.044765 -4.0170e-06
1:151823997 C G 1.431189 -8.4857e-06
1:151830843 G A 0.249754 2.4261e-05
1:151832796 G A 0.044952 -5.6882e-06
1:151832901 C A 0.373008 -1.1877e-05
1:151833619 G A 0.034597 -5.7766e-06
1:151833766 T C 0.443211 1.7511e-06
1:151844396 T C 1.848354 -2.6112e-05
1:151846517 T C 1.237073 3.0318e-06
1:151848303 C T 0.056359 -3.4164e-07
1:151862333 A G 0.098183 -1.9393e-05
1:151867528 T C 0.023275 -2.7830e-05
1:151867657 C G 0.020579 -1.4029e-05
1:151880870 T C 1.842360 -2.7430e-05
1:151883303 G A 0.284008 3.7285e-06
1:151895093 T C 0.462743 -4.8797e-06
1:151899559 C T 1.294727 4.0027e-06
1:151902494 C G 0.121676 1.1696e-05
1:151917859 C A 0.045333 -9.9873e-06
1:151937938 T C 0.594908 -1.9389e-05
1:151940401 G A 1.829597 -3.4276e-05
1:151961575 C T 0.817362 -2.1332e-05
1:151968062 A G 0.067520 4.0306e-07
1:151972609 C G 0.051613 5.5448e-08
1:151985662 T C 1.854314 -3.0324e-05
1:151985696 T C 0.179007 -1.5180e-06
1:151995438 A G 0.055230 2.7213e-05
1:152000117 A G 0.084486 -7.1388e-06
1:152014485 G T 0.080691 1.6126e-05
1:152014582 G T 0.080232 1.5631e-05
1:152034430 T G 1.302815 1.0746e-05
1:152037515 C T 0.875954 -3.2594e-06
1:152048854 A C 0.042800 8.4174e-06
1:152056368 C T 0.062009 -4.4094e-06
1:152062767 A G 0.379121 1.6785e-05
1:152070131 A G 0.167431 -1.3550e-05
1:152079314 A C 0.131927 2.1164e-06
1:152081921 C G 0.847501 -4.4146e-06
1:152084984 G C 0.085023 1.8245e-05
1:152088844 G A 0.372291 2.0325e-05
1:152106853 C A 0.763036 -1.4123e-05
1:152124082 A C 0.034515 4.4642e-06
1:152127455 C T 0.218003 3.8496e-06
1:152128121 A G 0.306875 -5.6138e-06
1:152129087 C T 0.324680 -1.7624e-06
1:152138208 A G 0.026315 -1.9761e-05
1:152152088 C T 0.052993 -9.8105e-06
1:152154891 G A 0.044704 4.8289e-06
1:152157887 G A 1.647020 -5.6690e-06
1:152158270 G A 0.062458 -3.0805e-06
1:152158481 T C 0.035545 3.7311e-06
1:152159773 T C 0.839940 4.0101e-06
1:152161735 T C 1.389076 3.7036e-07
1:152162106 G A 0.471953 -4.2796e-06
1:152175155 A G 0.310917 6.3341e-07
1:152175709 T C 0.126524 -2.0001e-05
1:152176769 G A 0.117824 7.2521e-06
1:152176871 C T 1.689600 5.7601e-07
1:152179152 T C 0.096307 -1.4806e-06
1:152184907 T C 0.054652 1.2678e-07
1:152192549 G T 0.148195 2.3168e-06
1:152192555 C T 0.262096 2.7301e-07
1:152192631 T C 1.686836 -3.2843e-06
1:152193286 T G 1.216202 4.1514e-06
1:152193605 T C 0.046370 -4.1029e-09
1:152193851 T C 1.689926 -1.2330e-07
1:152197753 A C 0.317445 -4.7304e-06
1:152203079 A C 0.037622 1.0366e-05
1:152217861 A G 0.041658 1.0173e-07
1:152219679 A G 0.630028 6.6359e-06
1:152247121 G A 0.127126 7.5073e-06
1:152251714 G A 1.690582 -3.5666e-06
1:152256434 G C 0.032781 3.0739e-06
1:152280782 G A 0.313236 5.2138e-06
1:152281745 T G 0.047132 2.6580e-06
1:152282684 A G 0.092713 -4.6155e-06
1:152286032 T C 0.262578 3.5792e-06
1:152286367 A C 0.310346 6.3378e-06
1:152293202 G A 0.312233 3.6145e-06
1:152296911 A G 0.051093 -1.9064e-06
1:152301221 G A 1.833334 -2.3701e-05
1:152306335 A G 0.037949 1.6720e-05
1:152308971 T C 0.118110 8.1309e-06
1:152310086 C T 1.704593 2.9293e-06
1:152329369 G C 0.382619 -1.3157e-05
1:152329435 T C 0.289240 1.7782e-05
1:152329852 T C 0.040301 5.6006e-06
1:152331240 A G 0.291341 1.9912e-05
1:152331594 C T 0.185868 3.9205e-06
1:152333961 T C 0.039798 6.2680e-06
1:152339346 C T 0.024394 -2.3987e-05
1:152366228 C G 0.099625 1.4810e-05
1:152382120 T C 0.279163 8.8923e-06
1:152384759 G A 0.282481 8.4738e-06
1:152391282 A C 1.333672 -1.2265e-05
1:152399100 T C 0.122999 -1.5343e-05
1:152412328 T C 0.144411 -1.9642e-05
1:152414864 T G 1.618690 -1.7004e-05
1:152416616 T C 0.297981 3.5224e-06
1:152418748 G A 0.104497 -8.0097e-06
1:152420108 G A 1.320389 -1.8684e-05
1:152429776 A G 0.039530 9.8565e-06
1:152434009 G T 1.138176 -3.5270e-05
1:152436418 G A 0.029840 3.1271e-06
1:152440910 T C 1.435480 -2.9300e-05
1:152442839 G A 0.090649 -1.1767e-05
1:152448098 G A 1.910034 -4.6182e-06
1:152452363 G T 0.108726 7.6486e-06
1:152453338 C T 0.176536 9.9848e-06
1:152453669 T G 1.565061 -1.5190e-05
1:152453803 A C 0.050790 6.6893e-06
1:152458003 A G 0.047618 7.9961e-06
1:152465360 A G 0.029595 -1.2409e-06
1:152465435 A T 0.050205 2.3555e-05
1:152480654 A G 1.391853 -4.7438e-06
1:152481047 A G 0.106731 2.3092e-06
1:152482751 T C 0.140008 -1.4305e-05
1:152486019 G T 0.545709 -3.1393e-06
1:152487979 T C 1.247626 6.3370e-06
1:152488063 T C 1.249074 5.2688e-06
1:152488146 A G 0.028423 -1.3125e-07
1:152491172 T C 0.161427 3.4923e-05
1:152493154 A G 1.394923 -4.4155e-06
1:152507671 T C 0.045476 4.2185e-06
1:152508562 T C 0.120255 4.2000e-06
1:152510399 A G 0.114819 -1.5197e-05
1:152511652 T C 0.033566 -5.5223e-06
1:152512099 G A 0.029024 -5.3320e-07
1:152514764 A G 0.046632 4.6255e-06
1:152529438 T C 0.049471 1.8978e-05
1:152530679 T C 0.425950 -4.1723e-06
1:152531054 T C 1.244043 8.3515e-06
1:152534754 G T 1.433226 1.2599e-05
1:152535675 T G 0.101369 -5.6132e-06
1:152536784 A G 1.375990 6.0216e-06
1:152537954 A G 0.735915 -6.8885e-05
1:152541062 C T 0.091877 1.1697e-05
1:152546889 A C 0.053982 -2.1389e-05
1:152550018 G T 1.319764 -1.5831e-05
1:152551276 G A 1.319699 -1.7798e-05
1:152552285 A C 0.783628 8.1922e-06
1:152591413 T G 0.048294 7.1580e-06
1:152592691 T C 0.137676 7.7218e-06
1:152624426 T C 0.160580 1.6180e-05
1:152625542 A C 0.107876 -5.3470e-06
1:152627991 T C 0.173061 -3.2922e-05
1:152636093 T C 0.143044 8.2296e-06
1:152637733 T C 0.023289 3.7419e-06
1:152640789 A C 0.094556 -7.2345e-06
1:152659805 A G 0.627138 -1.5094e-06
1:152663897 A G 0.102260 1.3242e-05
1:152668498 C T 0.791163 5.7053e-06
1:152671385 A G 0.032332 -2.9304e-06
1:152681603 G A 0.045581 1.9468e-06
1:152695206 G A 0.735089 -5.6241e-06
1:152697881 G A 0.913787 -3.3994e-06
1:152698783 A G 0.179898 3.7342e-06
1:152732106 T A 0.458881 -1.2750e-05
1:152732174 C T 0.213706 -8.4772e-07
1:152732567 A G 0.217538 -1.4941e-06
1:152733301 A T 1.032553 -1.1572e-05
1:152737144 G A 0.100091 3.8940e-06
1:152739242 C G 0.035416 1.8570e-06
1:152739758 T C 0.056440 -9.4535e-06
1:152757741 T C 0.291902 7.9077e-06
1:152758656 A C 0.299582 6.1948e-06
1:152758815 C T 0.066572 -1.5322e-06
1:152775726 A G 0.056576 -1.9819e-05
1:152777465 G A 0.709125 -1.9023e-05
1:152780522 C T 0.112776 6.0132e-07
1:152795971 C T 0.081919 1.0467e-05
1:152796449 C T 1.101716 4.6956e-06
1:152801416 A C 0.559716 -3.5448e-06
1:152809293 T G 0.038823 -1.9742e-05
1:152812903 G C 0.036473 -1.3814e-06
1:152813598 G T 0.112718 -1.1397e-05
1:152829193 T G 0.042559 3.6567e-06
1:152832831 G A 0.031901 4.5158e-06
1:152838914 T G 0.082524 2.9969e-06
1:152839007 G C 0.046737 -6.2204e-07
1:152845026 T G 0.189744 1.9569e-07
1:152849569 C T 0.107407 9.8964e-06
1:152851415 T G 0.243536 9.3821e-07
1:152869436 T C 0.134922 -2.0167e-06
1:152869763 C T 0.978292 -9.8664e-06
1:152871621 T C 0.020719 6.4363e-06
1:152880723 G A 0.108519 1.0927e-05
1:152882162 A G 0.059459 4.9340e-06
1:152884247 G A 0.169362 5.7825e-07
1:152918785 G T 1.011988 -8.7666e-06
1:152920663 G A 0.150146 9.3633e-06
1:152925586 A G 0.046547 2.7905e-05
1:152926691 G A 0.232126 -8.3489e-06
1:152930426 T C 1.169359 -6.4471e-06
1:152932031 G A 1.688495 -9.2974e-06
1:152933453 C A 0.053996 7.8887e-06
1:152933549 T C 0.055132 1.1147e-05
1:152935818 A G 0.100954 8.4054e-06
1:152944594 T C 1.145087 -5.1212e-06
1:152952063 A G 0.074827 -5.1418e-06
1:152955561 A C 0.045894 -3.1527e-05
1:152957573 C T 1.110239 -6.7275e-07
1:152957832 A C 1.107846 -4.2478e-06
1:152962930 C T 0.298688 2.1934e-06
1:152964479 G A 0.103973 2.2644e-05
1:152964690 T C 0.026566 -4.7648e-06
1:152975829 G A 1.105384 -7.1709e-06
1:152975941 G C 1.105731 -4.1781e-06
1:153012991 T C 0.144584 -1.0766e-06
1:153013401 G T 0.075867 -8.7575e-06
1:153015396 C T 1.037568 -1.1072e-05
1:153032131 A T 0.926826 -2.2155e-05
1:153036545 T C 0.113428 -5.4732e-06
1:153062837 C A 1.108352 -1.1721e-05
1:153067025 T C 0.055240 6.8353e-06
1:153077102 A G 0.857704 -1.8490e-06
1:153086952 A C 1.968745 1.0897e-06
1:153088775 C T 0.068938 -1.0824e-05
1:153094132 G C 0.123533 1.6134e-05
1:153097789 G A 0.080722 1.2570e-06
1:153099345 A G 0.221485 1.3649e-05
1:153101488 T C 1.146213 5.4350e-06
1:153104730 T G 0.024173 2.0370e-05
1:153113275 T C 0.064797 -1.5051e-05
1:153113893 A G 0.090010 -1.2681e-06
1:153114692 A G 0.061224 3.8917e-06
1:153119519 A G 0.995849 -1.0338e-05
1:153135780 G A 1.155688 -1.0952e-05
1:153136370 G A 0.052578 -6.4706e-06
1:153136788 A G 0.041478 -2.1861e-06
1:153138457 A G 0.033243 9.3871e-06
1:153142665 C T 0.026094 1.2948e-05
1:153146946 T C 0.421306 -1.5304e-05
1:153163377 G A 0.565183 9.8505e-06
1:153166562 A G 0.141354 6.7495e-06
1:153167307 C T 0.059997 -9.2453e-06
1:153170296 T G 0.639561 4.1538e-05
1:153170938 C T 1.026869 6.5024e-05
1:153171183 C T 0.202735 -5.9658e-05
1:153174361 C G 1.253987 3.6721e-06
1:153174958 T C 0.354459 2.1788e-07
1:153176366 A G 1.245889 -3.6464e-05
1:153176838 T C 0.031142 -1.7471e-05
1:153180097 A C 0.661452 6.8462e-06
1:153182116 A C 1.235128 6.1376e-06
1:153192160 A C 0.112456 -9.4652e-06
1:153194418 T G 0.050100 -2.3248e-05
1:153196656 A C 0.046510 2.8029e-05
1:153205431 T C 0.307572 2.0518e-06
1:153212060 C T 0.602690 -1.4393e-08
1:153226579 A G 0.634352 4.0178e-06
1:153226629 A G 0.025210 -6.2615e-06
1:153231361 G C 0.447532 -2.6980e-06
1:153233178 C A 0.038391 8.3927e-06
1:153233578 T C 0.287880 -2.5302e-06
1:153234295 A G 0.425777 3.0545e-05
1:153235048 G A 0.714731 2.2260e-05
1:153235837 C T 0.756049 1.2984e-06
1:153252204 T C 0.127361 3.4386e-05
1:153255979 T C 0.118463 6.1944e-06
1:153264270 A G 0.060517 2.9998e-05
1:153265813 T C 0.121833 -8.8612e-06
1:153266838 A G 0.853542 4.0354e-06
1:153271621 A G 0.055458 5.8348e-06
1:153277423 T C 0.734671 -1.4276e-05
1:153281727 A G 0.057545 3.2720e-06
1:153284277 C T 0.135799 6.0724e-06
1:153294653 C T 1.044908 1.0564e-05
1:153300151 A G 0.037595 1.3250e-05
1:153303252 A G 0.055777 -1.5598e-05
1:153314153 A C 1.711199 -8.6022e-06
1:153317515 C T 0.030449 8.6695e-07
1:153317723 C T 0.114445 -3.8688e-05
1:153320372 G T 1.711120 -8.0153e-06
1:153320401 A G 0.112470 3.3076e-05
1:153322574 T C 0.470515 -2.1247e-05
1:153328312 C T 0.171456 -2.0191e-05
1:153328448 A G 0.068982 6.7412e-06
1:153329020 A G 0.264170 -1.2783e-05
1:153336018 G C 0.560233 8.1238e-06
1:153337121 G A 0.051188 -6.7147e-06
1:153337510 C T 0.044381 -2.9667e-05
1:153337943 A G 0.531059 1.3680e-05
1:153338751 A G 0.643855 -1.2544e-05
1:153349194 A G 0.077815 1.7102e-05
1:153350282 T C 0.029568 6.6997e-06
1:153350621 G A 0.048696 -1.7061e-05
1:153362507 G A 0.234370 -3.4601e-05
1:153362788 C T 0.541605 -1.3524e-05
1:153369009 C A 1.863790 2.3707e-06
1:153371728 T C 0.027270 -6.2309e-06
1:153372687 C T 0.029235 1.1046e-05
1:153374608 C T 0.236447 -3.9183e-05
1:153390542 C G 0.151965 -2.3878e-05
1:153390626 A G 0.068075 -1.1682e-05
1:153393318 C T 0.171524 -3.2512e-05
1:153401588 G A 1.484233 -2.7933e-05
1:153404808 C T 0.126987 -3.0331e-05
1:153410777 G A 0.030979 -8.2420e-06
1:153410798 G A 0.024356 -6.7917e-06
1:153411752 T C 0.190686 -2.8226e-05
1:153411822 C T 0.032686 -4.5097e-06
1:153412872 C T 1.694455 -1.0191e-05
1:153418007 T C 0.025335 -6.2669e-06
1:153419760 T C 0.070356 4.1277e-06
1:153421859 G A 0.033869 -7.1608e-06
1:153431406 G C 1.890675 -6.8829e-07
1:153440437 A G 1.739383 -1.1470e-06
1:153450234 C T 1.558363 9.3300e-06
1:153452930 T C 0.023299 -2.5783e-06
1:153458960 C T 0.102413 -3.3797e-05
1:153459115 T C 0.045520 -3.8592e-06
1:153463266 G A 0.266699 -6.2787e-06
1:153466944 C T 0.072654 7.0683e-06
1:153479998 A G 1.722513 1.0856e-05
1:153480248 T C 0.057566 7.8251e-06
1:153483548 A G 0.037605 9.0437e-06
1:153498377 C A 0.084866 -8.6550e-06
1:153498976 C T 0.055455 -1.1259e-06
1:153499485 C T 1.797122 7.7811e-06
1:153500208 A C 1.923932 2.9322e-06
1:153500368 T C 0.103650 -3.0458e-05
1:153504863 G A 0.036504 -2.7897e-06
1:153509890 C T 0.131743 -8.4624e-06
1:153512691 A G 0.032733 -1.5352e-05
1:153514241 C A 0.101196 -7.0148e-06
1:153515120 C T 0.101563 -6.8623e-06
1:153519175 A G 0.068272 -1.7076e-07
1:153520954 T C 0.097068 -3.7016e-06
1:153521276 G A 0.181408 -6.9392e-06
1:153521932 A G 0.255191 2.4088e-05
1:153521952 A G 0.041369 1.9729e-05
1:153531697 C G 0.059092 -3.6329e-05
1:153532117 A G 0.273866 -3.5212e-06
1:153538449 T C 1.629314 5.4673e-06
1:153540573 C T 0.105323 -2.9138e-05
1:153549673 C T 0.077098 5.0246e-06
1:153551467 C A 0.043440 -1.2370e-06
1:153551491 T C 0.061425 2.7772e-05
1:153557969 T C 0.052697 1.7667e-05
1:153566574 A G 0.056481 5.4114e-06
1:153567363 G A 0.040692 1.2528e-05
1:153568986 C T 0.194942 3.0592e-05
1:153569007 G A 0.069564 1.6500e-05
1:153572197 T C 0.072593 5.0681e-06
1:153577869 T C 0.132535 1.4502e-05
1:153580357 A G 0.097252 -3.5613e-07
1:153582067 G A 0.070346 -6.8028e-07
1:153583372 C T 0.101519 3.4762e-06
1:153583500 A G 0.040696 -2.5542e-06
1:153586191 A G 0.090551 1.3973e-08
1:153587308 T C 1.051140 -4.9011e-06
1:153591876 A G 0.081623 3.6117e-07
1:153598116 A G 0.055638 -6.8277e-06
1:153600124 C T 1.031204 -1.2895e-06
1:153602553 T C 0.172670 4.2972e-06
1:153613477 A G 0.041549 -9.3202e-06
1:153615820 A G 0.032295 1.4110e-06
1:153615958 C T 0.041644 -2.6752e-08
1:153620086 G A 1.763716 -2.7907e-06
1:153631071 A G 0.814308 1.7276e-05
1:153634058 T G 1.064382 5.6167e-06
1:153640665 A G 0.920845 1.2722e-05
1:153641058 C T 0.029939 1.8652e-05
1:153643966 A C 0.041236 7.7046e-07
1:153653250 A G 0.033478 -4.1127e-07
1:153656495 A G 0.021599 6.0966e-06
1:153658480 A G 0.601099 5.4634e-06
1:153659860 G C 0.072120 -3.6918e-06
1:153662340 A G 0.137774 -9.7946e-06
1:153662423 A G 0.034831 -5.2386e-06
1:153673220 C T 0.129210 9.0662e-07
1:153674622 C A 0.947452 8.7743e-06
1:153676713 A C 1.059925 3.4795e-06
1:153706699 G T 1.043096 8.5891e-06
1:153717125 A G 0.036623 -7.5820e-07
1:153718746 A G 0.853519 1.9738e-05
1:153719645 C T 0.110161 4.8953e-06
1:153725304 A G 0.033237 -8.3695e-06
1:153727562 A G 0.153577 -9.2873e-07
1:153729662 G T 0.026481 -9.2154e-06
1:153733254 T C 0.054717 -6.2950e-06
1:153736280 A G 0.050800 6.5626e-07
1:153743234 C T 0.889693 -8.3890e-06
1:153743317 A G 0.846957 1.6287e-05
1:153745128 C G 0.118695 3.4209e-07
1:153747616 T C 0.118389 1.7081e-06
1:153750738 C G 0.048845 -2.0351e-05
1:153752065 G A 0.337970 -1.4086e-05
1:153753079 C T 0.361602 8.2462e-08
1:153770361 A G 0.100196 3.0425e-05
1:153774276 C T 1.627927 -1.9104e-05
1:153784029 C G 0.501069 1.2012e-06
1:153789150 A C 0.099873 -2.3086e-06
1:153790501 T C 0.603254 -2.5159e-06
1:153794951 A G 0.079909 4.4834e-06
1:153816780 G A 0.070339 1.1076e-05
1:153823728 A C 0.031544 -1.3968e-05
1:153824852 C T 0.035705 -6.6671e-06
1:153832768 A T 0.147957 1.4119e-05
1:153848996 A G 1.022391 -1.2481e-05
1:153888820 T C 0.276225 1.8194e-06
1:153889042 T C 0.198852 -8.7440e-06
1:153901794 C T 0.025050 -1.9734e-05
1:153913770 G A 0.958713 1.1445e-05
1:153914261 G C 0.168682 1.6921e-05
1:153926078 C T 0.599936 1.5947e-06
1:153931679 A C 0.091567 5.5045e-06
1:153932270 T C 0.246035 -2.0858e-05
1:153934303 C T 0.875325 9.3181e-07
1:153939130 T C 0.951787 -1.6423e-06
1:153941514 T C 0.577113 -1.4171e-05
1:153946189 C G 0.037456 -6.2989e-06
1:153954646 T C 0.086852 -5.7305e-06
1:153963749 T G 0.027722 -2.1577e-05
1:153963808 T C 0.074507 2.0444e-05
1:153963983 G A 0.051392 -1.3118e-05
1:153973171 T C 0.274298 -1.0292e-06
1:153978832 T C 0.092380 2.7082e-05
1:153994647 T C 0.566050 5.0130e-06
1:154026642 G A 0.311808 -4.1728e-06
1:154031217 G A 0.113248 -6.9187e-06
1:154036161 A G 0.049253 8.6900e-06
1:154049141 G A 0.037779 -1.4949e-06
1:154060535 G T 0.068707 1.0241e-05
1:154072287 T G 1.081603 9.6078e-06
1:154072601 A G 0.064093 -1.0750e-05
1:154090501 A C 0.218792 -2.0991e-05
1:154102171 C T 0.246304 -4.9337e-06
1:154127549 G C 0.078852 9.1765e-06
1:154134557 C A 0.649315 -2.8067e-06
1:154135267 T C 0.053166 -1.6250e-05
1:154141908 G A 1.009764 -7.9975e-06
1:154150448 A C 0.243811 -2.5133e-08
1:154154587 C T 0.099547 -4.0802e-06
1:154158881 G T 1.942336 -1.1601e-05
1:154164063 G A 0.064178 -3.9016e-06
1:154164139 C A 0.177345 -1.0297e-05
1:154167180 C A 0.041811 -2.2257e-05
1:154171550 G A 0.109478 2.5005e-05
1:154178079 A G 0.198448 -9.9295e-06
1:154182928 G C 0.048614 -5.0433e-06
1:154191267 A G 0.068292 1.2130e-05
1:154191691 G A 1.108577 -2.8693e-05
1:154211516 T C 0.854039 -2.4231e-05
1:154231268 C A 0.045789 2.9703e-06
1:154237638 T G 0.730292 -2.0197e-05
1:154238383 G A 1.101522 1.2955e-05
1:154239256 C G 0.102777 7.4201e-07
1:154245142 G T 0.595887 -1.4783e-06
1:154245917 C T 0.270990 1.8994e-05
1:154265961 T C 0.058018 -1.3789e-05
1:154267953 G A 0.236590 6.5521e-06
1:154268452 G A 1.235071 2.1510e-05
1:154270877 T C 0.749290 1.3030e-05
1:154277834 C T 0.068323 6.5446e-06
1:154278799 G A 0.296074 3.4472e-06
1:154282146 T C 0.496976 2.9291e-06
1:154285078 G T 1.039530 1.4944e-05
1:154290747 A G 0.047054 -3.8870e-06
1:154295592 T C 0.619057 9.1959e-06
1:154303228 A G 0.082034 -2.3377e-05
1:154308641 C A 1.473072 -1.3940e-05
1:154310495 C A 0.249768 1.2246e-05
1:154311911 A G 1.777325 -9.2899e-06
1:154316434 T C 0.526255 1.1597e-05
1:154316996 A G 0.096375 -8.7563e-06
1:154319756 T G 0.910744 -2.7380e-05
1:154321623 A G 0.096643 7.8648e-06
1:154335417 G A 0.603659 3.1594e-05
1:154346967 A C 0.307619 5.5448e-06
1:154351717 A C 0.305161 2.3833e-05
1:154355251 T G 0.869851 -3.4633e-05
1:154355304 A G 0.025978 1.6427e-05
1:154361126 A G 0.100852 3.6020e-05
1:154364140 A G 0.207491 1.3530e-05
1:154374201 C T 0.024812 -1.5015e-05
1:154374850 T C 0.038602 -1.1620e-06
1:154382049 G T 0.409148 7.1337e-06
1:154390932 T C 0.155148 -1.6323e-05
1:154391882 A G 0.245913 -6.5624e-06
1:154404336 T C 1.156252 2.2365e-05
1:154411473 T C 0.035603 -6.2121e-06
1:154415675 T G 0.055047 -2.8497e-05
1:154416069 A G 0.055475 1.5341e-05
1:154416572 C A 0.024934 5.9171e-06
1:154418879 T C 0.838515 -9.5071e-06
1:154422067 C T 1.155535 5.4847e-06
1:154423485 T G 0.334662 1.4501e-05
1:154426970 C A 0.821652 -7.0490e-06
1:154436384 C G 1.552495 3.3910e-05
1:154437896 C T 1.633547 1.8645e-05
1:154438143 T C 0.034648 -2.4651e-05
1:154443014 T C 0.026352 8.3208e-06
1:154461480 T C 0.076574 1.1177e-05
1:154462360 T C 0.321474 1.7304e-05
1:154476522 T C 0.052466 -1.8394e-05
1:154499947 T C 1.677323 -2.0789e-05
1:154505106 T C 0.334430 -9.1744e-08
1:154510155 C A 0.046785 9.3203e-06
1:154514267 T C 0.099897 -3.7227e-06
1:154516477 A G 0.631820 -7.6882e-06
1:154538554 G C 0.158626 1.3409e-05
1:154539156 T G 0.034070 -5.8454e-06
1:154541839 T A 0.044728 -2.1887e-05
1:154544490 C G 0.031867 2.2982e-06
1:154547167 C T 0.026461 -7.2817e-06
1:154547292 C A 0.196714 2.2486e-05
1:154548880 A G 0.487089 1.2194e-05
1:154548946 T C 0.148463 -1.4370e-05
1:154553430 A C 0.054567 -3.1342e-05
1:154553722 C T 0.390106 -1.5302e-05
1:154566932 C T 0.059269 3.7872e-06
1:154573967 C T 1.392904 -1.5731e-05
1:154589232 T C 0.959318 -4.4847e-05
1:154591882 T G 0.407302 2.8277e-05
1:154616035 T C 0.028970 -1.6741e-05
1:154625632 A G 0.979067 -3.8114e-05
1:154631123 C T 1.037548 -2.5473e-05
1:154635885 T G 0.550635 -5.7610e-05
1:154642224 C T 0.160495 1.6775e-05
1:154653632 G A 1.784584 4.4916e-05
1:154653951 T C 0.451065 5.9435e-06
1:154661369 G C 0.427052 -1.5036e-05
1:154666691 A G 0.069700 6.8564e-06
1:154671128 A G 0.152873 7.6890e-06
1:154677716 T C 0.445108 1.5695e-05
1:154677979 A C 0.064784 -4.6098e-05
1:154682250 G A 0.739665 -3.2080e-06
1:154684106 T G 1.902235 3.3409e-05
1:154688488 C T 0.117073 -1.1410e-05
1:154692088 C T 0.818891 1.0409e-05
1:154692883 A C 0.837301 1.4419e-05
1:154693406 C T 0.154253 -1.1734e-05
1:154693504 A G 0.058198 -2.3068e-05
1:154694347 A G 0.047632 -1.1822e-05
1:154695678 A T 0.210860 2.4489e-05
1:154699134 G C 1.705684 2.3687e-05
1:154699197 T C 0.038517 -1.0555e-05
1:154699702 T C 0.043249 -2.9321e-05
1:154700096 C T 0.024972 8.2601e-06
1:154700251 G C 0.084455 2.1303e-05
1:154700649 T C 1.403454 -2.4976e-05
1:154704595 G A 0.975746 -7.2024e-06
1:154708893 T C 0.118610 -2.4207e-05
1:154710904 T C 0.583879 -3.8671e-05
1:154711226 A C 0.872775 4.7555e-06
1:154712137 C T 0.308728 -1.2194e-05
1:154715314 C T 1.092727 6.6664e-06
1:154717151 G A 0.561185 -2.2155e-05
1:154717781 T C 0.092424 2.3690e-05
1:154720134 T C 0.095498 -1.0667e-05
1:154725859 G A 1.710043 -3.4282e-06
1:154726567 T C 0.230950 -7.8138e-07
1:154727461 C T 0.022388 1.6630e-05
1:154729627 G C 0.581883 2.1993e-05
1:154732776 C A 0.181047 -1.6375e-05
1:154733000 G A 1.318057 -1.7938e-05
1:154734555 C T 0.492148 2.6500e-06
1:154739104 C T 0.760734 -4.5891e-06
1:154739875 A G 0.084316 3.8966e-06
1:154744852 G A 1.446060 5.8747e-06
1:154750816 A C 0.900463 4.3103e-06
1:154752457 T C 0.027675 1.1494e-05
1:154752998 A G 0.135626 -1.0745e-05
1:154756163 G T 0.115635 -2.1845e-05
1:154757273 T C 0.573050 3.4464e-06
1:154759258 T C 0.541357 -1.2519e-05
1:154759546 C T 0.228879 5.1430e-06
1:154764199 G A 0.071549 1.6890e-05
1:154764715 T C 0.439016 4.9111e-06
1:154765841 A C 0.042195 -1.2674e-05
1:154766495 C T 0.161900 -7.5165e-06
1:154768689 T G 0.957563 1.0512e-05
1:154769174 T C 0.369656 5.7044e-06
1:154769750 C T 0.066888 1.5833e-05
1:154769949 T C 0.066184 -2.7280e-06
1:154771063 A C 1.726896 -2.4667e-07
1:154772089 A G 0.953426 -1.2817e-06
1:154775347 G T 0.319060 2.3415e-06
1:154776530 T C 0.182329 -6.4838e-06
1:154779819 A G 0.163103 -1.3447e-05
1:154783579 T C 0.177624 -1.6347e-05
1:154784707 A G 0.084190 1.9331e-06
1:154787029 A G 0.170671 3.6117e-06
1:154787735 C T 0.646262 2.8688e-06
1:154793296 C T 0.465123 1.2807e-05
1:154793763 G A 0.523168 3.9802e-06
1:154793798 A G 0.303070 1.3728e-05
1:154795237 T C 0.544465 -5.9397e-07
1:154795389 A G 1.560814 1.6624e-05
1:154796712 C T 0.253824 5.2383e-06
1:154796811 G T 0.034899 3.1786e-06
1:154801247 C T 0.580992 4.5239e-06
1:154801670 A G 0.052796 1.3513e-06
1:154803854 T G 0.078475 -3.6166e-06
1:154804988 G A 0.062887 -1.0107e-05
1:154807018 G A 1.332064 -1.6694e-06
1:154810683 C T 0.723248 5.5604e-06
1:154811573 T C 1.804435 -1.5891e-05
1:154814353 T C 0.631520 9.7952e-06
1:154814462 A G 0.071886 1.5441e-06
1:154815051 C T 0.701387 6.6709e-06
1:154816174 A G 0.248996 2.7966e-06
1:154824330 A C 0.457688 -2.6708e-07
1:154828409 A G 0.966835 1.6634e-05
1:154828918 A G 0.033791 -1.3342e-05
1:154829845 A G 0.043814 2.9510e-05
1:154832322 C A 1.941475 4.3672e-06
1:154835394 G T 0.056644 6.3783e-06
1:154836444 A C 0.087855 1.4873e-05
1:154840287 A G 0.838719 1.0763e-05
1:154843347 T C 0.780691 6.0128e-06
1:154848581 C T 0.046244 2.1267e-05
1:154849661 T C 0.235023 9.6930e-06
1:154852735 T C 0.050436 1.4744e-06
1:154853910 G A 0.024809 -1.0848e-05
1:154856891 T C 0.033461 5.8282e-06
1:154868744 C T 0.065858 3.3918e-06
1:154903047 A G 0.131726 1.7801e-05
1:154911798 G A 0.729027 -3.0846e-06
1:154917701 G A 1.895795 6.2832e-06
1:154918352 A G 0.218204 -1.4266e-05
1:154919080 T C 0.848874 7.2526e-06
1:154924015 T C 0.039999 -7.4615e-06
1:154928873 T C 0.051178 -1.4009e-05
1:154929408 T G 0.038078 -9.3423e-07
1:154930023 A G 0.051745 -4.4835e-07
1:154930303 C T 0.084163 -7.7919e-06
1:154938954 T C 0.074232 4.0459e-06
1:154941593 G C 0.832501 4.1177e-06
1:154965113 T G 0.057688 8.9563e-06
1:154976137 T G 0.350603 -4.1036e-05
1:154979561 C T 0.149823 1.1878e-05
1:154983930 T C 0.080307 8.5026e-06
1:154991389 C T 0.530665 4.1257e-05
1:154995909 T C 0.022901 -1.7311e-06
1:155000370 T C 0.670340 4.3007e-06
1:155006091 G A 0.680542 7.0571e-06
1:155006450 A C 0.411902 1.9655e-05
1:155012139 A G 0.114088 2.7973e-06
1:155019710 C A 0.681029 1.1837e-06
1:155025361 C T 0.345259 2.9702e-05
1:155026942 C A 1.724971 2.2565e-05
1:155030557 C A 1.071287 2.7504e-06
1:155031031 T C 0.077655 -1.0476e-05
1:155031376 T C 0.389314 2.6890e-05
1:155033308 A G 0.328365 -2.8243e-05
1:155033918 T C 0.441980 3.5559e-05
1:155035611 T C 0.957376 5.3071e-06
1:155049402 C T 1.173292 2.2072e-05
1:155058663 A G 0.277541 -1.3595e-05
1:155060318 A G 0.141014 2.7369e-05
1:155061335 A G 0.114815 -4.7264e-05
1:155065159 A G 1.064209 3.7170e-05
1:155076043 T C 1.018988 5.9361e-05
1:155081089 A G 0.145982 -4.2458e-06
1:155089338 G A 0.023044 -1.0120e-05
1:155091500 G A 0.031503 -9.6525e-06
1:155092807 G A 0.142102 2.5528e-05
1:155097562 G C 0.230290 2.7980e-05
1:155104213 A G 0.031044 5.2277e-06
1:155106227 T A 1.038211 -4.8832e-05
1:155106697 A G 0.824049 2.3061e-05
1:155108167 A G 0.031476 -1.0550e-05
1:155131930 C T 0.058055 -5.6608e-06
1:155132836 G A 0.812051 3.8405e-05
1:155138842 A G 0.234816 -5.0493e-06
1:155140648 T C 0.976749 7.2068e-05
1:155142938 A G 0.034073 1.6765e-05
1:155148520 A G 0.067422 6.7522e-06
1:155151493 T C 0.859203 5.8317e-05
1:155152545 T G 0.040332 -3.1705e-05
1:155160556 G A 0.027416 -4.5069e-06
1:155162067 T C 1.078900 1.1126e-04
1:155166193 A G 0.079614 -3.7538e-07
1:155171811 A G 0.048111 -1.3777e-05
1:155172725 C T 0.213339 1.6409e-05
1:155175089 T C 0.046102 2.2811e-05
1:155178782 T A 1.209259 4.7987e-05
1:155183047 C T 0.042923 -1.2408e-05
1:155194980 C T 1.017849 5.8042e-05
1:155197827 T C 0.071209 1.4088e-05
1:155206167 T C 0.028232 -1.2241e-05
1:155206341 G T 0.594605 7.6988e-06
1:155216421 A C 0.054649 -7.2684e-06
1:155218301 C G 0.041760 3.4806e-06
1:155221837 A C 0.495215 1.9725e-05
1:155230131 T C 0.509756 1.3561e-05
1:155230432 A G 0.022160 -4.8855e-06
1:155231927 T C 0.030354 -1.4870e-05
1:155239624 A G 0.522549 1.2383e-05
1:155247587 G A 0.048889 -1.3487e-05
1:155253495 A G 0.023068 1.3998e-05
1:155257818 T C 0.054336 -5.0749e-06
1:155262613 G C 0.523505 7.5056e-06
1:155265446 A C 0.043729 4.1880e-06
1:155273869 A G 1.384663 -9.1644e-06
1:155275095 A G 0.037775 -4.1050e-06
1:155282829 G A 0.524375 1.0159e-05
1:155286258 T C 0.503653 1.4086e-05
1:155290231 C T 0.057471 2.1364e-05
1:155300097 A G 0.047108 -1.0134e-05
1:155306440 C T 0.059857 5.9399e-06
1:155310443 T C 0.170906 2.6941e-05
1:155311658 T C 0.111888 -4.7710e-05
1:155318308 C G 1.391445 -2.3298e-05
1:155359817 G A 0.057732 2.0514e-05
1:155360109 C T 0.076418 1.4026e-05
1:155364327 C T 0.536356 1.7628e-05
1:155389517 C T 0.076554 -4.3737e-06
1:155402541 G T 0.052160 -1.5545e-05
1:155410921 C T 0.049450 -2.7889e-06
1:155425858 T C 0.033634 -8.0993e-06
1:155437711 A G 0.029487 -1.2939e-05
1:155447143 C T 0.049801 -5.0589e-06
1:155469304 G A 0.041002 -3.1697e-05
1:155477570 C T 1.360640 -1.4864e-05
1:155483786 G C 0.040737 -9.1701e-06
1:155484856 A G 0.116471 1.9237e-05
1:155485329 C T 0.030082 -3.0092e-06
1:155501548 C A 0.057610 2.2486e-05
1:155518618 C T 0.117930 -4.4551e-05
1:155534434 G T 0.091690 -1.0471e-05
1:155536738 A G 0.022663 2.0904e-05
1:155549562 G A 0.070475 4.6985e-06
1:155583937 G A 0.536441 6.9640e-06
1:155625241 A G 0.047662 -7.0031e-06
1:155625289 A G 0.062312 -5.2880e-07
1:155629116 A G 0.229145 -3.1943e-06
1:155629483 G C 0.067259 4.5829e-06
1:155640115 T C 0.110504 -4.3774e-06
1:155658085 C T 0.565574 -2.7483e-06
1:155659849 T C 0.040730 -3.4245e-05
1:155662830 C T 0.021504 -9.1075e-06
1:155682613 C G 1.873227 8.0643e-06
1:155685477 G A 0.197836 2.1569e-05
1:155711651 C T 1.928424 2.6202e-06
1:155735012 C T 0.596829 8.2486e-06
1:155738848 T C 0.056026 -1.2782e-05
1:155739430 T C 0.051133 2.2837e-05
1:155743310 C A 1.315116 -3.9352e-06
1:155750736 C T 1.908065 2.6549e-06
1:155773337 C T 0.245059 -1.3882e-05
1:155783763 T C 1.906114 -5.2620e-06
1:155806458 G A 0.054758 1.5270e-05
1:155819657 T C 0.067949 -2.1598e-06
1:155825393 T C 0.063288 3.3468e-06
1:155835774 C A 0.117991 3.0393e-05
1:155842568 C T 1.876297 1.2984e-05
1:155850558 C T 1.346520 -9.5417e-06
1:155852604 T C 0.044344 -1.8128e-05
1:155860198 T C 0.049617 -1.0614e-05
1:155880573 G C 1.860743 2.8235e-05
1:155904392 A G 1.857493 2.2642e-05
1:155914988 T C 0.507577 2.4216e-05
1:155917592 A T 0.062856 1.5098e-05
1:155922195 T C 0.253576 -1.5349e-05
1:155927752 A G 0.408788 8.5763e-06
1:155937390 T C 0.054098 -5.5457e-06
1:155940948 G T 1.487681 -1.7660e-05
1:155947635 A G 0.057433 -1.7111e-05
1:155954084 G C 0.111205 -5.1390e-06
1:155960366 C T 0.024458 -1.2980e-05
1:155961103 A G 0.051242 3.6130e-06
1:155964698 G A 1.274685 -4.6980e-06
1:155971887 C T 0.074986 -3.9671e-06
1:155980320 G T 0.059330 2.3686e-05
1:155996261 C T 0.216480 -2.5203e-05
1:155996352 T G 0.054081 1.2556e-05
1:156001168 T C 0.084336 7.3210e-06
1:156011444 C T 1.256520 -8.7345e-08
1:156014216 C T 0.042338 9.3231e-07
1:156016868 G C 0.160934 9.6970e-07
1:156019075 T G 0.286387 -8.5180e-06
1:156022802 T C 1.108301 4.9010e-06
1:156027550 T C 0.425739 3.9298e-06
1:156028446 T C 0.033645 4.0305e-06
1:156030037 T C 0.042600 -1.1227e-05
1:156032887 A G 1.075071 -3.0123e-06
1:156037357 T C 0.047060 1.1887e-05
1:156041549 A G 0.055716 8.5914e-06
1:156048559 T G 0.045568 -6.9914e-06
1:156055185 C T 0.309176 -2.3982e-05
1:156066966 C T 0.352813 -2.9229e-05
1:156071806 A G 0.460537 9.1400e-06
1:156078267 C T 0.039873 -4.3640e-06
1:156078614 G A 0.072219 -1.0424e-05
1:156081472 C T 0.671938 -1.8982e-05
1:156088076 A G 0.042705 -4.1188e-07
1:156093406 T C 0.083459 -5.2959e-06
1:156099669 G T 0.126878 -2.7180e-06
1:156100739 C T 0.126997 -5.8418e-07
1:156103596 C G 0.044153 2.2886e-06
1:156105028 C T 0.127470 -2.0831e-06
1:156105417 G A 0.137944 1.3671e-05
1:156106185 C T 0.126290 -2.3803e-06
1:156120488 G C 0.718899 1.5708e-05
1:156129748 C A 0.770692 -8.2578e-06
1:156129968 G A 0.486107 2.3261e-05
1:156131617 G A 1.257577 1.4076e-05
1:156137537 T C 0.046846 -1.7022e-05
1:156146218 T C 1.192257 1.5011e-06
1:156146546 T C 0.042953 1.2948e-05
1:156148165 C T 0.843975 2.2789e-05
1:156161202 A G 0.132967 3.2666e-06
1:156171234 T C 0.032849 1.3233e-05
1:156172499 C T 1.939646 -1.1410e-05
1:156181530 G A 0.132930 1.7038e-06
1:156181833 G T 0.063665 -3.2380e-05
1:156183138 T G 0.034042 -3.3457e-05
1:156190363 A G 0.056940 7.1686e-06
1:156191149 C T 0.674487 -3.8028e-08
1:156200445 C G 0.712457 -1.3458e-05
1:156202173 G A 0.759007 -2.7186e-05
1:156202300 T C 0.086706 1.5950e-05
1:156206121 A G 0.571932 -8.0481e-06
1:156206158 T C 0.038812 -1.8824e-05
1:156210557 T C 0.441838 1.5970e-05
1:156213921 T C 0.314266 -1.3840e-05
1:156214733 A G 0.054244 9.7596e-06
1:156220334 A G 0.021436 3.6379e-06
1:156223823 C T 0.473867 -1.9619e-05
1:156240835 C A 0.478933 2.2906e-05
1:156241348 T C 0.560583 3.8095e-06
1:156242806 G A 0.593813 1.0262e-05
1:156243821 T C 1.007435 2.8716e-05
1:156247665 T C 0.046285 3.7913e-05
1:156250075 T C 0.068697 -1.6225e-05
1:156250166 A G 0.031931 -2.0052e-06
1:156251425 T G 0.541449 -3.1452e-07
1:156255448 G A 0.024873 2.0428e-05
1:156264648 T C 0.222182 -5.3407e-06
1:156273346 C A 0.584050 1.3484e-05
1:156277781 A G 0.075442 3.4180e-05
1:156278799 A G 0.045190 -2.2046e-05
1:156286396 G A 0.378642 3.7679e-06
1:156289351 A G 0.026753 1.0018e-05
1:156290656 C T 0.133810 7.0709e-05
1:156291026 T C 0.083394 -2.5970e-06
1:156303631 A G 0.144237 1.7051e-06
1:156305565 T C 0.056923 1.8856e-06
1:156311076 G T 0.081144 -1.3578e-05
1:156314440 G T 0.038870 1.1010e-05
1:156314497 T C 0.046666 -9.9419e-06
1:156316741 C T 0.064529 3.6398e-07
1:156321154 T C 0.537094 7.2166e-06
1:156334116 T C 0.578626 1.8948e-05
1:156335111 C T 1.562728 3.2035e-05
1:156336687 A C 0.261096 -1.0564e-05
1:156341494 A G 0.163633 4.7132e-05
1:156347131 A G 0.908045 -1.4437e-05
1:156347147 G C 0.039900 -5.5343e-06
1:156347834 A T 0.453961 2.9312e-08
1:156351699 A G 0.854168 -4.1575e-06
1:156352351 A G 0.592915 -4.7377e-06
1:156354293 G A 0.505370 -1.2612e-06
1:156354367 G A 1.028263 -6.0769e-06
1:156355560 T C 0.168301 -1.0898e-07
1:156355966 G A 0.038642 -3.6218e-05
1:156356480 A G 1.717706 3.7992e-06
1:156359863 A G 0.522849 5.8930e-06
1:156362411 T C 0.224946 7.8485e-06
1:156369266 G A 0.897268 8.4929e-06
1:156371691 T C 0.306671 -9.3060e-06
1:156374718 G A 0.540521 -3.4017e-06
1:156379144 A G 0.048991 6.1203e-07
1:156381130 A G 0.106438 -3.8516e-05
1:156386787 C T 0.064185 -6.8925e-06
1:156394393 T C 0.107176 -3.7408e-06
1:156394481 T C 0.080878 -2.0108e-05
1:156395744 C T 0.242761 -1.5538e-05
1:156400060 T C 0.172306 -2.9326e-06
1:156407552 T G 0.050178 1.3190e-05
1:156408545 A G 0.105456 -8.3990e-06
1:156409458 A G 1.080008 -1.5541e-06
1:156409585 A G 0.114829 2.1948e-06
1:156417966 C T 0.090755 -6.7554e-06
1:156419617 C G 0.304291 1.2207e-05
1:156421654 A G 1.715238 2.1371e-05
1:156429161 T C 0.028249 1.0640e-05
1:156436101 C A 0.023942 -7.7997e-06
1:156443232 G A 0.145560 2.4855e-05
1:156449975 T C 0.046340 -3.2891e-05
1:156455173 A G 1.306470 1.7751e-05
1:156457644 G A 0.023411 -1.5108e-06
1:156461550 T C 0.069985 -4.6983e-06
1:156464545 G C 0.388348 -2.4394e-06
1:156472165 C T 1.852193 1.6916e-05
1:156474180 T G 0.063006 -2.6072e-05
1:156478177 G C 0.045255 7.2823e-06
1:156494916 A G 0.630246 6.9665e-06
1:156495639 T C 0.060925 6.8276e-06
1:156498673 A T 0.590070 -1.0631e-05
1:156501373 G A 0.057583 4.4191e-06
1:156508792 C T 0.037337 -1.5726e-05
1:156518379 A G 0.519758 -2.1238e-05
1:156526387 G C 1.323031 1.7835e-05
1:156529896 T C 1.379811 1.9578e-05
1:156534693 A G 0.096885 1.1605e-05
1:156537346 A G 0.060524 -2.2012e-05
1:156538730 C T 0.538943 -5.2005e-05
1:156540738 C T 1.432056 1.2788e-05
1:156550867 G A 0.059283 7.3152e-06
1:156550968 C A 0.078325 1.3722e-05
1:156551848 G A 1.483006 2.2962e-06
1:156555764 G C 0.030850 -2.1086e-06
1:156556321 A G 1.943580 -1.5589e-05
1:156556877 T C 0.051480 -3.9556e-06
1:156563813 A G 1.946851 -1.1828e-05
1:156564922 T C 1.459537 8.7124e-06
1:156565834 C G 0.453417 -1.5218e-05
1:156566570 A G 0.068629 -9.4013e-06
1:156567496 T C 1.492695 7.9465e-06
1:156567636 T C 0.030374 -3.6736e-06
1:156567730 C T 0.040985 -2.4550e-06
1:156569792 A G 0.039098 7.6954e-06
1:156573477 G T 0.038612 1.0410e-05
1:156594347 T C 0.096657 -3.5272e-07
1:156595447 A G 1.944104 -1.3268e-05
1:156596506 A G 0.122706 -7.2828e-06
1:156603422 G T 1.945038 -1.9515e-05
1:156612932 C T 0.591715 1.3618e-05
1:156613024 G A 0.094957 -3.5279e-06
1:156613827 A G 0.062492 2.2416e-05
1:156614521 A G 0.115859 2.4661e-06
1:156615194 A G 1.446873 -2.0900e-05
1:156616814 G C 0.025716 -1.4981e-06
1:156622252 A G 0.774949 2.3544e-05
1:156622882 T C 0.025128 -9.8291e-06
1:156624284 G A 1.081997 -9.7579e-06
1:156624435 A G 0.781011 1.7030e-05
1:156627069 G A 0.072950 1.5509e-05
1:156627996 C T 0.075476 5.6612e-05
1:156629037 G A 0.903224 9.4755e-06
1:156631646 C G 1.428208 -6.3733e-06
1:156635171 A G 0.043474 -1.2452e-05
1:156639000 G A 0.594656 2.7621e-06
1:156640156 A G 1.274488 -1.0258e-05
1:156640678 A G 1.263738 -6.4222e-06
1:156641537 T C 0.720511 1.0195e-05
1:156650909 T C 0.715384 -3.6270e-06
1:156651602 C G 0.422761 2.2745e-05
1:156653140 G A 0.048614 -1.1820e-05
1:156658926 T C 0.652542 6.8171e-06
1:156659893 A G 0.589502 1.3472e-05
1:156663125 C G 0.052775 5.7794e-07
1:156663335 C G 1.490027 -4.6059e-05
1:156663449 C G 1.917415 1.5446e-05
1:156663511 A G 0.312865 1.1668e-05
1:156667399 T C 1.237243 -9.8264e-06
1:156671013 T C 0.083241 1.2427e-05
1:156678877 A G 0.103531 -4.1502e-05
1:156679345 G A 1.176770 -1.7930e-05
1:156680312 G A 0.032591 2.9804e-06
1:156688372 G A 1.438618 -6.9077e-06
1:156694640 T C 0.066817 -1.6041e-05
1:156695334 C T 0.047903 -6.8973e-06
1:156696603 A G 0.119827 1.9798e-05
1:156697056 C T 0.110317 -2.0800e-05
1:156698265 T C 0.658178 -1.1238e-06
1:156698346 A C 0.410685 3.9965e-06
1:156700651 G T 0.677700 -1.9083e-06
1:156706914 T C 0.053795 7.6214e-06
1:156711667 T A 0.107132 -7.0510e-06
1:156721861 A G 0.036409 1.4186e-05
1:156722424 C G 0.679920 -2.3110e-06
1:156728849 C T 0.681188 1.4551e-05
1:156737969 T C 0.427256 7.6601e-06
1:156738676 T G 0.113738 -1.7043e-05
1:156740026 T G 0.100880 2.7289e-05
1:156759645 A G 0.060986 6.8702e-06
1:156760887 A C 0.841225 7.1500e-06
1:156761540 A C 0.021120 -3.0444e-06
1:156762590 C A 0.530134 -6.2493e-07
1:156774029 T C 1.007446 -3.3426e-06
1:156784186 A C 0.083999 7.8071e-06
1:156792842 T G 0.069958 -2.4675e-05
1:156796697 C T 1.553437 -8.2355e-06
1:156800764 C T 0.128472 8.5160e-06
1:156801661 T C 0.046404 -8.9192e-06
1:156801939 A T 0.061013 -9.9294e-06
1:156804121 C T 1.366817 1.7951e-05
1:156805583 T C 0.127439 -2.1304e-05
1:156807482 C T 0.186249 -1.5420e-05
1:156807739 A G 0.058168 -7.5189e-08
1:156809206 A G 0.488888 6.0143e-06
1:156809295 A G 0.161675 3.6187e-05
1:156814027 A G 0.304991 -8.9050e-06
1:156817550 A G 0.081620 1.0240e-05
1:156818448 G A 0.099758 -3.2878e-06
1:156818647 C T 0.426902 3.7673e-05
1:156819216 C T 0.056002 4.0100e-06
1:156824801 A G 0.177376 1.4338e-05
1:156826574 T G 0.100050 6.4799e-07
1:156830218 C T 0.059827 1.8784e-05
1:156835875 T C 0.054261 1.9844e-05
1:156836838 C T 0.064127 1.8745e-05
1:156837131 A G 0.130747 -2.3425e-06
1:156841674 A G 0.084431 -1.7939e-05
1:156846233 A G 0.441154 9.3453e-06
1:156848488 A G 0.071940 -1.6921e-05
1:156848946 T G 0.124909 -9.5614e-07
1:156852463 C A 1.467139 -1.3962e-05
1:156855497 T C 0.115597 7.7513e-07
1:156855795 C T 0.086179 2.0446e-05
1:156858049 G C 0.399442 1.4726e-05
1:156861168 T C 1.777886 -1.0737e-05
1:156869047 T G 0.173772 -7.0519e-06
1:156875107 A C 1.610248 2.3771e-06
1:156875482 T C 0.079110 -1.7671e-06
1:156876729 C T 0.221199 5.4073e-06
1:156877110 G A 0.060459 -2.1822e-05
1:156878044 A G 0.043535 5.1554e-06
1:156878473 T C 0.070788 -1.0326e-05
1:156878737 C T 0.246518 1.4888e-06
1:156879504 G A 0.205315 -2.7823e-08
1:156880190 A C 0.051752 2.5383e-05
1:156882757 G C 0.042341 5.3705e-06
1:156882996 C G 0.285833 -2.5038e-05
1:156883215 A C 0.208753 -2.7334e-06
1:156883242 A G 0.054421 2.3033e-05
1:156883493 A G 0.382103 1.3179e-05
1:156883546 G A 0.812860 1.1840e-05
1:156902259 A G 1.039938 -8.4047e-06
1:156902281 G T 0.314208 9.4609e-06
1:156903257 A C 0.075347 -1.4195e-06
1:156907081 C T 1.068404 -1.3101e-05
1:156907115 C T 0.710461 -2.3377e-05
1:156909695 A G 0.305641 8.3119e-06
1:156910488 G A 0.357913 8.0787e-06
1:156911288 A G 0.027352 -9.8408e-06
1:156915288 A C 0.031533 7.5291e-06
1:156921118 C T 0.030714 8.3537e-07
1:156921220 G A 0.191597 -1.1281e-05
1:156933962 G A 0.312964 7.9630e-06
1:156938035 T C 0.051252 -2.9845e-07
1:156945708 G C 0.771127 7.1514e-06
1:156955081 C T 0.044575 3.1592e-06
1:156963356 G A 0.056145 1.8458e-05
1:156964052 T C 0.416203 -1.4285e-06
1:156972485 T C 0.269371 -3.7289e-05
1:156977454 T C 0.042352 -4.3660e-07
1:157008032 T C 0.045704 5.3159e-06
1:157011560 T C 0.089490 2.0383e-05
1:157014702 A G 1.017142 -1.7274e-05
1:157024360 C T 0.077548 -6.2681e-06
1:157025945 A G 0.419392 -2.2338e-06
1:157030627 C T 0.211275 1.3098e-05
1:157030831 G A 0.043990 -7.3516e-07
1:157032241 T C 0.068843 2.7496e-05
1:157037055 T C 0.262188 -3.9511e-05
1:157044080 C A 0.071240 -8.0215e-06
1:157046852 G T 0.722595 -9.9409e-07
1:157048827 G A 0.034702 -3.1359e-05
1:157049759 G A 0.184566 -8.6929e-06
1:157053726 T C 0.995828 -1.5462e-05
1:157061958 C T 0.100812 -5.2200e-06
1:157062575 C T 0.100468 -4.3313e-06
1:157062739 G C 0.414061 4.3511e-06
1:157063648 A C 0.105483 1.9706e-07
1:157064929 T C 0.690045 2.0733e-05
1:157066747 C T 1.119266 -4.8491e-06
1:157066819 A C 1.219659 -2.8093e-05
1:157066950 C T 0.159268 2.5567e-06
1:157068533 A G 0.049794 -1.1927e-05
1:157069261 C A 0.044908 -5.4375e-06
1:157076127 T C 0.233683 3.1966e-06
1:157078083 T G 0.106125 -2.0220e-05
1:157079130 A G 1.124671 -1.3239e-07
1:157081110 G A 0.051535 -1.6996e-05
1:157083542 T C 0.146124 -4.3908e-06
1:157084910 A G 1.004127 8.1789e-07
1:157092437 A C 0.039003 -2.1166e-05
1:157095470 G A 0.194963 -1.4900e-06
1:157102453 T G 0.557693 4.8113e-06
1:157107614 T C 0.147304 7.8972e-06
1:157118421 C T 0.317795 -8.1850e-06
1:157121819 A G 0.159129 1.5377e-05
1:157122620 G A 0.029578 2.7884e-06
1:157127888 T C 0.046727 8.8443e-06
1:157130566 G A 0.530889 3.5087e-06
1:157133633 A G 0.744690 1.2480e-05
1:157143672 T C 0.057103 -1.9864e-05
1:157148481 T C 0.137023 -2.9765e-06
1:157149788 C T 0.832600 -1.5763e-05
1:157156412 A C 0.563391 -2.9062e-05
1:157157701 A G 0.056202 1.0602e-06
1:157161346 T C 0.125028 -7.8777e-06
1:157163869 A C 0.061829 2.3080e-06
1:157170463 C T 0.208440 -7.5698e-06
1:157185208 A G 0.132987 -1.9142e-06
1:157187711 C T 0.336712 -1.1273e-05
1:157196837 A G 0.100948 2.1357e-06
1:157197488 C T 1.083955 -1.3232e-05
1:157197805 T G 0.284334 1.2067e-05
1:157201840 G A 0.025016 1.0800e-05
1:157202454 G A 1.484325 6.5723e-06
1:157206949 A G 1.458089 -7.0411e-06
1:157210709 G A 1.133521 7.4837e-06
1:157216218 T C 0.056369 -9.7359e-06
1:157223298 G A 1.527040 7.4601e-06
1:157233305 A T 0.056539 2.8945e-07
1:157239106 A G 0.034753 6.7253e-06
1:157240301 G A 0.046802 8.0524e-06
1:157240942 T C 1.153176 3.1662e-06
1:157244089 A C 0.313093 -5.8300e-06
1:157253218 G T 0.593296 -6.2638e-07
1:157257952 C T 0.165068 -1.1235e-05
1:157258110 T C 0.084819 3.9188e-05
1:157258242 A G 0.205608 -9.8915e-06
1:157259757 T C 1.244689 3.2704e-07
1:157261872 C A 1.533901 -2.6013e-06
1:157262606 A G 0.154927 5.9047e-06
1:157262650 G C 0.033716 2.0400e-05
1:157262755 A G 0.027379 -9.3198e-06
1:157271757 C T 0.086491 -9.9098e-06
1:157271953 C A 0.060347 1.8144e-05
1:157272933 C T 0.048298 1.2875e-05
1:157273715 A G 0.088892 1.1243e-05
1:157276797 G C 0.359565 -1.1949e-06
1:157279490 T C 0.361449 -1.1010e-06
1:157279561 C T 0.116250 1.5087e-05
1:157292678 A G 0.085353 6.7697e-06
1:157293043 G A 0.020096 -1.5073e-05
1:157305533 G T 1.903948 -1.7810e-05
1:157306084 C T 0.043531 2.6943e-05
1:157316012 C T 0.561399 6.2086e-06
1:157322310 C A 0.197825 1.1852e-05
1:157324683 A G 0.163382 2.7333e-05
1:157331005 A C 0.047247 -6.0495e-06
1:157331407 A G 0.981206 9.9926e-07
1:157331599 C T 0.451252 -1.6505e-06
1:157346237 T C 0.635083 -4.0894e-06
1:157347856 A G 1.390701 -2.8438e-06
1:157348712 T C 0.218915 -2.7721e-06
1:157349454 T C 0.045418 -2.8958e-05
1:157350635 G A 0.075843 -1.0283e-05
1:157351481 C T 1.501851 -1.8152e-05
1:157352605 A G 0.044827 -3.9362e-06
1:157361577 C T 1.461482 -1.3256e-05
1:157375579 C A 0.146053 -2.2726e-06
1:157376058 G T 0.048597 4.2669e-07
1:157386812 C T 0.123063 6.8523e-06
1:157389211 A G 0.591134 -3.2589e-06
1:157392437 A G 1.458680 -1.7542e-05
1:157396318 G A 0.029738 1.8925e-05
1:157397189 A C 0.060826 -3.0799e-05
1:157398660 A G 0.023377 1.2904e-05
1:157400047 C A 0.107757 -1.1962e-06
1:157419719 T C 0.679771 -2.9951e-05
1:157421291 C T 0.254208 2.8917e-05
1:157434626 A G 0.020317 -1.2808e-05
1:157437510 A G 0.566030 -1.4555e-05
1:157437596 G A 1.531297 1.5598e-06
1:157440445 A G 0.066014 2.1258e-05
1:157440689 A G 0.088324 -2.5825e-05
1:157443532 T C 0.514662 1.2978e-06
1:157446892 C T 0.390004 3.6553e-05
1:157459416 T A 0.439893 1.7255e-05
1:157463209 C G 0.385081 -1.4706e-05
1:157464091 C T 0.053000 4.7569e-08
1:157466026 G A 0.551461 3.1421e-06
1:157467490 C A 0.074154 1.2981e-05
1:157468198 T G 1.579041 9.6933e-06
1:157471969 T C 0.605610 1.6766e-05
1:157474737 T C 0.929362 -2.3986e-06
1:157478041 A G 0.088470 -3.7568e-05
1:157479092 G A 0.178691 1.1098e-05
1:157479180 A G 0.113833 -4.4098e-06
1:157482887 C T 0.395209 -2.6563e-06
1:157483563 T C 0.028467 -9.6503e-06
1:157484575 G A 1.365301 -1.6341e-05
1:157485275 G T 0.145512 5.6817e-07
1:157485429 G C 0.104334 8.3105e-06
1:157489307 A G 0.349893 -7.3224e-07
1:157489516 G T 0.604526 -2.4466e-05
1:157508882 T C 1.689970 -1.5503e-05
1:157509025 T C 1.704674 -2.0504e-05
1:157513716 C A 1.714000 -1.4857e-05
1:157514091 T C 0.424165 2.9411e-06
1:157514097 G A 1.627512 -4.3021e-06
1:157519595 T G 0.028773 -2.4125e-06
1:157523550 C A 0.067792 9.0662e-06
1:157534853 C T 0.809331 9.2694e-06
1:157538725 A G 0.424971 6.6244e-06
1:157550950 T C 0.726185 1.6178e-05
1:157554717 G A 0.047026 -4.2842e-07
1:157556532 A G 1.502956 3.7984e-05
1:157559122 T C 0.305845 4.8204e-06
1:157565223 G T 0.513251 1.2372e-05
1:157566136 A G 0.029436 9.6953e-06
1:157566663 G A 0.066521 1.8699e-05
1:157571498 C T 0.764263 1.3677e-05
1:157577601 T C 0.044657 6.8643e-06
1:157586811 C A 0.054370 1.5247e-05
1:157587226 G A 0.808206 1.7029e-05
1:157597199 G A 1.359885 -2.0530e-05
1:157607838 T G 0.048767 -1.3840e-05
1:157621513 C T 0.448814 -2.3064e-05
1:157621835 T C 1.053064 -1.5926e-05
1:157624669 A G 0.041553 2.4110e-05
1:157637968 G A 0.108186 -3.1191e-06
1:157641266 A C 1.145162 -1.1034e-05
1:157641683 T C 1.091319 -1.6281e-05
1:157648155 G A 0.112017 -1.5710e-05
1:157648543 C T 0.111429 -1.4608e-05
1:157649282 G C 0.067901 -1.0317e-05
1:157668390 C T 0.969861 9.3474e-06
1:157669278 T C 0.920138 6.1891e-06
1:157670816 G A 0.920454 6.2649e-06
1:157684371 A G 0.048821 7.0423e-06
1:157694013 T C 0.343977 2.7169e-05
1:157694220 T C 0.121149 -1.8644e-05
1:157718283 T A 1.626818 -1.9254e-05
1:157738374 C G 0.058865 -3.0560e-05
1:157739631 T C 0.028521 1.2434e-05
1:157755145 T C 0.031843 3.8175e-06
1:157765649 T C 0.021371 1.6995e-05
1:157767519 T C 0.151428 -1.0438e-05
1:157772175 A G 0.023469 -2.8033e-06
1:157778198 T C 1.846848 1.1603e-06
1:157778634 C T 0.841476 3.3821e-05
1:157788052 C T 0.021800 4.2923e-06
1:157791102 A G 0.021089 4.9468e-06
1:157799973 C T 1.395501 -3.0225e-05
1:157800640 C T 0.037143 5.8423e-07
1:157806486 T C 0.055499 -3.6109e-05
1:157812354 C G 0.033515 -2.6304e-05
1:157816877 T C 0.254552 1.3568e-05
1:157818550 A G 0.087855 4.9405e-06
1:157818633 T C 0.058572 -2.4808e-05
1:157829583 A G 0.034702 2.4745e-05
1:157832053 G A 0.029616 1.4117e-05
1:157840112 A G 0.040733 1.2125e-05
1:157840353 C T 1.246202 -1.5820e-05
1:157841122 C G 0.056600 -2.1643e-05
1:157848031 A G 0.245586 6.5788e-06
1:157879197 T C 0.082374 -2.2128e-05
1:157879294 T C 0.606760 -1.1936e-05
1:157884976 T C 0.658372 -1.3187e-05
1:157890029 C A 0.302747 5.7508e-06
1:157891524 G A 0.385081 -3.5114e-05
1:157892325 C G 0.180218 -6.5615e-06
1:157899324 T C 0.271676 8.9482e-06
1:157905143 C T 0.244328 -7.7314e-06
1:157910551 C T 0.640754 5.8151e-06
1:157930021 C A 0.279272 2.2354e-05
1:157931997 C T 0.042624 1.5676e-05
1:157938547 A G 0.704260 -5.9675e-06
1:157940758 T C 0.263197 1.5256e-05
1:157941545 T C 0.849983 -1.3525e-05
1:157949060 A G 0.049763 1.0645e-05
1:157950912 G A 0.029646 2.9817e-06
1:157954910 G A 0.219612 1.5119e-05
1:157955705 T G 0.544927 -1.4251e-05
1:157958440 A C 0.060309 -1.7501e-05
1:157962934 C A 0.036130 -5.7667e-06
1:157975608 A G 0.983871 4.6062e-07
1:157977237 G A 0.040835 3.0201e-06
1:157977753 A C 0.169495 3.4156e-06
1:157978956 G A 0.501035 3.6475e-06
1:157979035 G A 0.211513 -8.5550e-06
1:157980372 G A 0.115002 -3.5299e-06
1:157980895 G C 0.107547 2.7638e-06
1:157983779 T C 0.029096 -1.1572e-05
1:157984869 C T 1.962299 1.0565e-05
1:157986247 C A 0.439825 -1.0905e-05
1:157990740 A G 1.791754 3.0809e-06
1:157990775 A G 0.117324 -2.0726e-05
1:157995576 C T 0.132532 -1.4299e-05
1:157998810 A G 1.815543 1.0277e-06
1:158006541 A G 0.145890 -4.3210e-06
1:158009616 A G 0.287941 8.5756e-06
1:158009800 C G 1.962095 -1.0081e-05
1:158011107 T C 1.719083 -3.6741e-05
1:158019933 G A 0.058045 -1.4993e-06
1:158020230 C G 1.332465 2.7015e-05
1:158022116 A G 1.354737 5.7579e-06
1:158023332 C T 0.197910 -2.0719e-05
1:158024083 A G 0.088967 4.4761e-07
1:158025336 A G 0.118701 -1.8019e-05
1:158026290 G A 0.404205 9.7786e-06
1:158026539 G A 0.281709 -2.0841e-05
1:158027330 A G 1.920645 -2.1276e-06
1:158031937 A G 0.154277 -7.5511e-06
1:158034283 G T 1.788596 8.2081e-06
1:158034344 C G 0.131260 -6.6769e-06
1:158036047 C G 0.072039 3.4020e-05
1:158037459 T C 0.048981 -6.9926e-06
1:158037981 C T 0.066375 1.0598e-05
1:158039727 A G 0.149582 -2.3473e-05
1:158040193 A G 0.661456 3.7095e-05
1:158042153 T C 1.811303 8.1760e-06
1:158042220 C T 0.052327 -1.3738e-05
1:158048609 A G 0.055438 1.1430e-05
1:158049646 C T 0.522033 -1.5211e-05
1:158053170 G A 0.253124 -2.4534e-05
1:158055971 A G 0.847392 -3.6413e-05
1:158056651 G A 1.285650 -1.5668e-05
1:158057008 G T 0.368238 7.4880e-06
1:158058109 A C 1.050715 -1.7531e-05
1:158059929 C T 1.513033 -2.7981e-06
1:158060178 T C 0.290559 3.3464e-05
1:158064439 A C 0.166741 -1.5554e-05
1:158066834 G A 1.054336 -1.5286e-05
1:158067047 C A 1.063709 -1.7223e-05
1:158072061 T G 0.029466 -1.4211e-05
1:158073254 T G 0.616170 3.6696e-05
1:158075448 T C 0.130155 -7.9649e-06
1:158079908 T C 0.141269 8.4261e-06
1:158082328 G A 0.041961 -8.3214e-06
1:158082681 G A 0.816716 5.0844e-07
1:158082710 A G 0.048250 1.5178e-05
1:158086321 A G 0.639537 1.1034e-06
1:158088128 G T 0.160869 -5.1833e-06
1:158098047 G T 1.296482 -8.4589e-06
1:158102014 C G 0.030105 7.7018e-06
1:158104102 A G 0.035800 3.2839e-05
1:158106844 C T 0.436360 -2.1517e-05
1:158113058 A G 0.841004 1.9445e-05
1:158115757 A G 0.360136 -8.2649e-06
1:158119588 A C 0.029123 8.8513e-06
1:158124248 C T 0.070506 3.2912e-06
1:158155497 C T 1.131764 -5.9461e-06
1:158160982 C T 0.939895 9.8930e-06
1:158169751 T C 1.736497 -6.8478e-06
1:158184020 A G 0.186773 2.0179e-05
1:158196724 G A 1.753394 -1.6258e-05
1:158217140 T C 0.090116 7.6772e-07
1:158218370 G C 0.121761 3.4531e-05
1:158219965 T C 0.244151 6.8737e-06
1:158220232 A G 0.045860 -1.0274e-05
1:158225019 G C 0.121860 3.6597e-05
1:158236640 T C 0.029884 3.3280e-06
1:158240519 G A 0.090544 -7.4903e-06
1:158241711 T C 0.056631 -1.6635e-05
1:158246898 C T 0.229015 2.0927e-05
1:158256296 C T 0.088705 -5.1469e-06
1:158258557 C T 0.120561 3.4302e-07
1:158260229 A G 0.191662 1.5792e-05
1:158267954 T G 0.030554 1.1803e-05
1:158293942 G T 0.250071 -4.9126e-06
1:158295629 G A 0.716101 2.8769e-05
1:158295750 C T 0.086420 8.4848e-06
1:158299756 A G 0.039669 -1.0581e-05
1:158299840 T C 0.037014 5.5412e-06
1:158300604 T C 0.030027 -1.4131e-05
1:158324425 G A 0.707656 2.0434e-05
1:158325891 C T 0.058950 3.1952e-06
1:158326898 C T 0.241496 8.6349e-06
1:158328294 T C 0.430951 7.7978e-06
1:158329313 G A 0.114489 1.2407e-05
1:158329511 C T 0.025934 2.7451e-05
1:158334546 A G 0.132651 3.8500e-05
1:158334602 C T 0.210616 2.5633e-05
1:158334930 A G 0.184403 1.1411e-05
1:158337244 A G 0.067891 8.4851e-06
1:158361318 T G 0.087957 -7.5122e-06
1:158362440 G A 0.038962 -3.7372e-06
1:158366125 G A 0.238117 2.9755e-07
1:158368392 T C 0.157062 1.9255e-05
1:158368846 C T 0.637953 1.2977e-05
1:158369064 G A 0.199192 1.1009e-05
1:158372322 A C 0.030415 5.6338e-06
1:158376800 T C 0.623364 -5.8571e-07
1:158380007 A G 0.132389 -6.1428e-06
1:158380428 G A 0.522175 3.0065e-05
1:158386250 T G 0.026767 4.1387e-05
1:158392453 G A 0.934723 -7.3156e-06
1:158396503 C T 0.060262 -2.2712e-06
1:158404601 T C 0.124491 1.1099e-06
1:158419779 C T 0.200562 -5.2449e-06
1:158424637 C A 1.824066 2.9351e-05
1:158429573 C A 0.078471 2.9571e-06
1:158435278 A G 1.209364 5.3364e-06
1:158435928 A G 0.164653 1.6315e-05
1:158449749 G A 0.021422 2.7749e-05
1:158450314 G A 1.078091 -3.8571e-06
1:158450382 T C 0.905655 -1.4431e-05
1:158460760 G A 0.043739 -2.7775e-05
1:158462840 A G 1.961929 -2.3596e-06
1:158467487 C A 0.928832 -3.7990e-06
1:158479080 A G 0.047394 1.8106e-06
1:158499882 G A 0.437795 -3.4434e-05
1:158500285 A G 1.099268 4.1303e-06
1:158517142 T C 0.469560 1.1773e-05
1:158517471 A G 0.021528 1.1252e-05
1:158518050 G A 0.247211 1.3003e-05
1:158532183 T C 0.062543 6.8508e-06
1:158532198 G T 0.053887 -4.9155e-06
1:158532460 A G 0.024020 -3.3279e-06
1:158549421 A G 0.172296 1.5298e-05
1:158549511 G A 0.925418 -4.2555e-06
1:158551237 A T 1.930185 9.2250e-06
1:158569099 T C 0.021650 7.8633e-06
1:158576973 G A 0.038003 -1.4691e-06
1:158577109 C A 0.513268 1.7258e-05
1:158577167 T A 0.249914 -1.7005e-05
1:158578865 C A 0.145315 6.1787e-06
1:158584091 G A 1.093454 -1.0053e-05
1:158585820 C T 0.066470 8.5725e-07
1:158589105 C T 0.026039 5.8297e-06
1:158592716 G T 0.076778 2.0862e-06
1:158592847 A G 0.026308 3.3400e-05
1:158597309 G A 0.374956 -1.0125e-05
1:158605493 A G 0.024900 3.8744e-05
1:158609071 T C 0.025176 4.1712e-05
1:158612236 G A 1.117518 -2.0620e-07
1:158612548 A T 0.532637 7.5008e-06
1:158612719 T C 0.034280 -2.7628e-05
1:158612756 A G 0.051742 -3.0532e-06
1:158617185 A C 0.110487 -2.6209e-05
1:158624779 C T 0.298824 -1.5750e-06
1:158625725 T C 0.044517 -4.3297e-06
1:158635750 C T 0.402539 3.6879e-05
1:158637728 C T 0.022915 2.1268e-07
1:158639029 G A 0.079906 -3.2322e-06
1:158640652 G A 0.069033 2.6278e-06
1:158646604 A G 0.029735 4.8000e-06
1:158653509 G A 0.177311 -5.2778e-06
1:158656758 G A 0.818235 -3.9037e-05
1:158664483 G A 0.066351 1.3690e-05
1:158676722 G A 0.431264 2.6080e-05
1:158679746 C T 0.082823 7.2222e-06
1:158687163 A G 0.761608 3.6780e-06
1:158690435 A G 0.174397 -1.3221e-05
1:158698362 G A 0.766225 3.6611e-06
1:158701010 C T 0.431903 2.0928e-05
1:158701321 A C 0.065406 -7.9503e-06
1:158701449 G A 0.874343 2.9376e-05
1:158705304 C T 0.238076 -9.6914e-06
1:158707593 A C 0.186140 -2.3259e-05
1:158708286 G A 0.065154 -2.6639e-05
1:158720758 C T 0.322803 1.6438e-06
1:158721920 T C 0.056417 -9.3784e-06
1:158723868 G T 0.612339 5.5021e-05
1:158725080 T C 0.250591 -1.4326e-05
1:158728279 A T 0.967916 -1.6144e-06
1:158729346 G A 0.280978 -1.7782e-06
1:158729713 C T 0.506125 -8.5513e-06
1:158735892 G A 1.470209 -1.1428e-05
1:158735905 G T 0.034097 4.9607e-06
1:158736201 A G 0.021103 1.7654e-05
1:158736445 T C 0.646806 -9.7907e-06
1:158739586 A G 0.537736 9.4401e-06
1:158740990 C T 0.021048 1.9818e-05
1:158742406 G A 0.866591 -1.4674e-05
1:158745653 C T 1.152441 3.8036e-05
1:158746847 G A 0.134936 5.7488e-05
1:158748156 T C 0.044340 -1.0948e-05
1:158750132 G A 0.439209 -5.7088e-06
1:158753003 A G 0.049981 -1.8756e-06
1:158755347 G A 0.538297 4.5662e-05
1:158768874 A G 0.041899 -6.9250e-06
1:158769817 A G 0.041699 -5.6777e-06
1:158769849 C A 0.340370 1.7343e-06
1:158770892 T C 0.112922 2.6522e-05
1:158775997 A G 0.175604 2.9268e-05
1:158778764 G T 0.515145 2.8421e-05
1:158785137 G A 0.957285 -1.4725e-05
1:158788542 G A 0.389412 -7.0233e-06
1:158788558 A C 0.062431 1.5627e-05
1:158802720 A C 0.043647 2.1630e-05
1:158811125 T C 0.067045 -2.5196e-05
1:158811467 C T 0.228614 -1.5704e-05
1:158813264 T C 0.041774 1.4817e-05
1:158819413 C T 0.061360 4.8851e-06
1:158827484 G A 0.057250 7.2159e-07
1:158833331 C T 0.033233 1.4971e-05
1:158842571 G A 0.599107 -6.0626e-06
1:158843257 A G 0.066385 1.7764e-05
1:158844393 T G 0.090466 -4.9603e-05
1:158845316 G A 0.215362 -1.4264e-05
1:158845846 G A 0.026641 -1.1475e-05
1:158849385 T C 0.317146 -7.3641e-06
1:158850285 T C 0.062560 1.4706e-05
1:158854489 C T 0.245148 3.6107e-05
1:158855026 C G 0.040291 -2.2814e-06
1:158870085 C T 0.151251 1.9620e-05
1:158870793 G A 1.493702 1.2191e-05
1:158871474 A G 0.903295 2.6457e-05
1:158871538 A G 0.032914 6.8016e-06
1:158875909 A G 0.034495 1.9695e-07
1:158879634 A C 0.040913 1.5283e-05
1:158884350 G A 0.033077 -3.6683e-06
1:158885333 C T 0.026464 -1.1904e-05
1:158887095 G A 0.068486 -1.7375e-05
1:158888419 A C 0.220988 7.4842e-06
1:158893087 C A 0.319981 -5.1735e-06
1:158893147 T C 0.039849 8.0199e-06
1:158894859 G T 0.124131 -2.0682e-05
1:158897455 A C 0.656040 -1.1172e-05
1:158901127 C T 0.334226 1.9253e-05
1:158902276 C T 0.739900 -2.1221e-07
1:158907239 C T 0.337606 3.3281e-05
1:158907423 C T 0.151510 2.6756e-06
1:158907812 A G 0.044776 1.4012e-05
1:158908886 T C 0.030768 -4.4132e-06
1:158909164 A C 1.514203 1.7175e-05
1:158910297 C T 0.223991 1.4498e-04
1:158922287 C T 1.767238 -5.6987e-05
1:158930086 T C 0.024914 4.0894e-06
1:158931327 T C 0.706160 -1.9804e-06
1:158938594 C T 0.135456 -2.7552e-05
1:158938633 A G 0.056128 1.1375e-05
1:158941176 G A 0.107876 5.6079e-06
1:158941634 G A 0.953035 -3.2713e-05
1:158943483 A G 0.035059 9.5906e-06
1:158943821 G A 0.191430 -1.4045e-05
1:158944584 T C 1.965716 -1.3754e-06
1:158947655 G A 1.730397 1.6207e-05
1:158957835 T C 0.034042 1.9019e-06
1:158959450 C T 0.607208 9.9911e-05
1:158979191 A C 1.408200 -5.1164e-05
1:158979950 G A 0.241149 -1.1403e-05
1:158980874 C T 0.089813 -2.2980e-05
1:158983811 A C 0.152101 5.4485e-06
1:158986477 C G 1.601388 -4.2528e-06
1:158988319 T C 0.020470 -1.6049e-05
1:158988992 A G 0.146794 -1.2488e-07
1:158990247 G A 0.261820 1.1707e-05
1:158998665 A G 0.344127 1.5465e-05
1:158999119 C T 0.084826 1.0838e-05
1:159002389 A T 1.655040 -1.3919e-05
1:159005649 G A 1.645939 -1.4549e-05
1:159021506 T C 0.084999 9.8545e-06
1:159024668 T A 0.260559 5.1530e-06
1:159026659 T C 0.069863 -1.5475e-05
1:159032702 T C 0.031309 -1.5835e-05
1:159035656 T C 0.048808 1.4342e-05
1:159036276 A G 0.066912 -3.5908e-06
1:159047712 G A 1.890441 -2.3637e-06
1:159054382 A G 0.105792 -1.0800e-05
1:159056296 G C 0.044935 -2.7645e-06
1:159065857 A G 0.027624 5.9376e-06
1:159068491 T C 0.023955 -1.3250e-05
1:159082285 G C 0.062407 -9.5169e-06
1:159088334 C G 1.328372 -1.5533e-05
1:159092667 C T 1.729792 -5.4800e-06
1:159093732 A C 0.323095 1.0114e-05
1:159095575 G T 1.848684 -1.5654e-06
1:159108681 C T 0.113014 -1.4594e-05
1:159111484 T C 0.020759 2.4756e-05
1:159112931 T C 1.745197 -2.3007e-05
1:159116681 C T 1.620434 -1.3713e-05
1:159127570 C T 1.841789 5.7767e-06
1:159128042 C T 0.043147 -1.2807e-05
1:159130400 C T 0.052282 -1.1722e-05
1:159130719 G C 0.127935 -2.1680e-05
1:159132649 C A 0.176587 2.1598e-05
1:159133082 A G 0.027365 2.8324e-06
1:159146690 A C 0.522454 -2.1533e-07
1:159147452 T C 0.432559 -7.2548e-06
1:159148513 T C 1.199893 3.4915e-06
1:159160805 C A 0.049253 1.8943e-05
1:159160880 G A 0.649234 3.8134e-06
1:159160891 C T 0.035997 -1.4112e-05
1:159163314 T C 0.035919 -1.4070e-05
1:159165336 A G 1.464198 6.5535e-06
1:159167290 C A 0.483275 1.5370e-05
1:159168617 G C 0.061064 5.6467e-06
1:159170533 A C 0.067752 5.5489e-06
1:159173887 G A 0.164806 -5.9770e-06
1:159174920 T C 0.783173 2.0236e-05
1:159175354 A G 1.158578 6.3677e-06
1:159175494 T C 0.026702 6.1188e-06
1:159176490 T C 0.192624 -6.8256e-06
1:159188483 A G 0.082527 1.3422e-06
1:159189978 T C 0.117535 4.4460e-06
1:159190860 G A 0.393516 -3.7782e-06
1:159196765 T C 0.388552 -2.2239e-05
1:159209865 A G 0.023455 -1.4076e-05
1:159218266 C A 0.806302 -1.5536e-05
1:159219550 C T 1.937630 2.7092e-05
1:159233075 G A 1.486895 2.0989e-05
1:159248341 T G 0.086801 -3.4386e-05
1:159249745 T G 0.086811 -2.6949e-05
1:159253133 C T 0.048430 2.6362e-05
1:159259029 G T 0.082884 -2.2418e-06
1:159259492 G A 0.054455 2.2559e-05
1:159266774 G T 0.084863 7.7271e-06
1:159272060 C T 0.576457 2.8584e-05
1:159276231 C T 0.079872 -1.0767e-05
1:159277689 A C 0.023353 -1.8179e-05
1:159278251 C G 1.441263 1.2483e-05
1:159282664 C T 0.169978 -2.5616e-05
1:159283494 C T 0.107043 -5.7207e-06
1:159283746 C T 0.155800 -2.8517e-05
1:159287762 T G 0.080270 -3.4598e-06
1:159292850 A G 1.478222 5.9276e-05
1:159314387 T C 0.108329 -6.5172e-06
1:159328983 C G 0.044796 -8.3334e-07
1:159336134 C T 0.047547 -2.6559e-05
1:159357684 C T 0.624901 -8.2534e-06
1:159359023 A G 0.061523 -1.1195e-05
1:159359030 C T 0.078465 1.8310e-05
1:159377328 A G 0.048332 3.2429e-05
1:159401992 T C 0.053751 -1.7012e-05
1:159409857 G A 1.276304 9.7449e-06
1:159409884 A G 0.259784 3.3389e-05
1:159410340 A T 0.282746 -3.2315e-05
1:159410975 A G 0.548177 2.6924e-05
1:159413707 G A 0.032703 9.1846e-06
1:159436349 C A 0.035423 1.2400e-05
1:159447163 T G 0.043868 4.1477e-06
1:159448363 T G 0.070601 2.3822e-06
1:159453937 T C 0.434168 -1.6382e-05
1:159456133 T A 0.099982 -6.6278e-06
1:159478603 A G 1.950767 2.5154e-05
1:159499909 G A 0.150643 3.6489e-06
1:159500836 G C 1.950635 2.2706e-05
1:159505101 A G 0.379869 -5.4138e-06
1:159506040 G A 0.045425 5.7411e-06
1:159535940 C G 0.252440 -1.7980e-05
1:159550605 T C 0.046153 1.3759e-05
1:159552584 A G 0.184872 2.0951e-05
1:159553614 G A 0.049233 1.2954e-05
1:159554632 T C 0.091193 5.9095e-06
1:159554851 G A 1.633071 2.2514e-05
1:159559088 G A 0.039686 -2.8230e-05
1:159580403 A G 0.424485 5.4399e-05
1:159580873 G A 0.303693 -9.7502e-06
1:159583346 T C 1.099656 1.0420e-05
1:159583483 T C 0.057501 8.6268e-07
1:159585573 G A 0.444166 -5.0000e-06
1:159590738 A C 0.020532 -7.1068e-06
1:159604428 A C 0.264659 -1.2791e-05
1:159605749 T C 0.159149 -9.7096e-06
1:159611810 T C 0.181445 2.6997e-06
1:159616629 G A 0.499407 -3.7113e-05
1:159623545 A G 0.096773 7.1385e-06
1:159628674 C T 0.023649 -1.3137e-05
1:159629194 G A 0.701567 -2.9804e-05
1:159647988 A G 0.611662 -3.6303e-05
1:159648693 T C 0.080535 3.6566e-05
1:159670262 T C 0.042736 -1.3201e-05
1:159670967 C T 0.171837 2.4398e-05
1:159674933 T C 0.774568 5.2654e-05
1:159677288 G A 0.094753 -2.1361e-06
1:159677904 T C 0.045170 1.7029e-06
1:159680817 G T 0.035851 1.1317e-05
1:159685136 G A 0.111303 1.6954e-05
1:159691559 A G 0.677602 4.0207e-05
1:159692372 G A 0.614300 -1.5919e-05
1:159692573 C T 1.403447 3.1011e-05
1:159698549 A G 0.658705 4.8552e-05
1:159700039 G A 0.113897 1.6177e-05
1:159713091 A G 0.028066 -3.5975e-06
1:159714427 C G 0.039458 2.8937e-05
1:159717600 A G 0.037459 -3.6260e-07
1:159722056 T C 0.677721 8.8386e-07
1:159722353 G A 0.041668 2.7959e-06
1:159723800 T C 0.046482 -6.8163e-06
1:159724520 T C 1.202323 -1.4049e-05
1:159725183 T C 0.020460 2.1673e-05
1:159726586 T G 0.043565 -4.2414e-05
1:159733697 A G 0.043654 2.1037e-06
1:159736755 G A 0.358943 9.3933e-05
1:159740174 T G 0.031132 1.2802e-05
1:159742091 C T 0.242475 2.1717e-05
1:159742339 G A 0.184485 3.5648e-05
1:159743181 A C 0.901167 9.1800e-05
1:159747698 T G 0.223100 4.6735e-06
1:159749961 T G 0.036303 -1.4548e-05
1:159752066 A G 0.181200 3.1287e-05
1:159753183 G A 1.260243 1.6379e-05
1:159753772 C T 0.074986 -2.7467e-05
1:159757201 T C 0.056247 2.0828e-05
1:159759058 T C 0.101033 -3.0702e-05
1:159761433 T C 0.176699 -1.1404e-05
1:159762290 A G 0.414571 2.2190e-05
1:159772535 G A 0.035719 2.1256e-05
1:159773882 C T 0.994815 1.7668e-05
1:159775367 T C 0.050372 -2.3159e-05
1:159779629 G T 0.067095 -3.1913e-05
1:159782065 A G 0.027304 -7.3872e-06
1:159782181 A C 0.383619 -7.6367e-06
1:159782368 T C 0.054190 9.1128e-06
1:159785284 G C 1.413211 3.5520e-05
1:159785370 C T 0.103365 -9.4863e-06
1:159785425 G A 0.384353 -6.1031e-06
1:159785477 A G 0.281274 -2.6936e-08
1:159796430 A G 0.104762 6.7426e-06
1:159798306 T C 0.983555 3.3964e-06
1:159798503 A G 0.984368 -2.0731e-05
1:159798744 A G 0.047764 -1.4650e-05
1:159799910 A G 0.246664 -1.1326e-05
1:159800098 G A 0.056947 -2.6914e-06
1:159808661 A C 0.303373 1.3825e-05
1:159812098 C A 0.186756 2.5221e-06
1:159813567 A G 0.244750 3.0819e-05
1:159817142 A G 1.504561 7.2042e-06
1:159817278 T A 1.171378 -5.9680e-06
1:159819217 C T 1.036630 1.6333e-05
1:159820026 T C 1.700765 -1.7981e-05
1:159820508 C T 0.254001 -2.3169e-05
1:159824967 C G 1.749137 -3.0531e-05
1:159827011 T C 0.486521 1.0738e-05
1:159827747 A G 0.046105 -1.4308e-06
1:159828613 T C 0.030911 7.6433e-06
1:159831173 A G 0.085332 -3.8883e-06
1:159836329 T C 0.045017 -1.3951e-05
1:159838747 A G 0.090360 -3.9608e-05
1:159853160 G A 0.086359 2.4434e-05
1:159854251 C T 0.138482 -2.3074e-06
1:159854392 A C 1.517956 9.2502e-06
1:159858750 A G 0.226098 -2.6521e-05
1:159859392 T C 0.807009 -1.2929e-05
1:159862686 G C 0.020780 -6.2370e-06
1:159866766 A G 0.049250 -9.8286e-06
1:159868179 C A 0.022758 6.8495e-07
1:159873288 T C 0.045418 -1.2767e-05
1:159880660 C T 0.621063 -1.1590e-05
1:159882614 C A 1.841680 -1.5979e-05
1:159883709 A G 0.122380 1.4486e-06
1:159884109 G A 1.346258 2.2945e-05
1:159885500 A G 1.060034 1.4413e-05
1:159885682 T C 0.038408 1.3739e-05
1:159890459 C T 0.867693 -3.5385e-05
1:159892088 A G 0.834837 2.2212e-05
1:159895122 T C 0.054934 -8.5205e-06
1:159896482 T C 0.121401 -1.0333e-05
1:159897559 T G 0.110542 -2.1489e-06
1:159897638 C T 0.050685 1.1451e-05
1:159902786 G C 0.686921 -1.6200e-05
1:159904539 G A 0.101192 1.4839e-05
1:159908393 G A 0.792448 -4.1191e-06
1:159908462 G A 0.050960 2.8413e-07
1:159912090 T C 0.097011 -4.9906e-06
1:159912209 C T 0.027736 -1.7852e-05
1:159912346 G A 0.956877 4.0136e-05
1:159913683 A G 0.028613 -5.1315e-06
1:159919448 C T 0.057797 8.8150e-06
1:159923628 C A 1.834412 -3.6499e-05
1:159924568 A C 0.247140 -7.4242e-05
1:159925431 T C 1.378043 6.0334e-06
1:159935277 G A 1.843710 -1.2473e-05
1:159938993 A G 0.103939 -1.0335e-05
1:159940997 C T 0.026362 -8.8503e-06
1:159943981 T C 0.020501 -4.4791e-06
1:159947480 C T 0.079002 -1.1059e-06
1:159948285 A G 0.045381 -4.0372e-06
1:159950131 A G 1.429119 -8.0904e-06
1:159954596 T C 0.028820 -4.8000e-06
1:159955035 C T 0.054509 -2.6258e-06
1:159958028 C T 0.633822 -3.2372e-05
1:159962063 C T 0.534578 -3.5093e-05
1:159962881 C G 0.156232 -9.4396e-06
1:159969108 G A 0.024781 -4.9810e-06
1:159970957 C G 0.320049 1.7090e-05
1:159971784 A G 0.395733 4.1150e-05
1:159971877 C T 0.130186 -1.2882e-06
1:159975657 G C 0.054873 -1.6193e-05
1:159979854 T C 0.109338 -1.2550e-05
1:159981305 T G 1.021572 5.3731e-06
1:159984431 C T 0.526531 -3.7509e-06
1:159987188 A G 0.044028 -2.2379e-05
1:159988685 A G 0.349077 1.1556e-05
1:159991622 G T 0.558948 -1.6911e-05
1:159992178 T C 0.096728 3.8409e-06
1:159992494 G A 0.374344 1.2396e-05
1:160000435 T A 0.378387 2.0081e-05
1:160001350 A G 0.053251 -1.6362e-06
1:160011512 A G 0.149759 -6.0591e-07
1:160012270 T C 0.032948 1.7091e-06
1:160014637 C A 0.034382 -1.8721e-06
1:160017432 T C 0.096419 -8.9599e-06
1:160024883 C T 0.990698 1.9355e-05
1:160029857 T G 0.044245 -5.5949e-06
1:160032949 A G 0.066008 5.1453e-08
1:160039278 T G 0.570092 -2.5260e-05
1:160044622 C T 1.387100 -2.1020e-05
1:160046913 G A 0.039186 1.4724e-06
1:160058000 T C 0.182118 -1.5496e-05
1:160058612 T C 0.677588 3.7274e-05
1:160076135 T C 1.087919 4.2790e-05
1:160077169 C T 0.228733 6.4253e-06
1:160077948 T C 1.020168 2.9603e-05
1:160082501 A G 0.079801 7.5695e-06
1:160083012 T C 1.690490 -1.5872e-05
1:160086650 T C 0.065222 -1.7343e-05
1:160086772 G T 0.022796 3.7880e-05
1:160088819 C A 0.076489 2.8256e-06
1:160093648 A G 0.249190 -2.1467e-05
1:160094695 G T 0.056036 -1.3720e-05
1:160096178 C T 1.301357 2.0539e-05
1:160100264 T C 0.049532 -7.9859e-06
1:160102185 A G 0.145104 5.9161e-06
1:160108803 T C 0.254310 5.1404e-06
1:160114070 A C 0.342206 -7.0100e-06
1:160118077 C A 0.172286 4.6843e-06
1:160120335 G A 0.454257 -9.2712e-06
1:160121899 G A 0.270184 -8.8572e-07
1:160123776 G C 0.033141 2.8552e-06
1:160124875 A G 1.419922 -2.8619e-05
1:160126157 C T 0.104429 1.4388e-05
1:160126188 A G 0.794409 -1.0796e-05
1:160127880 G C 1.250064 -7.3600e-06
1:160128045 C A 0.429629 -2.7531e-06
1:160128671 A G 0.989134 2.1211e-06
1:160131429 A G 1.705511 -5.0057e-06
1:160133607 G A 0.145958 -6.1178e-06
1:160134056 A G 0.234064 5.1133e-06
1:160136208 A G 1.440926 -8.9111e-06
1:160138007 C T 0.151411 -2.7167e-05
1:160141636 T C 1.026498 7.4904e-06
1:160145688 G C 1.379458 4.2390e-06
1:160146173 C T 0.617381 1.1695e-06
1:160146576 G A 0.327566 9.7844e-06
1:160147148 G A 0.627940 1.8755e-05
1:160148810 C T 0.302367 1.5603e-05
1:160150263 T C 0.071685 -5.8873e-06
1:160150931 C T 0.107492 1.9370e-06
1:160158134 C T 0.230304 2.1023e-05
1:160158873 T C 0.070336 9.3049e-07
1:160159090 G A 1.241683 -1.2471e-05
1:160159156 A G 0.328953 1.5274e-05
1:160160801 C T 0.064100 -1.9673e-05
1:160160865 T C 0.039730 4.5102e-06
1:160162959 A G 0.753421 -2.0452e-06
1:160163446 T C 1.030802 -9.8321e-06
1:160166235 C T 0.304226 -1.1842e-05
1:160170393 C A 0.062247 1.2845e-05
1:160183100 A G 0.023489 1.4134e-06
1:160196722 T A 1.144554 -4.1408e-06
1:160206394 A G 1.042702 2.8004e-06
1:160209273 T C 0.064692 2.7276e-05
1:160212452 A G 0.202177 -2.5332e-05
1:160229792 C A 0.246688 -1.9968e-06
1:160241351 C T 0.025305 1.4866e-05
1:160242537 T C 0.041311 1.3432e-05
1:160246485 T C 1.019257 1.3083e-05
1:160255201 A C 0.025142 -2.3776e-06
1:160256004 A C 1.119925 3.8611e-06
1:160265668 C G 0.096932 2.5060e-05
1:160266209 C G 0.059476 -2.1613e-05
1:160266349 G A 0.149545 3.8862e-05
1:160266632 G T 0.160115 6.4414e-06
1:160275434 G A 1.891896 -2.0297e-05
1:160281924 A C 0.096708 -1.2344e-05
1:160303416 A G 1.092734 7.0764e-06
1:160303542 A C 0.050793 5.5400e-06
1:160308963 A G 0.229284 1.4024e-05
1:160309476 T C 0.036422 2.0732e-05
1:160312625 T C 0.100495 -1.3533e-05
1:160314931 C A 0.099904 -1.3333e-05
1:160318273 C A 0.102437 3.2356e-06
1:160318940 G A 1.022755 -7.9792e-06
1:160319055 C T 0.386244 2.5691e-05
1:160319589 G A 0.051433 -1.4322e-06
1:160321065 G A 0.117379 2.4938e-07
1:160321359 T C 0.114693 -8.7287e-07
1:160322456 G C 0.084176 -1.0023e-05
1:160324855 G A 0.041403 -7.8253e-06
1:160325921 C T 0.141290 -6.3981e-06
1:160341110 A G 0.055757 -3.8145e-06
1:160347420 T C 0.027352 -1.0401e-05
1:160348664 G A 0.067898 -2.1973e-05
1:160365195 T C 0.748729 -6.2600e-06
1:160376539 G T 0.078135 -1.7656e-05
1:160376877 G A 0.131016 -8.1532e-06
1:160377435 G C 0.763916 -4.5967e-06
1:160385104 A G 0.132426 -4.4893e-06
1:160391398 C T 1.009904 -1.5472e-05
1:160394937 C A 0.592732 -3.0750e-05
1:160396166 T C 0.027297 -1.3304e-05
1:160397628 A G 0.110851 6.5212e-06
1:160400447 G A 0.054503 -9.5856e-06
1:160402539 C T 0.419793 6.1809e-06
1:160411416 T C 0.050736 1.2259e-05
1:160414789 C T 0.045884 4.8789e-06
1:160417485 T C 0.039948 1.0636e-05
1:160423036 T C 1.911734 -2.8069e-05
1:160427572 A G 0.033934 1.8947e-06
1:160428188 G A 0.516929 -2.5327e-05
1:160430247 T C 0.028297 -1.5499e-05
1:160441806 G A 0.025131 2.7576e-06
1:160452433 G T 0.054305 1.9527e-06
1:160458782 G A 1.399449 4.0603e-06
1:160461637 C T 0.025274 -1.0406e-05
1:160463406 G A 0.412745 -5.1790e-06
1:160465416 C T 0.135072 6.8571e-06
1:160470258 T C 1.459785 1.9936e-05
1:160470756 C T 1.144554 -3.1970e-05
1:160471813 G A 0.042766 -3.2471e-05
1:160473163 T G 1.142901 -3.2370e-05
1:160490634 C T 0.020783 -1.9161e-05
1:160503839 C T 1.886626 1.2280e-05
1:160508002 C T 0.038738 -5.0540e-06
1:160510182 C T 0.079964 -5.9927e-07
1:160512224 A G 1.822434 1.7848e-05
1:160513173 A G 0.623198 1.0838e-04
1:160513456 A G 1.846831 3.9004e-05
1:160519413 T C 0.621896 9.9742e-05
1:160520319 A G 0.047536 2.8605e-05
1:160537945 A G 0.118416 -3.4617e-05
1:160541308 C T 1.198869 -4.6446e-05
1:160543056 C A 1.838413 6.3438e-06
1:160561877 C T 0.041454 -6.5678e-06
1:160576892 C T 0.020610 -1.5818e-05
1:160577620 G A 1.863215 2.2442e-05
1:160578699 C T 0.032754 6.1563e-06
1:160580549 T G 0.176866 -9.8055e-06
1:160581959 C T 0.053853 -4.4391e-05
1:160588242 C T 0.907974 -1.3942e-05
1:160589100 T C 0.139587 4.2543e-06
1:160595281 T C 0.038632 -5.5078e-06
1:160596063 A C 0.156031 -2.3386e-05
1:160598103 A G 0.028181 -1.3082e-05
1:160600521 C T 0.036657 -7.8868e-06
1:160602520 A C 1.022204 -3.9420e-05
1:160603698 C T 0.075054 -7.5179e-06
1:160606092 G T 0.171378 -1.6219e-05
1:160606704 T C 0.034433 2.1064e-05
1:160609477 A G 0.297515 1.0741e-05
1:160610990 G T 0.034250 -1.9588e-05
1:160613181 C T 0.554497 1.1052e-05
1:160613956 T C 0.124960 -4.3315e-06
1:160615211 A G 0.188088 -2.1595e-05
1:160615258 C T 0.470321 4.2419e-06
1:160615432 G A 0.064858 2.0295e-05
1:160615677 T C 0.060143 2.0114e-05
1:160616703 T G 0.421745 -1.6590e-05
1:160623094 A G 0.128340 -7.4543e-06
1:160626061 G A 0.693972 -3.4901e-05
1:160626383 G T 1.064610 -1.9794e-05
1:160630143 C T 0.702978 -2.8369e-05
1:160634341 G T 0.194388 -1.6545e-05
1:160636780 T A 1.962466 7.9289e-07
1:160642451 C T 0.380362 -4.1893e-05
1:160646444 G A 0.077995 -6.3215e-05
1:160647555 A G 0.046717 -6.1077e-06
1:160648396 G A 1.522662 5.6754e-06
1:160648481 G T 0.065749 3.9415e-06
1:160649926 G A 0.216579 3.1135e-06
1:160650064 T C 0.038391 -8.6835e-06
1:160650141 A G 0.035773 2.1391e-05
1:160651457 C T 0.105806 9.3102e-06
1:160651750 G A 0.464514 -1.4155e-05
1:160654758 G C 0.276559 -1.8233e-05
1:160660312 C T 0.787389 -2.8462e-06
1:160673348 C A 0.296016 -1.6332e-05
1:160674460 C T 0.347676 2.4307e-05
1:160676674 T C 1.950342 -9.8274e-06
1:160677787 C A 0.080984 2.5252e-05
1:160678554 G C 0.025312 1.9686e-05
1:160679935 T C 1.369619 -2.5718e-05
1:160680849 T C 0.055519 -6.6645e-06
1:160681508 A G 0.048141 1.5552e-05
1:160681775 G A 1.135690 -1.1134e-06
1:160681863 T G 0.717053 4.9047e-05
1:160682585 A G 0.056192 1.2702e-06
1:160684535 C A 1.350848 -6.3849e-06
1:160689145 G A 1.949468 8.6207e-06
1:160692700 C T 0.038833 3.1817e-05
1:160692819 C G 0.541004 -1.4299e-05
1:160694561 A G 0.034845 6.9844e-06
1:160694817 T G 0.088066 1.4073e-05
1:160695525 T C 0.619281 -1.4559e-05
1:160695534 A G 0.048862 -2.4185e-05
1:160700126 T C 0.060697 2.2087e-06
1:160702791 A G 0.676595 1.9587e-05
1:160703099 G T 0.502620 -6.1198e-06
1:160710243 A G 1.004668 4.1163e-06
1:160714724 G A 0.657135 -8.8561e-06
1:160722308 C G 0.040692 -1.8544e-05
1:160723448 G T 0.620624 -1.0254e-05
1:160732784 A G 1.356067 -2.1389e-06
1:160732855 C T 0.056202 1.3970e-05
1:160733764 T C 0.260868 2.8164e-06
1:160735814 G A 1.311879 5.0550e-06
1:160739713 A C 0.042029 -9.5221e-06
1:160744326 A G 0.058640 -1.0206e-05
1:160744522 T C 0.119443 3.3194e-05
1:160746013 C A 0.033957 3.2269e-05
1:160759422 T C 0.246395 -5.7963e-05
1:160764402 T C 0.593602 -3.4536e-06
1:160765648 G T 0.131216 2.1224e-07
1:160768033 T C 0.727902 -1.3723e-06
1:160781278 G T 0.063203 -6.4417e-06
1:160783557 A C 0.042528 -1.7606e-05
1:160787057 T C 1.031061 -1.6087e-05
1:160790248 G A 0.984623 -6.2607e-06
1:160790249 C T 0.035243 -6.1072e-06
1:160793560 G A 0.844003 -7.9717e-06
1:160798126 G A 0.886426 -1.2162e-05
1:160802150 C G 0.036735 -1.7220e-06
1:160805118 G A 0.047812 -1.2898e-05
1:160806019 G C 0.051589 -1.1920e-05
1:160807153 C T 1.150310 1.5815e-06
1:160811830 G A 0.859220 -2.1756e-06
1:160814420 C A 0.188139 3.3944e-05
1:160824044 A G 0.085319 9.3131e-06
1:160830268 G A 0.378023 1.6484e-05
1:160836763 G A 0.039594 -1.4530e-05
1:160852046 C T 1.359334 -2.5929e-05
1:160859650 T C 0.249554 1.3465e-05
1:160876839 C T 0.813316 1.3885e-05
1:160884371 T C 0.065188 1.3994e-05
1:160895391 A G 0.439505 2.4155e-05
1:160899783 A G 1.342726 -2.6366e-05
1:160905683 T C 0.042552 1.0280e-05
1:160917902 C T 0.576481 3.4220e-06
1:160920171 C T 0.029476 -1.5989e-05
1:160920441 G A 0.144608 -2.7937e-05
1:160920966 T C 1.114458 -3.1375e-05
1:160922607 T C 0.128785 -8.0712e-06
1:160925455 A C 0.359137 -9.7795e-06
1:160926937 C T 1.678652 -4.6889e-06
1:160929890 T C 1.561069 -2.4868e-06
1:160929936 C T 0.040750 -2.2475e-06
1:160933485 C A 0.614746 -7.6169e-06
1:160942839 T C 0.040145 -3.8656e-06
1:160945592 A G 0.031435 6.4289e-06
1:160952709 T C 1.565003 -6.1676e-06
1:160968609 A G 0.553535 -7.6280e-06
1:160975049 G A 0.276042 -2.2384e-05
1:160977383 C T 0.027338 -1.7862e-05
1:160977608 T C 0.047625 -9.4047e-06
1:160984108 G C 1.050875 -1.3076e-06
1:160986589 C G 0.039989 -7.1248e-06
1:160990906 A G 0.539633 -6.8124e-06
1:160994613 T C 0.027668 -5.5290e-06
1:161002641 A G 0.056746 -7.7979e-06
1:161008535 G C 0.243594 1.4076e-05
1:161009523 A G 0.537906 1.0185e-06
1:161016801 G T 0.064454 1.4029e-06
1:161016890 G A 0.043157 -5.3530e-06
1:161017761 T C 0.062727 2.0015e-06
1:161019040 C G 1.238256 4.0602e-06
1:161019621 T C 0.699782 5.3512e-06
1:161036472 A G 0.237389 -1.5157e-05
1:161043764 A G 1.505479 -7.7792e-06
1:161049383 T G 0.043990 1.2212e-05
1:161049499 A G 0.020521 8.8992e-06
1:161053773 C T 1.745000 4.7127e-06
1:161054054 C T 0.583862 -2.2556e-06
1:161056989 A G 0.224640 2.0761e-05
1:161057909 G A 0.599328 -3.1265e-06
1:161062201 G A 0.033111 -1.0677e-05
1:161064008 C T 0.159533 -4.0820e-06
1:161068119 T C 0.109246 -6.4893e-06
1:161068836 C A 0.608626 3.4381e-06
1:161069544 A G 0.105462 -2.1163e-06
1:161070250 A C 0.055764 -2.1190e-05
1:161075230 T C 0.797592 2.3207e-06
1:161084146 A C 0.053221 9.1604e-06
1:161093137 G A 0.068935 1.8044e-05
1:161094190 G A 0.159917 -4.5289e-06
1:161107181 G A 0.759493 9.7130e-06
1:161116022 T G 0.551356 1.2854e-05
1:161125072 C G 0.163191 -8.1903e-06
1:161132777 A G 0.130822 -9.3366e-06
1:161132821 A C 0.085992 -2.5392e-05
1:161135421 T C 0.196901 -1.4706e-05
1:161136320 T G 0.043457 -7.5974e-06
1:161139738 A G 0.130009 -2.5136e-06
1:161143312 C T 0.594938 9.1004e-06
1:161159158 T G 0.222223 -5.2726e-06
1:161161284 C G 0.160489 -8.7615e-06
1:161162669 G T 0.021776 2.2700e-05
1:161163037 C T 1.215834 -2.0755e-05
1:161167698 G T 1.179942 -1.9686e-05
1:161168004 T C 0.422510 1.6708e-06
1:161172233 A C 0.158993 -3.3517e-06
1:161176519 A G 0.178701 -9.0877e-06
1:161176764 A C 0.023758 1.7662e-05
1:161178684 C T 0.744395 -1.7011e-05
1:161181134 T C 0.072396 2.0727e-06
1:161182208 G C 0.202694 -9.7965e-06
1:161184875 G A 0.368051 -1.3587e-05
1:161184976 A G 0.046724 -1.0258e-05
1:161185058 T G 0.539977 -1.3739e-05
1:161188936 C T 0.294224 3.9537e-06
1:161192511 G C 0.346116 5.3452e-06
1:161198413 A C 0.025709 -5.7564e-06
1:161200487 A C 1.252542 -3.1918e-05
1:161202556 C T 0.050923 -6.2812e-06
1:161202605 A G 0.692666 -7.2693e-06
1:161205966 T G 0.081599 -1.2009e-05
1:161212453 T C 0.329123 -1.4095e-05
1:161212569 A G 0.542319 -1.9598e-05
1:161217693 A C 1.235356 -2.8598e-05
1:161219555 G C 0.320403 2.0821e-06
1:161226741 A G 0.328402 -1.4671e-05
1:161227624 A G 0.360459 8.0019e-06
1:161229651 G A 1.098472 -4.8557e-05
1:161229684 T C 1.325706 -3.0157e-05
1:161231221 T C 0.050783 8.4322e-07
1:161240852 C T 1.950930 -1.3924e-05
1:161245487 C G 0.116801 1.9120e-05
1:161246090 A G 0.022452 1.1358e-05
1:161246613 G A 0.273091 1.2429e-06
1:161246656 C T 0.145873 1.2326e-05
1:161249787 A G 0.650610 -1.0581e-06
1:161253067 T G 0.796102 3.0833e-06
1:161254246 G A 0.047261 6.7452e-06
1:161254847 A G 0.067966 -2.4292e-05
1:161255778 A G 1.465612 -1.2855e-05
1:161257359 A G 0.230481 -9.1531e-06
1:161261242 T G 0.114880 1.5947e-05
1:161262428 T C 0.510198 -1.9344e-05
1:161266998 G T 0.043066 -2.6701e-05
1:161270636 T C 0.050698 6.6036e-06
1:161272441 G A 1.152717 -7.3871e-06
1:161272581 T C 0.051524 1.0457e-05
1:161274311 A G 0.255466 3.0199e-05
1:161275729 A G 0.057127 -4.0628e-06
1:161282384 C T 0.731672 -2.3651e-05
1:161282538 A G 0.028525 -4.6170e-06
1:161291412 C T 0.121299 -7.9280e-06
1:161299064 T C 0.050151 4.4308e-06
1:161300331 A G 0.047737 -2.9687e-06
1:161302257 G A 0.054159 2.0039e-05
1:161306983 G T 0.135599 2.0689e-05
1:161316886 G A 0.229168 -7.1871e-06
1:161325836 T C 0.042338 -1.9404e-05
1:161338460 G A 0.116424 -7.0338e-06
1:161344446 G A 0.289189 2.7156e-05
1:161352932 A G 0.083857 4.7317e-06
1:161358828 C T 0.632765 1.6265e-05
1:161368998 A G 0.132494 -5.2161e-08
1:161372608 C T 0.239120 2.7770e-06
1:161383798 A G 0.028321 -5.0423e-06
1:161388413 C A 0.370013 8.1027e-06
1:161388640 C G 0.071376 -8.5910e-06
1:161388960 C T 1.049518 -5.2304e-07
1:161390656 A G 0.284337 -1.1870e-05
1:161390707 A G 0.021351 -1.0188e-05
1:161395555 C G 0.757572 -5.4505e-08
1:161399818 G A 0.229145 -1.9799e-05
1:161403307 T G 0.206213 1.9976e-05
1:161408083 T G 0.124199 -1.9777e-05
1:161409805 A G 0.124750 -8.0542e-06
1:161450153 A G 0.122910 -2.1133e-05
1:161452866 T G 0.073654 -1.0214e-05
1:161456186 T G 1.320216 -3.5958e-06
1:161463936 G A 0.105775 1.3718e-05
1:161468609 C A 0.043140 -1.0300e-05
1:161472158 G A 1.367092 -8.0547e-06
1:161475114 G C 0.025145 1.1758e-05
1:161479745 G A 1.067857 -3.1985e-05
1:161481752 C A 0.447172 -7.4762e-06
1:161491343 A G 0.187738 6.5408e-06
1:161492587 T C 0.748791 -4.7753e-05
1:161496178 A G 0.187388 4.6424e-06
1:161496900 A G 1.513856 -4.9620e-06
1:161501932 A G 0.028779 7.7882e-06
1:161502849 G A 0.204465 6.5646e-06
1:161513406 G T 0.199250 1.4171e-05
1:161515326 T C 0.235149 5.0507e-05
1:161519440 T C 0.079787 8.4022e-06
1:161520931 T C 0.236498 5.7825e-05
1:161524096 A C 0.019991 -1.8480e-05
1:161599779 C G 0.680277 -1.2520e-05
1:161620244 T A 0.048328 4.9982e-06
1:161647360 C T 0.028691 1.0371e-05
1:161648542 T C 0.042182 -3.6284e-05
1:161650460 T C 0.040346 -1.4124e-05
1:161651064 C T 1.394614 -2.6952e-05
1:161651608 G A 0.042936 -8.6797e-06
1:161652717 T C 0.925415 -1.8597e-05
1:161653328 C T 0.044504 8.9225e-06
1:161653554 T C 0.073582 2.5379e-05
1:161653708 T G 0.043222 -2.3420e-05
1:161655516 T C 0.649774 1.3645e-05
1:161656631 A G 0.178256 -2.3430e-05
1:161671306 T G 0.210840 2.5517e-05
1:161671774 T C 0.120330 2.6717e-07
1:161671995 A G 1.554038 -8.4686e-06
1:161673508 T C 0.081881 -1.2095e-05
1:161673859 G C 0.051786 2.6432e-05
1:161674531 T G 0.020283 -1.0104e-05
1:161675110 A G 0.070118 -4.6539e-06
1:161677350 G A 1.331371 8.0039e-06
1:161677735 C T 0.230549 8.7141e-06
1:161678182 G T 0.123713 1.0285e-05
1:161678254 G A 1.100400 1.7194e-06
1:161680518 A T 0.123434 9.4231e-06
1:161681780 G A 0.417026 -8.6383e-06
1:161683136 A G 0.971696 -2.3674e-05
1:161684413 T C 0.080671 -1.0967e-05
1:161684513 T C 0.024023 -2.3005e-06
1:161684981 T A 0.285208 -7.2707e-06
1:161687976 A G 0.082673 -1.3039e-05
1:161688739 C T 0.122652 8.6111e-06
1:161693199 T C 0.087770 -2.0151e-05
1:161694857 A G 0.236407 2.3021e-05
1:161696782 C G 1.021303 -1.6812e-05
1:161697072 C G 0.160951 -1.8740e-05
1:161697149 T G 0.055716 -1.1506e-05
1:161697319 A G 0.178725 3.4982e-05
1:161700679 G A 0.436983 4.3943e-05
1:161701708 A C 0.049199 -1.0559e-05
1:161709133 T C 0.058066 2.9045e-06
1:161709211 G A 0.132661 1.7238e-05
1:161721707 T C 0.663237 -2.0787e-05
1:161722204 T C 0.095600 -1.8283e-05
1:161727927 T C 0.128761 1.2728e-05
1:161733707 A G 0.101927 -3.7161e-05
1:161735118 C G 0.139230 2.2460e-05
1:161736209 C T 0.039479 1.5761e-06
1:161736706 T C 0.246491 -9.1644e-06
1:161738238 C A 0.433114 2.1730e-05
1:161740310 C T 0.603863 -8.4345e-06
1:161741911 A G 0.043270 8.1965e-06
1:161745306 C T 0.175805 2.1204e-05
1:161747041 A G 0.023663 -2.4279e-06
1:161751741 G A 0.595248 7.7460e-07
1:161761276 C G 0.137009 2.2788e-05
1:161761312 T C 0.136414 2.4140e-05
1:161780979 A G 1.504690 1.4667e-05
1:161782501 T A 0.067293 2.7434e-05
1:161805966 T C 0.115839 3.9853e-07
1:161808265 C G 0.111671 -1.5262e-05
1:161816051 G A 0.048906 7.1825e-08
1:161818324 A G 0.062407 -1.7799e-05
1:161833233 A G 0.739917 -4.7942e-06
1:161841018 T G 0.036779 -1.4139e-06
1:161855942 A G 0.038959 -6.0498e-06
1:161884403 C T 0.035725 1.3707e-05
1:161888955 C T 1.580404 -9.4131e-06
1:161894280 T C 0.042957 -1.5053e-05
1:161898815 G A 0.021902 7.3281e-06
1:161899636 G A 0.039360 -1.1429e-06
1:161901208 T C 0.149109 2.3146e-05
1:161903683 T C 1.509572 -1.9892e-05
1:161908877 A G 0.041026 -6.9441e-06
1:161915501 A G 0.783261 -2.3604e-05
1:161919011 T C 0.044487 -3.8648e-06
1:161928771 A G 0.206998 3.4053e-05
1:161930873 G A 0.056930 1.3899e-05
1:161936992 A G 0.680468 3.2909e-05
1:161938311 G A 1.614705 9.2043e-07
1:161943058 T C 0.487310 5.6643e-06
1:161946727 G A 0.318805 -5.0771e-06
1:161946857 A G 0.043317 1.6955e-05
1:161950399 G A 1.338007 1.3529e-05
1:161951077 T C 0.038398 2.3335e-06
1:161953018 A G 0.033787 -6.2657e-06
1:161954255 A G 0.065498 -1.1020e-05
1:161955804 T C 1.285463 -2.1777e-05
1:161956659 C A 0.454135 6.5201e-05
1:161958953 A G 0.106017 -1.2819e-05
1:161959400 C T 1.725509 1.2957e-05
1:161959460 T C 0.197948 7.1239e-05
1:161967160 A G 0.039295 -5.6205e-06
1:161967681 G A 1.337279 -3.3692e-05
1:161969322 A G 0.789051 -6.4715e-06
1:161969986 A G 0.124043 4.3144e-05
1:161972767 A G 1.234550 -2.8733e-05
1:161973976 C T 0.167057 2.5997e-05
1:161974882 C T 0.107006 4.5447e-06
1:161975281 C T 1.540854 2.3471e-06
1:161975381 T C 0.038673 3.3861e-05
1:161976473 A G 0.187731 7.4121e-07
1:161978623 C T 0.132967 -8.5098e-06
1:161980422 T C 0.109260 -2.0227e-05
1:161980502 T C 1.499883 5.6397e-06
1:161981984 G A 0.088283 -2.3633e-05
1:161984197 A G 0.138016 3.0431e-05
1:161991237 A G 0.091227 3.2032e-05
1:161993192 C T 0.139328 2.9286e-05
1:161996502 T C 0.025842 4.7377e-06
1:162003746 G A 0.235761 2.0022e-05
1:162008624 C T 0.172075 8.0272e-07
1:162009707 T C 0.044007 -1.6688e-05
1:162010373 T C 0.081861 -3.2269e-06
1:162010693 G A 0.066902 -3.7060e-06
1:162012953 A G 0.035559 2.4531e-06
1:162014632 G A 0.664910 1.3737e-05
1:162022727 C T 0.149885 3.7588e-06
1:162029957 T C 0.035096 -4.4650e-06
1:162030688 G C 0.643586 7.4512e-06
1:162032153 T G 0.044640 3.8067e-06
1:162033890 T C 0.492692 5.4950e-06
1:162034572 T C 0.038945 -1.9427e-06
1:162041164 G A 0.057290 1.4357e-05
1:162042329 G A 0.097877 -1.6631e-05
1:162042460 C T 0.040624 1.8766e-05
1:162045417 T G 0.028548 2.2405e-05
1:162084535 G A 0.103718 -3.0943e-05
1:162085685 T G 1.285643 -1.5965e-05
1:162086484 C T 0.026750 -1.7584e-05
1:162099301 A G 0.182043 1.9206e-07
1:162101157 G T 0.034709 1.1386e-05
1:162106270 C A 0.100693 -4.3233e-06
1:162106465 G A 0.040638 -2.7293e-06
1:162106836 T C 0.024560 -1.5517e-05
1:162112910 G C 0.292613 -3.6118e-06
1:162115763 G A 0.046914 -7.5321e-06
1:162116843 A G 0.098102 5.7630e-06
1:162118984 G A 0.402665 1.8034e-05
1:162122295 T C 0.038812 -1.2948e-05
1:162129334 G A 0.304502 1.2716e-05
1:162130397 T C 0.035413 1.2477e-06
1:162130481 C G 0.497163 1.5532e-05
1:162133117 A G 0.276358 4.5535e-06
1:162133161 G A 0.107295 -1.7468e-05
1:162154709 C A 0.157932 -7.0883e-06
1:162166153 G T 0.192406 3.0560e-05
1:162168154 A G 0.074742 -1.7401e-05
1:162173141 G A 0.049314 -8.5023e-06
1:162176695 C T 0.101692 -1.0790e-05
1:162176805 T C 0.037367 -6.4654e-06
1:162179176 A G 0.040475 3.6389e-06
1:162186268 G A 0.071767 -1.0016e-05
1:162187618 T C 0.043858 -7.4398e-06
1:162195738 G T 0.423074 -4.4149e-06
1:162206541 C A 0.036616 2.3393e-05
1:162210471 G A 1.139818 -9.5245e-06
1:162210610 T C 0.492406 6.2135e-06
1:162219739 G A 0.317652 7.4800e-06
1:162223986 T C 0.101695 2.9587e-05
1:162225542 T C 0.034862 -9.6138e-08
1:162228784 A G 0.080950 5.4501e-06
1:162232094 G A 0.086400 9.3371e-06
1:162236256 T G 0.032903 -1.3342e-05
1:162240552 T C 0.088181 5.6420e-06
1:162241011 A G 0.026481 -2.6718e-05
1:162248920 G A 0.813503 -3.8839e-07
1:162250009 A G 0.162882 -3.4107e-05
1:162251099 G T 0.276453 -1.0880e-07
1:162257246 G A 0.035725 -7.5405e-06
1:162257994 G A 0.037347 2.4899e-05
1:162258460 G A 0.446026 1.9062e-05
1:162263374 G T 0.088450 6.0502e-06
1:162267084 T C 0.388042 -1.0447e-05
1:162276353 T C 0.057634 -1.1112e-05
1:162277922 C A 0.904033 6.1458e-07
1:162280806 A T 1.082809 3.0008e-05
1:162283641 A G 0.148735 2.7791e-05
1:162287713 T C 0.029109 1.3609e-05
1:162288064 T C 0.043453 -7.7137e-06
1:162289271 T C 0.119259 -2.8057e-06
1:162292210 C T 0.077438 -2.0667e-07
1:162296956 G A 1.309629 -2.5474e-05
1:162301060 C G 1.306242 -2.6907e-05
1:162302565 A G 0.164715 -4.4870e-05
1:162302579 T C 0.036956 -1.0464e-05
1:162303907 C G 0.599107 2.1302e-06
1:162303999 T C 0.767347 3.3408e-05
1:162305928 A G 0.265754 1.9238e-05
1:162307659 G C 0.059867 -4.8008e-07
1:162308677 A G 0.549612 4.5309e-05
1:162309293 G T 0.102603 2.2761e-06
1:162311918 A G 0.036565 -1.1350e-05
1:162317196 A C 0.047659 -1.1742e-05
1:162319751 A T 0.089490 -1.5837e-05
1:162320729 T C 0.107543 1.0692e-05
1:162321600 C T 0.832555 2.0230e-05
1:162321824 G A 0.166707 1.6356e-06
1:162322520 C A 0.027073 -2.8699e-06
1:162324646 T C 0.472433 -1.8744e-05
1:162327313 T C 0.140997 -4.3267e-07
1:162329125 A G 0.041573 1.6407e-05
1:162329962 T C 0.731003 2.3867e-05
1:162331408 A G 0.712712 -5.4857e-06
1:162336539 G A 0.748828 1.2064e-05
1:162338962 T C 1.706691 -1.7126e-05
1:162341641 T C 0.041508 -1.0600e-05
1:162341917 C A 0.156191 1.3153e-05
1:162341985 G A 0.316326 -1.4049e-05
1:162342203 G A 1.115043 8.6417e-07
1:162343154 T C 0.042862 7.3365e-06
1:162343388 T C 0.499563 -4.0198e-06
1:162344069 A G 0.088640 -6.1099e-06
1:162345294 T G 0.584290 2.0610e-06
1:162346324 A C 0.032254 4.2293e-06
1:162347618 G A 0.083401 -2.9782e-06
1:162347877 C G 0.692384 7.4743e-06
1:162349218 G A 0.050314 6.3671e-06
1:162350451 G C 0.463494 1.7384e-05
1:162351454 G A 0.324581 1.5279e-05
1:162352294 C T 0.809943 -1.3886e-05
1:162352361 A G 0.055149 -1.0577e-05
1:162357035 G A 0.194290 2.3765e-05
1:162357707 G T 0.100784 5.4614e-05
1:162360008 T C 0.540443 4.4129e-06
1:162366067 A C 0.037143 -3.3520e-06
1:162367103 T G 0.256826 6.3610e-06
1:162375246 T C 0.039091 -1.4388e-06
1:162382778 A C 0.086818 2.5827e-05
1:162387778 C T 0.466445 -9.6011e-06
1:162392151 A C 1.133569 -7.3134e-06
1:162392184 G A 0.031792 2.5757e-05
1:162408767 G T 0.507067 7.3992e-06
1:162415600 C T 0.620114 1.7347e-05
1:162428275 C T 0.430751 -7.3932e-06
1:162429203 T C 0.020141 -6.8188e-07
1:162431320 C A 0.193154 9.6796e-06
1:162434420 T C 0.438710 6.1259e-06
1:162439902 C A 1.112908 1.4974e-05
1:162441037 G T 0.763706 2.3413e-06
1:162441340 A G 0.052799 -7.4242e-06
1:162443855 G A 0.093675 4.2583e-05
1:162445861 G A 0.100455 -5.1888e-07
1:162455412 A G 0.965638 2.0689e-05
1:162455562 A C 0.084717 -1.5994e-05
1:162467518 C T 0.144713 5.6237e-05
1:162475263 G A 0.051722 -2.6889e-05
1:162476859 A G 0.052721 1.2820e-05
1:162479196 C T 0.237736 -4.7653e-05
1:162490218 C T 0.947354 1.5135e-05
1:162490792 G A 0.021035 9.0371e-06
1:162492874 A G 0.096705 -8.4636e-06
1:162501593 T G 0.162100 -1.2596e-06
1:162504856 T C 0.176063 -2.8285e-05
1:162504932 A C 0.107244 -1.9636e-05
1:162505578 A C 0.043933 -5.6936e-06
1:162511529 A C 1.078634 8.8377e-06
1:162515323 G A 0.042637 3.3888e-05
1:162562526 A G 0.020613 1.2812e-05
1:162563661 T C 0.156164 9.7330e-07
1:162564462 C T 0.033927 -5.3448e-06
1:162565221 G A 0.427245 2.2829e-05
1:162570375 A G 1.543207 4.0438e-05
1:162578927 G A 0.087267 9.1771e-06
1:162579558 C T 0.457824 3.3030e-06
1:162579587 T C 0.022962 -1.4810e-05
1:162588678 G A 0.101114 5.5564e-06
1:162591307 A G 0.853774 1.2027e-05
1:162592361 T C 0.092122 2.2626e-05
1:162594378 T C 1.394475 3.0955e-05
1:162595547 G A 0.068027 9.1204e-06
1:162603729 T C 1.365787 5.6662e-06
1:162604473 C T 0.062407 -2.7656e-05
1:162611515 A G 0.467312 -6.2718e-06
1:162624504 G A 0.447682 -5.4143e-06
1:162626090 A G 0.082765 2.7142e-05
1:162630508 G A 1.780868 2.0559e-05
1:162638889 T C 0.023693 -1.4212e-05
1:162651519 G A 1.523035 2.3886e-05
1:162653055 A G 0.108740 -4.5563e-06
1:162654665 A G 0.504768 4.0237e-06
1:162658882 T C 0.036375 -1.0934e-05
1:162669792 G A 0.026702 1.6304e-05
1:162674747 G A 0.240527 -5.9705e-06
1:162678091 A G 0.130390 -2.7624e-05
1:162693467 T C 0.090575 -3.4632e-06
1:162693795 G A 1.167873 -8.9551e-06
1:162700037 G A 0.166313 -2.3579e-06
1:162701802 T G 0.119001 -9.7059e-06
1:162726281 C A 1.530811 -1.3636e-07
1:162726461 T C 0.050175 -1.9591e-05
1:162726911 G A 0.175200 -4.6079e-06
1:162739034 A C 0.050467 1.4008e-05
1:162740121 A G 0.042494 -1.5502e-05
1:162742202 G T 0.071026 3.3376e-05
1:162746511 G A 0.125535 3.5974e-06
1:162748025 C A 1.568236 -1.8571e-06
1:162752670 A G 0.106496 -2.0112e-05
1:162753573 A C 0.045445 2.7457e-06
1:162758606 A G 0.019950 2.2283e-06
1:162767172 T C 0.083238 -2.2704e-05
1:162784365 G A 0.041359 -9.1243e-06
1:162787731 C G 0.170039 8.8863e-06
1:162792561 G A 1.920458 -2.1399e-06
1:162794799 C T 0.439971 7.0842e-06
1:162802615 A C 0.669364 -5.0049e-06
1:162804894 T C 0.036086 -2.9072e-06
1:162809416 C T 0.275195 -5.8210e-06
1:162813651 T C 1.146862 1.1793e-05
1:162814549 C T 0.863317 2.1423e-05
1:162814640 G A 0.025247 2.9752e-06
1:162816620 A G 0.040873 -1.2601e-05
1:162817619 G A 0.038880 -1.1087e-06
1:162818421 G A 0.873496 9.8931e-06
1:162822134 G A 0.368228 -8.8216e-06
1:162823577 G A 0.127398 -2.8862e-05
1:162825457 A C 0.401740 -9.2035e-07
1:162827573 A G 0.329212 8.4073e-06
1:162832610 C T 0.341998 7.2982e-06
1:162837050 G A 1.554637 -2.3821e-05
1:162843606 C A 1.448301 -1.8864e-05
1:162852150 T G 0.038721 -6.9322e-07
1:162852760 T C 1.834867 -7.1101e-06
1:162867426 T C 1.940058 -2.6184e-05
1:162872456 C T 0.028776 -1.5709e-05
1:162873220 A C 0.351151 -1.6296e-05
1:162873467 T C 0.035617 4.6389e-06
1:162881919 C G 0.534095 -3.0684e-05
1:162883668 A C 0.071138 1.7902e-06
1:162889341 A G 0.055016 -5.8378e-06
1:162893276 C T 0.449086 -1.8059e-05
1:162896416 T G 0.043392 -1.9711e-06
1:162901055 G A 1.205941 -4.2709e-06
1:162901947 C T 0.315045 -2.1683e-05
1:162902848 T C 0.074470 -1.6601e-06
1:162903975 A G 0.107723 -5.7187e-06
1:162905158 T G 0.074198 8.3211e-08
1:162910682 T C 0.322932 -2.2585e-06
1:162917734 G A 0.043120 -4.1993e-06
1:162925653 G A 1.402274 -4.4665e-06
1:162926083 G A 0.365148 -1.7942e-05
1:162927404 T C 0.150323 3.7360e-06
1:162933767 A G 0.057984 -8.1885e-06
1:162934730 T C 0.090255 -1.4546e-05
1:162938703 T G 1.331252 -2.8781e-07
1:162944040 A C 0.053595 3.3519e-05
1:162944662 C T 0.036783 3.3276e-06
1:162956847 T C 0.024904 3.0117e-06
1:162959203 T C 0.071695 3.2480e-05
1:162961560 C G 1.294867 -1.1752e-05
1:162961909 T C 0.192008 1.6673e-05
1:162963323 T C 1.356876 -7.9703e-06
1:162970286 G A 0.037248 1.9984e-06
1:162972403 A G 0.074205 -9.8589e-06
1:162979479 G A 0.060401 1.5264e-05
1:162988795 G A 0.066599 9.5375e-06
1:162995355 G A 1.475856 6.7008e-05
1:162998069 T G 0.043331 -7.0345e-06
1:163000200 T C 0.075847 9.7022e-06
1:163002668 T C 0.053931 1.3943e-05
1:163009498 C T 1.151289 1.4649e-05
1:163015384 A G 0.071583 2.3652e-05
1:163017786 A G 0.277286 -6.6988e-06
1:163022508 T C 1.836996 -5.1747e-05
1:163023625 A G 0.109573 -6.3496e-06
1:163027266 A G 0.066324 -2.5474e-05
1:163028465 C T 0.565795 1.6801e-05
1:163029680 C T 0.025985 -2.6108e-05
1:163029844 T G 0.071498 2.4726e-05
1:163033691 T C 0.817358 1.9893e-05
1:163034416 A G 0.483982 1.6453e-05
1:163039777 C T 1.066314 -5.0892e-05
1:163039793 A G 0.035141 3.8682e-06
1:163041574 T C 0.048743 4.6968e-05
1:163064130 T C 0.060751 3.2543e-06
1:163064483 T C 0.689528 1.1043e-05
1:163065280 C T 0.049682 -1.5264e-05
1:163065352 C T 1.336368 4.2981e-05
1:163074348 C A 0.030007 5.6495e-06
1:163077730 C T 0.265105 3.3938e-05
1:163083108 G T 0.937328 3.6241e-05
1:163096219 A C 0.119844 6.4256e-06
1:163110581 C T 0.060755 1.5387e-06
1:163110736 T C 0.051915 1.6033e-06
1:163112204 G A 0.148304 7.5096e-06
1:163113883 G A 0.031394 4.0509e-06
1:163115321 G A 0.220258 -1.2666e-05
1:163118052 A G 0.293714 -2.8010e-07
1:163119958 G A 0.031074 6.6268e-06
1:163125268 G A 1.245280 2.9853e-05
1:163130817 A G 0.042624 1.1685e-05
1:163133575 G A 0.021613 6.0946e-06
1:163136741 C T 0.155657 1.2382e-07
1:163142555 A G 0.814383 7.7760e-06
1:163144477 C T 0.056393 -1.4409e-06
1:163148784 T C 0.033893 6.3825e-06
1:163160051 T C 0.948241 1.3429e-05
1:163161795 C T 1.911336 -1.2003e-05
1:163166075 G T 0.310751 -2.7982e-05
1:163167338 C T 0.360810 -2.3437e-06
1:163167852 T C 0.083275 -1.7817e-05
1:163171533 A G 0.070006 -1.3340e-05
1:163171868 C T 0.378723 2.3194e-05
1:163174876 A G 0.043280 2.9121e-05
1:163188584 C G 1.210633 8.8894e-06
1:163193441 G A 0.038411 -1.3713e-05
1:163196437 T C 0.908966 2.0039e-05
1:163201689 C T 0.202541 5.8178e-06
1:163205346 G T 0.060796 1.7579e-06
1:163217905 T G 0.158938 -5.0856e-06
1:163222722 G T 0.483621 -2.3025e-06
1:163229838 G A 0.046081 -1.8585e-06
1:163239350 G T 0.028446 -1.8641e-06
1:163257958 G A 0.035239 -1.3361e-05
1:163258641 C T 0.043028 -1.0093e-05
1:163269081 T G 0.358120 6.0942e-06
1:163269956 G A 0.350851 -9.0728e-06
1:163273346 A G 0.365933 3.3128e-05
1:163274005 A C 0.021320 2.6792e-05
1:163275169 T C 0.126178 2.1509e-05
1:163281022 G A 0.960446 -2.1305e-05
1:163286726 A G 0.063226 1.7591e-06
1:163289065 G A 0.123295 -1.5299e-05
1:163289571 T C 1.046544 7.5751e-06
1:163292040 C T 0.520013 1.3506e-05
1:163292579 G T 0.026862 -5.1101e-06
1:163297030 C T 0.323442 1.3649e-06
1:163297746 A G 0.275566 -2.1849e-05
1:163307136 T C 1.237155 -1.5355e-05
1:163307754 G A 0.104375 9.9845e-06
1:163308256 G A 1.917619 1.6645e-05
1:163309633 C T 0.887704 -1.3769e-05
1:163312552 A C 0.027335 -8.3908e-06
1:163320523 T C 0.091074 -1.7138e-05
1:163323881 C T 0.035532 -8.4846e-06
1:163323882 T G 0.084557 -1.2141e-05
1:163339244 G A 0.680301 -3.6504e-05
1:163340415 T C 0.061642 1.2442e-05
1:163342639 T G 0.028525 -2.7096e-06
1:163344343 G T 0.336225 -2.3487e-06
1:163344406 G A 0.043766 -9.0840e-06
1:163344782 G A 0.963629 -1.4057e-05
1:163344863 A G 0.071165 -1.0056e-05
1:163347103 G A 0.043623 1.2569e-05
1:163348127 A G 0.929178 -6.5245e-06
1:163353205 G A 0.934832 4.2220e-06
1:163361877 A G 0.076377 -1.3444e-05
1:163366854 C T 0.197496 6.5411e-06
1:163368604 A G 0.049852 -1.2131e-06
1:163373057 A G 0.066892 -3.0346e-06
1:163380744 G A 0.061023 1.6061e-05
1:163382524 G A 0.128680 2.5382e-05
1:163383451 A G 0.176872 -3.9628e-05
1:163385109 C T 0.776312 7.5719e-06
1:163396645 A C 0.039584 1.1930e-06
1:163396799 A G 0.068017 -2.7480e-06
1:163411200 G A 0.128286 -2.8866e-05
1:163413540 G A 0.063284 -2.1254e-05
1:163414822 A G 0.035756 -3.8992e-05
1:163417077 T C 0.655197 4.0998e-06
1:163418879 T C 0.047040 -9.1098e-06
1:163420014 A C 0.289644 -5.6509e-06
1:163435083 A G 0.344303 -2.4681e-05
1:163436274 C T 0.044150 7.6132e-06
1:163436742 T C 0.059844 1.4495e-05
1:163444495 C T 0.898944 1.3633e-05
1:163447164 T G 0.122904 -1.5863e-05
1:163447330 C T 0.534071 1.0276e-06
1:163447444 G A 0.227649 -9.8733e-06
1:163453573 G T 0.335732 8.6464e-06
1:163457357 C T 0.031102 -2.2358e-05
1:163462580 C T 0.137013 1.4087e-05
1:163462846 T G 0.274610 2.1597e-05
1:163466179 G C 0.041899 5.8101e-06
1:163471153 C T 0.077108 -1.3693e-05
1:163474621 T C 0.072202 -3.9587e-05
1:163475430 T C 0.615171 3.7665e-05
1:163476573 A G 0.033580 1.9870e-06
1:163479438 G C 1.434049 2.3940e-06
1:163479468 G T 0.722680 4.4544e-05
1:163488225 A G 0.342457 2.1618e-06
1:163491546 T C 0.080056 -4.9034e-07
1:163494080 T C 0.159367 2.5510e-07
1:163500125 T C 0.147155 1.3988e-05
1:163500296 C T 0.188989 -2.8881e-05
1:163505777 A C 0.911489 1.0339e-05
1:163506077 G T 0.675378 -5.1213e-05
1:163506121 T G 0.714344 -2.3048e-05
1:163506280 A G 0.080243 -1.2789e-05
1:163506362 T C 1.973872 2.6936e-06
1:163508344 T C 1.579843 2.9425e-06
1:163520825 C A 0.248483 9.0998e-06
1:163526570 G A 0.423781 1.4342e-05
1:163527360 G A 0.060248 2.9314e-07
1:163527558 A G 0.071158 5.5179e-06
1:163528762 A G 0.022412 4.5128e-06
1:163528817 C T 0.109481 2.1647e-05
1:163532478 A G 0.933744 -1.8747e-05
1:163542875 C T 0.032207 1.3179e-05
1:163544762 G A 0.201562 2.3429e-05
1:163553855 T G 0.021878 -1.2858e-05
1:163559407 T C 0.761054 -4.0575e-06
1:163569868 C T 0.104851 -2.3569e-05
1:163579955 C T 0.505843 3.9393e-05
1:163586969 C T 0.240578 3.2325e-05
1:163587587 T G 0.060350 -2.2722e-05
1:163608330 G C 0.211306 8.7022e-06
1:163617744 A G 0.027171 1.6535e-05
1:163622374 C T 0.157735 1.4910e-05
1:163634787 A C 0.086542 -2.3965e-05
1:163635188 T C 0.031785 7.4976e-06
1:163637687 A G 0.027209 -1.3471e-05
1:163641173 A G 0.796629 -1.1234e-05
1:163641481 C T 0.152026 -2.6120e-05
1:163657608 C T 0.062533 -1.3260e-05
1:163659426 A G 0.128636 -7.1534e-06
1:163666997 C T 0.072369 1.5492e-05
1:163668178 T C 0.027229 1.7668e-05
1:163668496 T C 0.060207 -5.6035e-06
1:163683716 G A 0.061863 -1.9459e-05
1:163693598 T C 0.095644 2.4295e-05
1:163700280 A G 0.177896 -2.2229e-05
1:163706661 C A 0.024067 -3.6466e-06
1:163716904 G A 1.203201 1.3717e-05
1:163717136 A G 0.898332 3.8361e-05
1:163738795 C T 0.099758 2.9424e-06
1:163739505 T C 0.027171 2.0912e-05
1:163744853 G A 0.264697 -1.8633e-05
1:163746258 T C 0.236917 1.4412e-06
1:163758093 G A 1.074939 -1.0383e-06
1:163770538 T G 0.052745 -3.0976e-06
1:163774100 A C 0.375653 -5.0647e-06
1:163775335 G A 0.465269 1.3354e-05
1:163782243 T C 0.146747 1.4819e-05
1:163787409 C T 0.049539 -2.7250e-05
1:163788260 G A 0.054605 9.2914e-06
1:163790451 T C 0.671115 -1.9629e-06
1:163793913 C T 0.207168 -2.8307e-06
1:163797405 G C 0.021844 -1.2615e-05
1:163798200 A C 0.091785 -1.3715e-05
1:163799720 G C 0.101984 -1.5624e-05
1:163806433 C A 0.087556 -4.7463e-06
1:163811705 T C 0.029007 8.4640e-06
1:163813734 G C 0.659362 1.6396e-05
1:163814358 T C 0.024839 2.8724e-05
1:163815371 G A 1.891753 -1.5770e-05
1:163815651 C G 0.092305 -2.0806e-05
1:163828133 C T 0.021725 -5.3357e-06
1:163829349 A C 0.259590 -3.1081e-05
1:163831730 C A 1.082351 7.0604e-06
1:163834280 G A 0.408217 2.5278e-06
1:163836061 A T 0.051422 -8.8797e-06
1:163836845 C G 0.060605 -1.5075e-05
1:163837024 T C 0.048447 3.0712e-05
1:163837511 C A 1.871215 -1.4279e-05
1:163839891 G A 0.063084 1.0495e-05
1:163840431 C T 0.316741 -1.9902e-05
1:163847718 T C 0.136941 5.3124e-06
1:163850104 C A 0.452693 7.1848e-06
1:163853917 G A 0.076591 -9.7184e-06
1:163858446 C T 1.303128 -9.2500e-06
1:163859823 C T 0.101828 -3.8119e-06
1:163859836 C A 0.059208 -9.0663e-06
1:163867113 A G 0.033583 -8.0870e-06
1:163876943 A G 0.271639 -2.7424e-05
1:163896553 T C 0.108577 4.7569e-05
1:163901131 A G 0.058681 4.8113e-06
1:163901409 G A 0.401454 -2.9355e-05
1:163901925 G T 0.028834 2.8200e-06
1:163905673 A G 0.458731 -1.6064e-05
1:163908233 G A 0.052133 -6.5626e-06
1:163911787 A G 0.788099 8.5670e-06
1:163913563 T C 0.047975 -1.0061e-05
1:163941245 G A 0.331201 1.9408e-05
1:163941884 A G 0.024944 -3.0036e-05
1:163948373 A C 0.957026 -9.9338e-06
1:163948473 C T 0.291035 -4.2071e-05
1:163952306 G A 0.115730 1.2581e-05
1:163953024 C T 0.631867 -2.3681e-06
1:163953124 G A 0.074799 1.2792e-05
1:163956503 C G 0.941135 1.3829e-05
1:163978224 A G 0.029602 2.0436e-05
1:163983578 T C 0.057124 1.1922e-05
1:164004969 T C 0.104164 1.3857e-06
1:164005184 C T 1.873734 -6.7413e-06
1:164023099 T G 0.030258 7.2994e-06
1:164028234 C A 0.116022 -3.0413e-06
1:164034330 A G 1.221971 -1.4959e-05
1:164034955 C T 0.276865 -2.4030e-05
1:164052290 T G 1.469216 4.9513e-06
1:164055724 T C 0.144462 -1.0851e-05
1:164057418 A T 0.033196 -8.8353e-06
1:164061794 A C 0.059565 1.4016e-05
1:164076965 T C 0.069938 -3.0964e-06
1:164082899 G A 0.898944 -1.1090e-05
1:164100378 G A 1.043419 7.8240e-06
1:164106971 C T 0.059714 1.4665e-05
1:164127185 T G 1.842197 4.5154e-06
1:164130930 G T 0.855888 -6.9939e-07
1:164146896 C T 0.075411 3.5042e-06
1:164149402 C T 0.025193 -1.0172e-06
1:164151402 G A 0.869216 3.0946e-06
1:164153581 C T 0.348285 -1.9951e-05
1:164156616 T G 0.085839 -1.0203e-05
1:164179422 C A 0.481901 -1.2930e-05
1:164196173 A G 1.389368 2.5537e-05
1:164196522 C T 0.037296 5.6324e-06
1:164198494 A G 0.056699 9.1959e-06
1:164199276 G C 0.110487 1.9785e-05
1:164199666 G T 0.138186 9.8520e-06
1:164207723 A G 0.135735 -6.0044e-08
1:164213034 A G 0.072080 2.4455e-05
1:164221100 A C 0.030384 -1.6431e-05
1:164228597 G A 1.956530 8.0144e-07
1:164231063 C T 0.667028 -5.2441e-06
1:164271953 G A 0.104946 1.9391e-05
1:164272514 T C 0.042025 -1.6273e-05
1:164276414 A G 0.047105 5.0508e-06
1:164277180 T C 1.265411 -5.6824e-06
1:164279677 A C 0.063645 -2.3418e-05
1:164280972 A G 0.237784 6.4181e-06
1:164307474 T C 0.688444 -9.0533e-06
1:164307837 T C 0.037881 7.5246e-06
1:164309546 C T 0.095494 2.4704e-05
1:164311297 T C 0.526520 -4.2499e-06
1:164334162 T C 0.314239 -1.6111e-05
1:164336554 A C 0.208770 1.7473e-05
1:164341275 C G 1.915712 -4.7473e-06
1:164346386 G A 0.066735 -2.5570e-06
1:164346959 C T 0.065018 -2.1765e-05
1:164357435 A G 0.147539 7.9043e-06
1:164367805 C T 1.300956 -1.5294e-06
1:164369504 T C 0.080994 -1.6439e-05
1:164369757 A G 0.026437 -6.8622e-06
1:164383311 A C 0.024754 -7.4092e-06
1:164385062 C T 0.052021 6.5139e-06
1:164388854 C T 0.217837 -4.8394e-06
1:164389352 A G 0.031051 -1.4963e-05
1:164392112 A G 0.092842 -9.7250e-06
1:164396241 G A 1.939582 5.6448e-06
1:164399838 A G 0.051888 7.1357e-06
1:164402150 A C 0.381198 8.0756e-06
1:164414724 A G 0.063430 -1.8201e-05
1:164428438 A G 0.071777 -9.6001e-07
1:164435798 T G 0.023238 8.1518e-06
1:164437174 A G 0.134266 -3.6374e-05
1:164440062 A G 0.026872 -1.0815e-05
1:164444542 A C 0.126674 3.8234e-06
1:164445357 A G 0.107591 -2.7498e-05
1:164447212 G A 0.346897 7.0328e-06
1:164447438 G A 0.334954 3.8450e-05
1:164447505 G A 0.043922 -1.1086e-05
1:164452555 C T 1.143602 2.0824e-06
1:164453373 C T 1.253117 -2.2408e-06
1:164454432 A G 0.067085 -6.2172e-06
1:164455043 C T 0.811670 -1.7078e-05
1:164459224 A G 0.090884 -7.0941e-06
1:164460801 A C 1.123849 9.0060e-06
1:164468815 C A 0.243128 2.9477e-05
1:164477717 A G 0.085026 3.5507e-06
1:164478274 G T 0.394267 1.9879e-05
1:164478287 A G 0.044786 4.1626e-06
1:164480414 C T 0.292976 -1.1135e-05
1:164480877 C T 0.147042 2.7748e-05
1:164481240 T C 0.547072 -5.4635e-06
1:164481676 G A 0.102930 4.1891e-06
1:164487883 A G 0.113517 -2.1153e-05
1:164488457 G T 0.743409 1.1455e-05
1:164489804 T C 0.151955 4.9724e-06
1:164492154 T C 0.490316 -2.0447e-05
1:164497378 T A 0.081939 -3.1543e-06
1:164497415 C T 0.072828 -1.7751e-05
1:164500352 T C 0.059001 1.0012e-05
1:164502332 T C 0.087576 3.4191e-06
1:164503366 A G 1.552536 -1.0408e-05
1:164506508 G A 0.632163 -2.0416e-05
1:164506986 T C 0.498339 -2.8726e-06
1:164510530 T G 0.128921 4.2415e-05
1:164511527 C T 0.097517 -4.0382e-06
1:164529388 G A 0.056899 8.7057e-06
1:164532325 C T 0.323010 -1.8218e-05
1:164533643 G T 1.069761 2.3661e-06
1:164533826 C T 0.065171 6.2184e-06
1:164534207 G A 0.195826 -1.6367e-05
1:164537133 A G 0.097850 -1.1335e-05
1:164541977 A G 1.349991 -8.2608e-06
1:164546863 T G 0.021048 -2.0254e-05
1:164547849 C G 0.065402 -8.9767e-06
1:164547894 G C 0.069907 1.1293e-05
1:164555286 A G 0.699201 3.2564e-05
1:164558962 G A 0.073953 -1.5919e-05
1:164560886 C T 0.275909 4.8053e-06
1:164563425 G A 0.862817 -2.9521e-05
1:164575054 G A 0.188714 2.6743e-05
1:164576559 G A 0.042858 4.3852e-06
1:164579738 G T 0.044878 1.5349e-06
1:164583573 C G 0.769669 -2.6389e-05
1:164586652 G T 0.487531 1.8516e-05
1:164593721 G A 0.048192 5.5851e-06
1:164597620 A G 0.059833 -1.5584e-05
1:164597746 C T 0.104789 -1.1778e-05
1:164600983 A G 0.069455 2.2633e-05
1:164603787 T C 0.939517 -4.9581e-05
1:164604122 A G 0.795990 -3.5854e-05
1:164604957 G T 1.173612 -1.3448e-05
1:164605415 A C 0.075513 3.2474e-07
1:164605447 A C 1.764841 -7.4106e-06
1:164611901 G T 0.125712 1.1153e-05
1:164612690 C T 0.120129 8.9783e-06
1:164613620 A C 0.080753 -2.3059e-06
1:164616760 G A 0.094165 1.3668e-05
1:164620786 T C 0.774656 9.2813e-06
1:164625696 T G 0.366572 2.3849e-06
1:164627912 C G 0.045524 1.6999e-06
1:164628310 T C 1.427211 -9.3772e-07
1:164632032 C T 0.131917 -6.2935e-06
1:164636300 T G 0.087161 -9.7384e-06
1:164641101 T C 0.036456 -1.4354e-05
1:164644989 A G 0.034743 -8.0582e-06
1:164645697 A G 1.678584 1.6089e-06
1:164647654 T A 0.254072 6.7742e-06
1:164647693 C T 1.853250 -1.2836e-05
1:164649280 G A 0.139342 -5.0920e-06
1:164650843 C T 0.034168 -8.4491e-06
1:164652809 G T 1.571979 -4.3779e-06
1:164655441 G A 0.631534 1.1254e-05
1:164655556 C G 1.866683 -1.7350e-05
1:164656904 T C 0.590508 1.8231e-06
1:164657800 T C 0.421554 1.7425e-05
1:164658075 G T 0.138026 1.3304e-05
1:164658310 C T 0.174006 -5.4644e-05
1:164659008 G C 0.763923 -3.1507e-05
1:164661222 G C 0.028215 2.4375e-05
1:164661688 A G 0.036140 -2.1542e-05
1:164662733 C T 0.509402 -3.4480e-05
1:164667597 T C 0.928322 -6.5662e-06
1:164668349 G A 0.479321 1.3381e-05
1:164672441 A G 0.555834 5.7914e-05
1:164678352 T G 0.105605 2.6097e-05
1:164678924 T C 0.982977 2.7664e-06
1:164679249 C T 0.066395 -1.3846e-05
1:164679976 C A 0.046877 -8.7035e-06
1:164680101 G T 0.037898 8.0193e-06
1:164682390 C A 0.932333 1.8618e-06
1:164684960 T C 0.026967 -1.9569e-06
1:164686251 T C 0.088358 1.4514e-05
1:164693143 A C 0.052527 5.0860e-06
1:164698065 G A 0.498196 1.2203e-05
1:164704149 G A 0.083251 2.6689e-05
1:164717149 T C 0.100659 -1.8023e-05
1:164723835 T G 0.792866 -9.2818e-06
1:164726160 G A 0.764365 2.5785e-06
1:164726860 C T 0.033689 -1.4160e-06
1:164727902 G A 0.021177 -2.0022e-05
1:164734457 G A 1.044143 -2.5596e-05
1:164735303 G A 0.153675 1.6646e-05
1:164738727 T C 0.236519 8.1267e-06
1:164739171 C T 1.570575 -5.6420e-06
1:164739851 C T 0.095056 -2.0841e-06
1:164741588 G A 1.211292 2.3148e-06
1:164744889 C T 0.462362 -4.7245e-06
1:164749006 G A 0.038360 1.5522e-05
1:164750616 A G 0.028528 -1.5989e-05
1:164766994 T G 0.401247 -8.0169e-06
1:164770419 T C 0.555426 3.8814e-05
1:164781015 C A 0.169253 3.8478e-07
1:164781692 A G 1.000955 1.4720e-05
1:164784658 G A 0.047077 2.5453e-05
1:164793178 C T 0.801549 -8.9377e-06
1:164795440 G A 0.098938 1.7457e-06
1:164799811 G T 0.892844 3.2973e-06
1:164800483 G A 0.159084 3.1187e-05
1:164806719 G A 0.519221 -5.9011e-06
1:164814595 T G 0.055482 -6.4203e-07
1:164835685 G A 0.121431 3.3734e-05
1:164836322 G A 0.945596 -6.4011e-06
1:164854979 A G 1.665566 -9.2659e-06
1:164856772 G A 0.146515 -9.8182e-06
1:164864572 A G 0.038231 -1.2677e-05
1:164866304 T C 0.096881 -1.0415e-05
1:164866898 A G 0.029021 1.4127e-05
1:164875310 T G 0.424787 1.1700e-07
1:164878061 T C 0.956979 -3.7932e-05
1:164880143 A G 0.034586 -7.1496e-06
1:164890812 A G 0.061030 8.2514e-06
1:164905146 A G 0.039401 9.0016e-06
1:164917056 C T 0.963554 5.1408e-06
1:164918510 T G 0.066371 -1.4606e-05
1:164920355 A G 0.039428 4.2058e-05
1:164920855 G A 0.106272 -2.8106e-05
1:164923607 T C 1.875026 -1.4467e-05
1:164945880 A C 0.039635 -5.2465e-06
1:164946428 A G 0.204727 -1.6466e-05
1:164951468 T C 0.422013 4.8530e-06
1:164954359 G T 0.040866 2.9044e-06
1:164955977 C T 0.411290 1.3053e-05
1:164958123 G T 0.330442 -2.6188e-05
1:164960929 G A 0.051382 -1.9037e-05
1:164967360 A G 1.495806 -1.9598e-05
1:164980830 C T 0.054713 1.1925e-05
1:164981027 G C 0.039639 -6.1699e-06
1:164995796 G T 0.106180 1.2975e-05
1:164998203 A C 0.045575 2.2148e-06
1:165011736 C T 0.758936 1.8583e-05
1:165014294 T C 0.092217 1.6515e-05
1:165014729 A C 0.038166 2.4017e-05
1:165016366 C T 0.142765 -3.7082e-06
1:165025563 C T 0.024326 7.4458e-06
1:165027296 G T 0.213658 2.2189e-05
1:165028876 T C 0.107234 -3.4949e-05
1:165040112 C T 0.144730 -1.6062e-05
1:165045970 C T 0.322395 -3.3215e-06
1:165046800 C T 0.844523 9.0075e-10
1:165051111 T C 1.135670 -3.7635e-06
1:165064455 G T 0.928356 -1.5725e-05
1:165070081 G A 0.316007 -6.4239e-06
1:165081595 G A 0.212156 1.6533e-05
1:165083473 T G 0.087219 1.7721e-05
1:165086438 A G 0.024696 3.6767e-06
1:165086496 T C 0.043552 3.1516e-05
1:165086665 C A 0.919737 -1.3929e-05
1:165089398 G A 0.065926 1.6929e-05
1:165091498 T C 0.227081 -1.2044e-05
1:165094293 C T 0.175897 8.0564e-06
1:165097704 G A 0.046567 -6.3059e-07
1:165099730 T C 0.088324 -2.3269e-05
1:165104676 C A 0.359314 -1.3586e-05
1:165104971 C T 1.859414 -7.0317e-06
1:165109131 T C 0.879534 -8.5286e-07
1:165114636 A C 1.284395 3.0712e-06
1:165115751 C T 0.283746 -6.8848e-06
1:165116421 G A 0.154162 1.1160e-05
1:165125142 G A 0.986962 4.7360e-06
1:165126468 A G 0.099336 1.8430e-06
1:165126948 C T 0.587119 -4.4484e-06
1:165132051 A G 1.791302 -2.3560e-06
1:165137227 G A 1.019552 -5.3898e-07
1:165143141 T G 0.458303 -2.3701e-06
1:165143224 C T 0.118280 7.5684e-06
1:165156418 A C 0.037119 -2.8382e-05
1:165161409 T C 0.078784 4.2722e-06
1:165162753 C A 0.278911 7.3975e-06
1:165166806 G A 0.026440 8.9459e-07
1:165169159 C A 0.956197 -1.1826e-05
1:165171961 A G 0.035773 -5.6359e-06
1:165180089 A T 1.533245 -6.6235e-06
1:165183967 C G 0.226051 -1.4004e-05
1:165186490 G A 1.186817 -1.9317e-05
1:165189595 A G 0.260970 1.2450e-05
1:165190337 T C 0.465303 1.9026e-05
1:165192480 C T 0.373535 2.5260e-06
1:165192551 A G 0.578068 -1.5488e-06
1:165193662 A G 0.260460 2.3638e-05
1:165194664 T C 0.307388 2.0140e-06
1:165198945 A C 0.271942 -8.5777e-06
1:165202874 A C 0.066450 9.3658e-06
1:165202971 C T 0.111052 1.5724e-05
1:165210378 G C 0.112980 -1.4916e-05
1:165216236 G T 0.207838 -2.7701e-05
1:165217902 C T 0.298800 -6.0276e-06
1:165223030 G A 0.505061 -3.9328e-05
1:165223429 T C 0.112007 1.4296e-05
1:165225295 C T 0.553624 -8.4043e-06
1:165230413 A G 0.041022 8.3919e-06
1:165238114 C T 0.459404 8.9153e-06
1:165240461 A G 0.071583 2.5847e-05
1:165240605 G A 0.798676 2.3086e-06
1:165246545 C T 0.144601 1.2126e-05
1:165247479 C T 0.024237 -3.8098e-06
1:165248492 C T 0.036623 -3.9995e-06
1:165249935 C T 0.126184 -1.2565e-05
1:165255228 A G 0.252015 3.5977e-06
1:165260360 T C 0.122220 1.2902e-05
1:165276634 G T 0.414272 -1.5172e-05
1:165277076 G A 1.778250 -3.1362e-05
1:165279034 T C 0.021800 1.3174e-05
1:165283470 T G 0.870722 5.0135e-06
1:165284749 G A 1.847613 -3.9265e-05
1:165289702 T G 0.195167 1.0363e-06
1:165291605 T G 0.261409 2.8579e-06
1:165294528 C G 0.686910 2.1778e-05
1:165294595 C T 0.439713 2.4831e-05
1:165295934 G T 0.080569 4.3739e-06
1:165303462 C T 0.022024 -4.1823e-06
1:165303849 T A 0.030670 8.6170e-06
1:165305059 A G 0.026260 -6.3314e-07
1:165310735 A G 0.113166 -2.4677e-06
1:165314985 A G 0.121561 5.6502e-05
1:165315098 T C 0.569946 -1.2953e-06
1:165317732 T C 1.191699 -2.1272e-05
1:165320619 A G 0.359949 2.0559e-05
1:165323446 T G 0.079032 -5.0083e-06
1:165323645 G A 0.228611 7.5135e-06
1:165324833 G A 0.040006 -7.8250e-06
1:165325101 T C 0.248724 -1.0551e-05
1:165326258 A G 0.810174 5.8258e-06
1:165329267 G A 0.024792 -2.3067e-05
1:165331402 G A 0.031867 2.2729e-05
1:165337800 T C 0.290175 -2.2281e-07
1:165349087 C A 0.292609 1.7281e-07
1:165350675 G A 0.077931 7.5188e-06
1:165352270 A G 1.871388 1.4957e-05
1:165353024 G A 0.760952 1.0731e-06
1:165353929 A G 0.044323 6.5955e-06
1:165358937 T C 0.108029 1.1726e-05
1:165365379 G A 0.111674 1.8716e-05
1:165368123 G A 0.372294 1.0052e-05
1:165368326 T G 0.108431 -1.1140e-05
1:165372735 T C 1.700309 2.5341e-05
1:165379572 A C 0.238923 -4.6705e-05
1:165383403 G A 0.325431 1.0288e-05
1:165385372 T G 0.043708 3.2330e-06
1:165385877 T C 0.038738 -1.5677e-05
1:165392665 A C 0.020103 4.8956e-06
1:165392788 T G 0.940224 -9.8887e-06
1:165394145 T C 0.285752 -2.0314e-05
1:165395592 A G 0.038976 4.9078e-06
1:165398801 T C 1.748454 -1.0462e-05
1:165402599 G A 0.075615 3.6493e-07
1:165403903 A G 1.537617 -1.9549e-05
1:165406187 C T 0.257805 1.1759e-05
1:165409095 A G 0.113738 -1.9004e-05
1:165414180 T C 0.032883 9.8084e-06
1:165417953 C T 0.021211 -2.3239e-06
1:165422305 C T 0.415373 -3.8589e-06
1:165422951 C T 1.230406 2.5984e-05
1:165429012 C T 0.198584 -2.2140e-05
1:165431486 T C 0.666471 -9.0218e-06
1:165432190 C A 0.104844 6.7683e-06
1:165440194 A G 1.259828 -1.5230e-06
1:165442732 A G 0.706986 -1.5983e-05
1:165445696 T C 0.796099 -1.6894e-05
1:165451831 C T 0.027641 -3.6491e-06
1:165453436 T C 0.204924 9.5681e-06
1:165454829 G T 0.032309 6.4918e-06
1:165460488 A G 0.442300 -2.4130e-05
1:165460757 A G 0.399850 1.6074e-05
1:165460856 T A 0.115475 4.2773e-06
1:165463885 T C 0.184491 5.0500e-06
1:165463932 A G 0.275246 4.1960e-06
1:165464785 T C 0.186637 2.2162e-05
1:165465281 A G 0.178467 -8.0258e-06
1:165470019 G A 0.129203 -2.2588e-07
1:165470150 A G 0.051936 3.0441e-05
1:165475099 C T 0.191634 3.3261e-05
1:165480131 C A 0.337766 -1.4919e-05
1:165483184 C T 0.036874 -9.5517e-06
1:165494689 A G 0.127544 -4.6914e-05
1:165505052 T C 0.233935 3.7468e-05
1:165505988 A G 1.167581 5.6251e-06
1:165506819 A C 0.151581 -3.9042e-05
1:165506898 A G 0.030585 2.1464e-05
1:165518480 A G 1.745234 -2.1221e-06
1:165532746 A T 0.235353 3.3489e-05
1:165532948 T C 0.028008 -3.6445e-05
1:165537060 C A 0.107315 -6.9862e-06
1:165542623 T C 1.191883 9.6199e-06
1:165551604 A G 0.250723 -5.2561e-06
1:165562826 T C 0.040839 -1.4804e-05
1:165563605 T C 1.057494 5.4712e-06
1:165567306 T C 0.038513 -2.1754e-06
1:165576753 T C 0.112113 1.0694e-05
1:165580900 T C 0.043372 -7.0189e-06
1:165585606 C A 0.044310 1.4473e-05
1:165587625 G A 0.023595 -3.0398e-05
1:165590676 A G 0.226520 5.8109e-06
1:165593673 G A 0.409502 9.1900e-06
1:165599460 A G 0.927057 1.1784e-05
1:165605209 G C 1.187011 1.3767e-05
1:165609300 A G 0.688518 1.3915e-05
1:165610495 T C 0.038731 -1.4721e-05
1:165616588 C T 0.537220 9.1399e-06
1:165616684 C G 0.039574 -9.3113e-07
1:165619079 T C 0.085468 1.4646e-05
1:165619424 T G 1.738373 3.7426e-05
1:165620653 A G 0.020657 -1.1297e-05
1:165622485 T G 0.136187 -1.1387e-05
1:165622662 A G 0.494253 -1.4246e-05
1:165626277 A G 0.289447 1.1433e-05
1:165634336 T C 0.020719 1.5110e-06
1:165647816 A G 0.880962 2.4959e-05
1:165648710 A G 0.047132 1.5963e-05
1:165649715 C T 0.071699 2.7364e-06
1:165651822 G T 0.070998 9.2177e-07
1:165655162 T C 1.320035 -6.3927e-05
1:165656104 T C 0.583984 1.6837e-06
1:165656600 G A 0.733427 -7.5637e-05
1:165674834 T G 0.047217 1.4880e-05
1:165676566 T C 0.182968 -2.0437e-05
1:165676606 C T 1.021820 5.5291e-05
1:165677359 C A 0.099533 -3.9632e-06
1:165677999 A C 0.161311 -8.2166e-07
1:165683487 A G 0.282413 -1.8188e-05
1:165684392 C T 0.128170 9.0082e-08
1:165687205 A G 1.752530 3.0878e-05
1:165693097 A G 0.031554 -7.0657e-06
1:165726670 A C 1.173751 3.8506e-05
1:165731665 T C 0.128952 1.1212e-05
1:165731968 T C 0.030405 -2.3872e-05
1:165741646 A G 0.232738 3.1438e-06
1:165742358 C T 0.037405 2.7818e-06
1:165742862 C T 1.907375 -2.4406e-06
1:165753591 C T 0.096402 -1.3636e-06
1:165758106 C A 0.204346 -3.2128e-06
1:165761752 C T 0.022803 9.7564e-06
1:165780484 G T 0.140283 7.2029e-06
1:165780504 T C 0.036827 5.9163e-06
1:165782442 G A 1.045612 -6.6874e-06
1:165785503 T G 1.286183 4.1310e-07
1:165792765 T C 0.023809 1.0093e-05
1:165795771 T C 0.610809 2.8274e-05
1:165800914 G A 0.331136 -4.3288e-06
1:165801725 C T 0.106244 6.3316e-06
1:165810163 G A 0.044884 -1.7777e-05
1:165811729 T C 1.069948 -1.3279e-05
1:165812513 A G 0.047516 -2.1757e-06
1:165815939 C T 0.798462 2.5590e-05
1:165816475 G A 0.031867 -1.5913e-05
1:165819247 G A 0.435623 2.1870e-05
1:165823040 C T 0.835639 3.9675e-06
1:165825166 A G 1.898797 6.0973e-05
1:165826306 G C 0.020620 -3.5184e-06
1:165830009 C T 0.469798 -1.5341e-05
1:165831649 G A 1.327644 -1.1614e-05
1:165833004 G A 0.268872 1.0100e-05
1:165861593 C T 1.103916 5.1931e-06
1:165865227 G C 0.027120 1.3654e-05
1:165869347 A G 0.049192 -1.4158e-05
1:165873619 G A 0.623769 -7.1683e-07
1:165875509 T C 0.020950 3.2817e-07
1:165889370 C T 0.335375 2.4860e-05
1:165895342 A G 0.100370 -1.6419e-07
1:165895525 T G 0.534986 -1.6661e-05
1:165897797 T C 0.457072 -7.5901e-06
1:165905436 G A 0.302197 -2.9530e-05
1:165908358 G A 0.261093 -3.7370e-05
1:165908875 C A 0.456790 2.2139e-06
1:165911404 G C 0.583267 -8.2770e-06
1:165915583 C A 0.480772 -2.1446e-05
1:165916274 C A 1.935757 4.0148e-06
1:165919377 A G 0.048056 6.0503e-06
1:165922646 T C 0.450099 6.3346e-07
1:165924694 T C 0.033209 1.7778e-05
1:165956767 T C 0.897621 -3.4157e-06
1:165958942 G A 0.103460 3.6819e-06
1:165965211 T G 0.330310 -2.4444e-05
1:165976999 T G 0.130506 1.1357e-05
1:165979485 T C 1.137281 -8.2091e-07
1:165984137 T G 0.452771 8.2199e-06
1:165991421 A G 0.028004 6.6964e-06
1:165994034 G A 0.023452 -1.6940e-05
1:165997061 T C 0.124760 -2.6437e-05
1:166002656 G A 1.166935 -8.9057e-06
1:166003074 G C 0.702822 2.7229e-05
1:166006878 G A 1.925942 2.1196e-05
1:166007431 T C 0.052418 -3.7233e-05
1:166010280 C A 0.509504 -2.3443e-06
1:166012163 G A 0.059837 -2.6071e-05
1:166017358 G T 0.071644 -6.1468e-06
1:166017741 C T 0.067133 -3.3935e-05
1:166021451 T G 0.039108 6.4035e-06
1:166021518 A G 0.123934 3.3548e-05
1:166023509 A G 0.258529 1.2494e-05
1:166028428 C G 0.606250 1.4674e-05
1:166031088 G T 0.029969 -1.3687e-05
1:166034990 T C 0.243995 1.7950e-05
1:166035140 G T 0.075799 1.6883e-05
1:166044729 T C 0.357481 3.8845e-06
1:166047796 A C 0.532640 -7.6217e-05
1:166051587 T G 0.643515 2.0681e-05
1:166054175 A G 0.020457 -6.1899e-06
1:166054188 T G 0.041821 7.7536e-06
1:166057564 C T 0.162059 6.3710e-06
1:166059512 A G 0.032462 2.3488e-05
1:166062592 G A 0.067592 -2.7309e-05
1:166081087 T C 0.028406 -1.6845e-05
1:166082113 A G 0.354207 -1.0463e-06
1:166084708 A G 0.334631 -1.5540e-05
1:166095558 T C 0.025111 -1.4678e-06
1:166117536 A G 0.208161 -2.9346e-05
1:166129406 A C 1.509236 2.9742e-06
1:166131063 T C 0.025692 -2.8900e-06
1:166145909 T C 0.040070 -1.1966e-05
1:166164874 G A 0.142969 1.2377e-05
1:166169004 C G 0.073616 -7.5372e-06
1:166177046 T C 0.390133 -5.5014e-06
1:166201513 C T 0.024346 1.7719e-05
1:166205504 T C 0.390779 -6.5627e-06
1:166243701 A G 0.064848 7.3200e-06
1:166245588 A G 0.045666 -1.1825e-06
1:166250778 C T 1.580588 -6.2774e-06
1:166259809 G A 0.032764 1.9660e-05
1:166265120 T G 0.036198 3.8202e-06
1:166265377 G A 0.047988 -1.2861e-05
1:166270695 G A 0.540201 -2.9031e-05
1:166271299 A G 0.066715 -1.1765e-05
1:166272488 G A 0.042498 -6.8207e-06
1:166274431 G C 0.089028 -1.4281e-05
1:166292607 G A 0.023095 -9.1970e-08
1:166306753 C T 0.624037 1.9008e-05
1:166314680 T C 0.070652 -4.8899e-06
1:166319377 C T 0.317367 2.0182e-05
1:166320735 A C 0.054972 -1.8808e-06
1:166322024 A G 0.628002 2.4790e-05
1:166322404 A G 0.039254 -1.2722e-06
1:166324986 A G 0.184916 -1.8068e-05
1:166330286 A G 0.297920 2.4813e-06
1:166332862 T C 0.027661 -4.7898e-06
1:166334158 C T 1.933115 1.2848e-05
1:166343331 A G 0.026111 -5.8256e-08
1:166343894 A C 0.598603 2.9115e-05
1:166346943 T C 0.061489 8.9616e-05
1:166347746 G A 0.182295 1.6593e-05
1:166350561 G C 0.093879 -9.5900e-06
1:166355864 C T 0.036137 6.0578e-06
1:166361524 A G 0.022340 -9.0064e-06
1:166364063 T G 0.499298 1.9559e-05
1:166365665 A G 0.034862 1.7008e-05
1:166367477 G A 0.029799 5.3858e-06
1:166367755 G A 0.502864 4.2037e-08
1:166369416 A G 0.121499 3.0453e-05
1:166389714 A G 0.056352 -3.2552e-06
1:166403177 T C 0.053751 -2.3579e-05
1:166405401 C T 0.090935 -1.6052e-05
1:166406002 A G 0.577909 2.0492e-05
1:166406894 G A 0.052650 -2.0103e-06
1:166407354 A C 0.076751 1.4961e-05
1:166407490 A G 0.565224 3.7074e-06
1:166415666 C A 1.539963 -1.0378e-05
1:166417771 A G 0.127980 -7.1990e-06
1:166418350 C T 0.396154 -5.0607e-05
1:166421078 C A 0.061720 5.4169e-06
1:166423858 C T 0.113313 -7.6474e-07
1:166425837 C T 0.046758 1.5571e-05
1:166436226 C A 0.333958 -5.7078e-05
1:166446655 G A 0.029446 1.1315e-05
1:166452024 G A 0.585868 5.0372e-05
1:166454075 C T 0.958702 1.5470e-05
1:166454293 C T 0.039829 2.7193e-05
1:166456592 G C 0.042967 -2.1890e-05
1:166458160 A C 1.323143 4.3481e-05
1:166458826 C T 0.728463 -3.4241e-06
1:166459430 T C 0.138091 -2.5003e-05
```
