## Supplemental_Data_Files for "Common genetic variation associated with Mendelian disease severity revealed through cryptic phenotype analysis": SupplementalDataFile_8.txt (part 2 of 21)

```
1:166460202 C A 0.168543 -9.4946e-06
1:166460696 G A 0.674215 2.1766e-05
1:166462364 T C 0.117855 -5.6132e-06
1:166475132 A G 0.108679 -1.0369e-05
1:166482391 C G 1.005141 -7.3056e-05
1:166482422 C G 0.067204 -4.7838e-05
1:166488311 T C 0.176203 8.2102e-06
1:166489372 C T 0.300728 1.7040e-06
1:166491025 G A 0.195850 2.3104e-05
1:166493260 C A 0.763012 -3.4017e-05
1:166493330 A G 0.045296 -4.3459e-06
1:166493918 T G 0.290083 -1.5643e-06
1:166499363 G A 0.048345 -4.1683e-06
1:166500963 A G 0.397453 -5.2339e-06
1:166502491 G A 1.908371 -2.5431e-05
1:166503881 A G 0.380913 -1.4298e-05
1:166509374 A G 0.037493 -3.0463e-05
1:166514785 T C 0.121404 8.8936e-06
1:166527026 T C 0.102148 -1.3997e-05
1:166527590 C G 0.038370 1.4108e-05
1:166532424 A G 0.036715 -3.1297e-05
1:166533141 C A 1.455705 -2.6487e-07
1:166533517 C T 0.629555 1.5153e-05
1:166542402 T C 0.029555 -3.5688e-06
1:166543451 T C 0.351338 2.2360e-05
1:166544580 T C 0.117175 2.9290e-06
1:166545275 T C 0.729364 -1.2511e-05
1:166552269 G A 0.582271 -2.4940e-05
1:166552924 G C 0.141439 8.2885e-06
1:166579064 A C 0.050175 -3.1886e-06
1:166582292 G A 0.971564 -5.2060e-06
1:166582502 A G 1.128955 6.8167e-06
1:166595209 T C 0.269657 -1.7934e-05
1:166600636 C A 1.832453 -2.8150e-06
1:166603523 T C 0.135347 6.5350e-06
1:166617824 T C 0.022289 3.6189e-06
1:166622135 G A 0.031765 1.9033e-06
1:166622906 G A 1.814050 1.4495e-06
1:166628002 C T 0.506536 3.5494e-05
1:166629358 A G 0.343375 -7.9633e-06
1:166633519 T C 0.066331 1.6144e-05
1:166633759 A G 0.158595 1.8452e-05
1:166647857 T C 0.107982 1.5252e-05
1:166652275 C T 0.972604 -2.3798e-05
1:166658530 T C 0.098245 3.9492e-05
1:166662734 C T 0.028610 -1.3488e-05
1:166673555 G C 0.149439 4.8245e-06
1:166674869 G C 0.105700 9.5844e-06
1:166674952 G T 0.105796 8.6823e-06
1:166696504 T C 0.046999 2.9373e-06
1:166701394 T C 0.071145 -6.7482e-06
1:166706135 T C 1.417243 -7.4536e-06
1:166732102 G A 0.500471 -8.0797e-06
1:166737282 A G 0.125583 9.8399e-06
1:166745107 C T 0.151646 1.1653e-05
1:166763624 G T 1.728242 -2.6669e-06
1:166765147 T C 0.143547 -2.6359e-05
1:166767772 G A 1.470059 1.3670e-05
1:166774156 A G 0.058212 8.4977e-06
1:166774997 C T 0.420646 1.6386e-05
1:166783658 C T 1.053357 2.7404e-06
1:166783688 C T 0.093869 5.3943e-06
1:166796662 T G 0.049814 -1.3957e-05
1:166811149 G A 0.052782 3.1867e-05
1:166821633 T C 0.726998 -4.7200e-05
1:166829522 T C 0.027705 -1.5840e-05
1:166842931 A G 0.083350 1.7431e-05
1:166853428 T C 0.030048 -1.5906e-05
1:166853548 A G 0.039781 -2.0924e-06
1:166857274 C G 0.064998 5.7384e-06
1:166860111 T G 0.090394 -1.9904e-05
1:166870475 C A 1.878140 -6.6147e-06
1:166870842 T A 0.058766 2.7904e-06
1:166873226 A C 0.057552 -7.7478e-06
1:166874252 C A 0.106496 9.8418e-06
1:166880530 A G 1.612770 -7.2170e-06
1:166886560 G T 0.039091 2.0519e-05
1:166904919 T C 0.027440 7.5987e-06
1:166908171 T C 0.025567 3.8975e-06
1:166908811 A G 0.041743 5.5532e-07
1:166911149 A T 0.815529 -4.1346e-05
1:166925806 C A 0.800889 -2.2145e-05
1:166926999 C T 0.062621 -6.5654e-06
1:166940095 A G 0.801950 2.2922e-05
1:166942144 A G 0.068394 2.2946e-06
1:166958601 C T 0.510069 2.4053e-07
1:166958710 G T 0.509882 -1.0099e-06
1:166959455 G C 0.311529 -2.1447e-05
1:166971837 G A 0.144914 1.2753e-05
1:166982719 G T 0.693564 -1.2240e-07
1:166983171 A G 0.183604 -8.6474e-07
1:166990359 G A 0.082901 -1.9028e-05
1:166992062 T C 0.448474 1.3630e-06
1:166998074 T G 0.214593 2.6387e-06
1:167022569 A G 0.034280 -1.1087e-05
1:167022701 G A 0.871667 1.6906e-05
1:167026832 T C 0.968123 3.3420e-05
1:167028804 T G 0.140926 1.8743e-06
1:167034382 A G 1.382245 1.7787e-05
1:167035702 A G 0.998259 5.9341e-05
1:167038219 A C 0.031360 -9.9428e-06
1:167042762 T C 0.237784 1.8810e-06
1:167046966 A G 0.102100 -1.5650e-05
1:167056466 G A 0.687437 -1.0901e-05
1:167057766 A G 0.870137 3.7736e-06
1:167065241 C T 0.152309 5.0983e-05
1:167072791 C A 0.627152 3.2161e-06
1:167076493 A G 0.749311 -2.0544e-05
1:167077482 C T 0.472718 1.8735e-05
1:167087756 C T 0.197132 -2.1392e-06
1:167087849 G A 0.491846 -3.7292e-05
1:167093643 C T 0.593147 1.0185e-05
1:167095163 C G 0.937056 1.3177e-06
1:167095881 A G 0.319288 6.8150e-06
1:167096931 C A 0.346058 -1.3537e-05
1:167097070 A G 0.049046 3.3124e-06
1:167097567 A G 0.271935 1.0213e-05
1:167097739 A C 0.591668 1.4334e-05
1:167098131 A G 1.538386 -1.2686e-06
1:167099209 G T 0.346034 -9.3871e-06
1:167099520 G C 1.558370 6.3886e-06
1:167103091 G A 0.695869 6.6858e-06
1:167110188 A G 0.232762 -2.4411e-05
1:167111431 A C 1.772266 -6.8814e-06
1:167119426 C T 0.141871 -4.6250e-06
1:167121961 T C 0.282756 3.0054e-06
1:167123278 A G 1.268062 -2.4629e-06
1:167124580 T C 0.397177 2.2182e-05
1:167126101 G A 0.038398 1.8046e-05
1:167126942 T C 0.687475 1.2227e-05
1:167127514 T G 0.203649 -3.7729e-05
1:167127768 C T 0.110008 -1.8937e-05
1:167131321 C T 1.703546 2.2599e-05
1:167137897 C T 0.085026 -2.4464e-05
1:167138099 G T 0.162651 5.7657e-06
1:167140905 T C 0.046316 2.0831e-06
1:167142615 C G 0.149157 2.4050e-05
1:167145114 A G 0.044109 6.5093e-07
1:167148231 G A 0.064549 -1.0439e-05
1:167149994 T C 0.088831 -4.1430e-06
1:167150778 G A 1.798724 1.8563e-05
1:167154534 G A 0.775547 6.4984e-06
1:167154597 C T 0.121632 -2.6381e-06
1:167156500 C T 0.745499 2.4403e-05
1:167158894 T C 0.252937 -4.8741e-06
1:167159584 T C 0.087624 -1.1479e-05
1:167160515 C T 1.892685 -4.0642e-06
1:167160583 G A 0.080498 2.9225e-08
1:167160690 G A 0.030490 1.5767e-05
1:167160959 A G 0.973583 -2.0513e-05
1:167169006 T G 0.947877 -1.3286e-05
1:167171571 G A 0.184950 7.7350e-06
1:167178460 G C 0.041879 7.3116e-06
1:167181536 T C 0.091187 1.7113e-05
1:167189569 G A 0.035249 -1.8531e-06
1:167192904 A G 1.963438 -2.6263e-05
1:167202245 T C 0.035001 3.1242e-05
1:167216803 C T 0.092434 1.2860e-05
1:167217843 G A 0.366956 2.6594e-05
1:167226011 C T 0.024003 -2.2623e-05
1:167226171 A C 1.387522 1.0819e-05
1:167227227 G T 1.460581 2.7484e-05
1:167227397 C T 0.379060 2.3000e-05
1:167234166 A G 1.002370 -1.0499e-05
1:167237858 G C 0.047839 2.8624e-06
1:167240966 G A 0.043236 1.3315e-05
1:167244771 A G 0.153288 -5.6704e-05
1:167246621 T C 0.065746 -1.7672e-05
1:167255184 A G 0.025866 4.5102e-06
1:167272512 C A 0.138696 1.4923e-05
1:167279317 A G 0.073905 -5.1386e-05
1:167299335 C T 0.091248 8.9512e-06
1:167304109 A G 0.149976 4.5594e-06
1:167304477 G A 0.089500 8.2786e-06
1:167308399 T C 0.052112 1.0326e-05
1:167313214 A G 0.033026 -7.4233e-07
1:167314854 T C 0.023245 6.3194e-06
1:167318260 T C 0.076928 -2.5957e-05
1:167318537 G A 0.044456 1.9839e-05
1:167321325 A G 0.113306 1.5668e-05
1:167323085 T C 0.043899 -1.3086e-06
1:167323151 A G 0.053969 -3.8554e-05
1:167327603 T C 0.038418 1.1849e-05
1:167337836 C T 0.074232 9.7016e-07
1:167342085 A G 1.425909 2.9332e-05
1:167348551 G A 0.053540 2.1827e-05
1:167348863 A G 0.021385 2.2305e-05
1:167357561 G A 0.255405 -1.4297e-05
1:167361963 A G 0.094433 -5.3544e-05
1:167364205 G A 0.035300 2.3566e-05
1:167368300 C G 0.130638 1.6511e-05
1:167371974 G A 0.086175 1.7495e-05
1:167382579 G A 0.039601 3.3276e-05
1:167384457 G C 1.918652 -2.0460e-05
1:167396949 G A 0.392193 -1.6575e-05
1:167397271 A G 0.882693 -2.0171e-06
1:167398551 G A 0.077941 5.6340e-06
1:167403212 A G 0.208307 -1.2074e-05
1:167404989 A G 0.093991 1.4559e-05
1:167407858 A G 0.083319 -1.2942e-05
1:167408670 T C 0.815461 -7.7580e-06
1:167410391 C T 0.133528 3.1663e-05
1:167411384 G A 0.822070 -1.2429e-05
1:167413475 C T 0.083455 4.6345e-06
1:167413486 G C 0.048716 -4.3347e-06
1:167415828 C T 0.129421 6.3256e-06
1:167418296 T C 1.917932 1.0118e-05
1:167420425 G T 0.851713 -1.6859e-05
1:167422599 A G 0.043501 -3.4017e-06
1:167426146 T C 0.133684 7.0959e-06
1:167431192 C T 1.646894 -4.1562e-05
1:167432949 C T 0.820466 -3.1812e-05
1:167437779 T C 0.055628 3.7270e-06
1:167439010 C T 0.788742 5.1008e-06
1:167439538 T C 1.848603 3.2880e-05
1:167441505 C A 0.072437 1.2600e-05
1:167445001 A G 1.114387 3.0919e-05
1:167445280 A G 0.026882 3.9198e-06
1:167450082 G A 0.682848 -7.8709e-06
1:167450864 C A 0.253640 3.7211e-05
1:167451682 T G 0.020929 2.5509e-06
1:167451850 A G 0.755906 -9.4691e-06
1:167453712 A G 0.037894 -8.0845e-06
1:167454907 A G 0.036426 -8.2453e-06
1:167455145 G A 1.169260 -5.2852e-05
1:167457824 T C 0.564153 -1.9024e-05
1:167458092 A G 0.327712 1.0888e-06
1:167461475 G A 0.037466 7.9348e-06
1:167461812 T C 0.079756 6.4860e-06
1:167462705 C T 1.786739 -1.8978e-06
1:167463522 C T 0.033141 -1.0874e-05
1:167463906 C T 0.228526 9.9110e-06
1:167464442 G A 0.159778 1.7665e-05
1:167464466 G A 0.085472 -1.4470e-05
1:167465358 T G 0.075942 2.9931e-06
1:167466255 G A 0.638487 4.0166e-05
1:167466956 C A 0.074871 -2.5509e-05
1:167467696 T C 0.558009 2.8672e-05
1:167467782 T G 0.083540 -6.2379e-07
1:167469563 T A 0.047094 -7.1924e-06
1:167470817 T C 0.476179 -4.1262e-06
1:167475002 A G 0.077523 1.7213e-06
1:167479987 G A 0.328759 -3.9505e-05
1:167480603 A G 0.636729 4.5706e-05
1:167481354 A G 0.085064 1.5497e-05
1:167481743 T A 0.020222 1.8006e-05
1:167482236 C T 0.340322 -5.0688e-05
1:167484888 G T 0.126854 -8.4591e-06
1:167495094 C G 0.952022 -3.3042e-05
1:167496059 C T 1.966916 1.2509e-06
1:167496303 A G 0.574121 1.4669e-05
1:167499695 G C 0.383480 4.9634e-06
1:167500201 C T 0.099839 6.4035e-07
1:167500815 C T 1.400186 2.1702e-06
1:167501262 C T 0.094066 -8.2023e-06
1:167502159 G A 0.640074 -2.8127e-05
1:167502570 T C 0.038574 -2.2239e-05
1:167502598 G A 1.008146 -2.7382e-05
1:167503906 T C 0.081966 1.4613e-05
1:167503917 C G 0.372325 -1.7478e-08
1:167504005 G C 0.021480 9.7694e-06
1:167504170 C T 1.198692 -5.5197e-06
1:167508118 C T 0.413789 1.9696e-05
1:167513159 C T 0.617340 -2.2090e-05
1:167513723 A G 0.184855 -2.2686e-05
1:167516537 T G 0.378737 2.9390e-06
1:167520464 C T 0.600538 -3.1639e-06
1:167523004 A G 0.274580 4.0959e-05
1:167527118 C G 0.045687 -1.5032e-05
1:167527216 G A 0.831447 4.2002e-06
1:167529639 A G 0.199882 -3.5530e-05
1:167530546 T C 0.472868 5.6545e-06
1:167532605 G A 0.344929 -1.8298e-06
1:167533511 C T 0.105745 -1.3523e-05
1:167534270 C T 1.054146 3.4962e-06
1:167535689 A G 0.035875 1.8225e-06
1:167537793 T C 0.496983 1.8403e-05
1:167545604 C T 0.284586 2.9047e-05
1:167545885 G A 0.031850 1.2435e-05
1:167550043 G A 0.075547 5.2021e-05
1:167554337 G T 1.313576 3.2790e-05
1:167554479 G C 0.217884 8.2885e-06
1:167556710 A G 0.027015 -9.7280e-06
1:167560023 T G 1.096235 2.5811e-05
1:167569730 T G 1.320913 2.5353e-05
1:167574145 T G 0.046119 2.0109e-05
1:167579339 A C 0.059626 -3.2047e-05
1:167586861 T C 1.299881 3.7202e-05
1:167587813 G T 0.344939 7.8599e-06
1:167591280 G T 0.162552 7.2526e-06
1:167601020 C T 0.307766 1.9250e-05
1:167602304 C A 1.493049 1.7299e-05
1:167602666 A C 0.069152 -2.7552e-06
1:167603062 G C 1.971492 -1.2139e-06
1:167603757 C T 0.151112 -9.2290e-07
1:167609525 A G 0.075133 1.7701e-05
1:167611221 T C 0.699870 -5.9566e-06
1:167614026 A G 0.025522 7.0460e-06
1:167614752 G A 0.391649 8.7416e-06
1:167614953 T C 1.563939 4.1172e-07
1:167617925 T C 0.026529 -1.3365e-05
1:167621144 C T 0.650852 1.6009e-05
1:167623388 C T 0.146978 2.5540e-05
1:167629491 T C 0.107751 -1.4080e-05
1:167632361 T G 0.184950 -3.5358e-05
1:167632822 C T 0.725702 -2.1984e-05
1:167633861 A G 0.121295 -1.4765e-05
1:167635557 T C 0.139148 1.3529e-05
1:167637767 A C 0.029837 -4.6165e-06
1:167638203 C T 1.361983 1.8271e-05
1:167638451 T C 0.391612 1.9721e-05
1:167640020 C A 0.284266 3.9150e-05
1:167640233 T C 0.196925 -5.5473e-06
1:167640313 A G 0.099081 1.0878e-05
1:167640839 C T 0.911870 1.5598e-05
1:167642121 C T 0.150183 4.0669e-06
1:167642936 G C 0.205009 -2.1266e-05
1:167643129 G A 1.759697 -4.5060e-07
1:167643184 C T 0.175230 1.4431e-06
1:167643681 T C 0.070998 1.5171e-06
1:167644595 A G 0.045782 1.6040e-05
1:167646474 G A 0.267382 1.0961e-05
1:167647208 A C 0.107747 2.1124e-05
1:167652272 A C 0.285473 -2.7629e-05
1:167652995 A C 0.116818 2.2599e-05
1:167653002 A G 0.023020 -1.8130e-05
1:167660770 A G 0.116403 1.5202e-06
1:167663476 G A 0.041794 6.0997e-06
1:167665064 C T 0.197978 1.4597e-05
1:167667927 A C 0.051225 -1.0119e-05
1:167669487 T C 1.544461 1.1137e-05
1:167674737 A G 0.068486 -2.1764e-05
1:167681072 A G 0.573043 1.7541e-05
1:167681144 A G 0.454971 1.2902e-05
1:167683935 C A 0.206706 -1.0921e-05
1:167684814 C A 0.131900 9.2733e-06
1:167688121 A G 0.682831 2.9859e-05
1:167688335 C T 0.564605 2.5115e-05
1:167700143 C T 0.527285 7.9756e-06
1:167705094 G A 0.469108 -2.4661e-07
1:167706521 A G 0.375337 -5.4641e-06
1:167709064 A C 0.313283 -3.0554e-06
1:167715397 C A 0.377914 -1.3259e-05
1:167718499 G A 1.948707 -1.8326e-05
1:167728724 A G 0.028695 6.7552e-06
1:167730783 A G 1.816168 -2.2091e-05
1:167739355 C T 0.139712 -5.6468e-06
1:167752781 T C 1.353306 -1.5126e-07
1:167753875 A G 0.079076 2.3390e-05
1:167758784 G A 0.225653 -1.9616e-05
1:167758998 G C 0.114625 1.6149e-06
1:167760569 G C 0.033107 -1.8180e-06
1:167761748 A C 0.101009 -1.9716e-05
1:167764468 A G 1.358287 -1.9531e-05
1:167772520 A C 0.274029 -9.5609e-06
1:167778843 A G 0.809559 -3.8878e-05
1:167787479 C T 0.023279 -1.3467e-07
1:167788412 G T 0.652950 -2.1140e-05
1:167792079 T G 1.197781 -8.4100e-06
1:167792356 A G 0.092655 -3.2022e-06
1:167794130 A G 0.163950 -2.7932e-05
1:167799129 G A 0.134004 -4.1158e-06
1:167805813 C T 0.105085 -2.3319e-06
1:167808553 C T 0.352232 -7.9180e-06
1:167812359 G A 0.310407 -3.0391e-05
1:167814018 C T 0.031734 2.4887e-05
1:167815167 C T 0.621756 6.8944e-08
1:167815514 A G 0.237042 -4.6229e-05
1:167819529 G A 0.221386 2.5719e-06
1:167820277 T C 0.158731 6.4441e-06
1:167825449 C T 0.028929 -2.0352e-05
1:167825485 C T 0.824124 3.3120e-06
1:167825606 G A 0.211520 -4.1907e-06
1:167839679 T C 0.167169 4.7236e-06
1:167840107 C T 0.046057 -5.7901e-06
1:167840193 G A 1.048240 -1.5886e-05
1:167845787 C T 0.378706 2.4978e-05
1:167846628 G A 0.629025 -4.9808e-06
1:167848634 G T 0.147321 1.0205e-05
1:167849327 A G 0.164011 -3.6790e-05
1:167860921 C G 0.599426 -4.2370e-05
1:167865871 A G 0.157476 -3.0117e-05
1:167868024 C T 0.020943 1.1185e-05
1:167887020 T C 0.031527 -2.2835e-05
1:167892988 C T 0.175774 -2.3766e-05
1:167894290 C T 0.073426 -1.3462e-05
1:167912965 C T 0.148508 1.0347e-05
1:167927339 C T 0.694625 -1.6870e-06
1:167935179 A G 0.034977 4.3174e-06
1:167940905 G A 0.173537 -1.9466e-05
1:167941472 G A 0.056321 -1.4696e-05
1:167951997 T C 0.055468 -1.0810e-05
1:167965272 G A 0.033441 2.9791e-05
1:167965670 A G 0.173680 -2.0750e-05
1:167972357 C T 0.502705 9.1319e-06
1:167976111 A G 0.035188 1.2932e-05
1:167976797 C T 0.570953 -2.0374e-05
1:167982510 G T 0.063203 -1.4228e-05
1:167991082 A G 1.226598 1.0462e-05
1:168013850 C T 0.555647 -1.6937e-05
1:168014204 A T 0.200729 1.4992e-05
1:168032053 A G 0.094039 3.2489e-05
1:168041232 T C 0.439471 -2.2857e-05
1:168043883 A T 0.054503 2.3367e-05
1:168062655 T C 0.175478 -1.6870e-05
1:168064837 A G 0.032533 1.6270e-06
1:168069048 G A 1.954521 -2.3134e-05
1:168074753 C T 0.693186 2.4750e-07
1:168091639 A G 0.407132 -3.3954e-07
1:168096167 A G 0.055601 -8.5314e-06
1:168099672 T C 0.033223 -2.2063e-05
1:168102501 G T 0.089368 -2.1889e-05
1:168106716 C T 1.501158 -7.7191e-05
1:168107677 G C 0.292946 -7.1788e-06
1:168108043 G A 0.336899 8.0538e-06
1:168111495 T A 0.878378 -2.3479e-05
1:168114688 A G 1.928424 -2.5757e-05
1:168129194 C T 0.029963 1.7630e-05
1:168138084 A G 0.154206 -2.4146e-05
1:168147892 T C 0.366742 2.2891e-07
1:168154454 T C 0.543574 -1.1775e-05
1:168163060 G A 0.046904 -4.7357e-07
1:168169452 A G 0.678775 -2.1120e-05
1:168181725 T C 0.117896 -4.9231e-05
1:168185939 G T 0.178793 3.0156e-05
1:168186174 T C 1.115478 -4.2766e-06
1:168194902 C G 0.054605 -6.2316e-06
1:168211005 A G 0.081565 -2.6104e-05
1:168214005 C G 0.050382 2.2081e-06
1:168221225 C A 1.353928 1.6253e-05
1:168236099 A G 0.310288 -4.0924e-06
1:168236618 T C 0.054588 9.8693e-06
1:168237373 A C 0.052092 5.8119e-05
1:168240499 T C 1.401954 2.0402e-05
1:168241380 A G 1.922668 -2.0904e-05
1:168252981 G A 0.135894 -4.0371e-05
1:168259657 T G 0.121489 4.8400e-05
1:168262299 T C 1.237209 2.3705e-05
1:168262338 T C 0.032597 2.3249e-05
1:168264123 A G 0.040947 7.6340e-06
1:168264158 G A 0.105816 -1.1957e-05
1:168266335 A G 0.128605 4.1705e-05
1:168270110 C T 0.140399 2.3772e-06
1:168272187 G A 0.130006 7.9557e-06
1:168274201 A G 1.424811 -2.8829e-05
1:168275535 A G 1.565261 -1.3117e-05
1:168275953 C T 0.042246 -2.5037e-06
1:168285045 G A 0.844434 -2.1002e-05
1:168289686 C G 0.727926 3.9457e-06
1:168293016 G A 0.035447 1.0128e-05
1:168294250 A G 0.416033 5.1846e-06
1:168296449 G A 0.024384 -1.0104e-05
1:168300088 T C 0.028980 2.4049e-05
1:168303543 T C 1.278632 2.1414e-05
1:168308903 A G 0.241782 1.4771e-05
1:168309495 T C 0.126439 7.7489e-07
1:168312652 T C 0.062853 -9.1208e-06
1:168312854 G A 0.409903 3.2234e-06
1:168313072 G A 0.159798 9.2517e-06
1:168313211 T G 0.032224 -2.4904e-05
1:168327555 T G 0.382079 1.3959e-06
1:168334887 G A 0.189214 1.3854e-06
1:168336262 C A 0.058725 -1.6988e-05
1:168337033 G A 0.212118 -5.8173e-07
1:168341446 C T 0.177114 3.2434e-06
1:168343209 T G 0.073344 1.0788e-05
1:168343349 A C 1.187480 1.9725e-05
1:168345985 A G 0.043844 -5.5616e-06
1:168347129 C T 0.091377 6.1540e-06
1:168348728 A G 0.386968 7.4107e-06
1:168349226 T C 0.039781 -1.9647e-06
1:168353834 G A 0.106289 1.9851e-05
1:168354779 C T 0.021286 -1.1768e-06
1:168356750 T C 0.599885 1.3634e-05
1:168357041 G A 0.388202 2.5197e-05
1:168360688 G C 0.404066 2.5478e-05
1:168361867 A G 0.786875 2.0358e-05
1:168362758 T C 0.186752 7.2902e-06
1:168363494 A G 0.063794 -5.9608e-06
1:168366947 T G 0.031176 -1.0485e-05
1:168368113 G T 0.222872 -1.1440e-05
1:168369018 C T 1.348611 -1.0671e-05
1:168370260 G A 0.066269 -6.0792e-06
1:168372859 T G 0.261963 -1.5083e-05
1:168378160 C T 0.726967 -3.7281e-05
1:168379429 A G 0.392193 -2.6889e-05
1:168382739 G A 0.045615 -6.0260e-06
1:168386785 C T 0.388828 -5.1912e-05
1:168388188 G A 0.050266 -1.3843e-05
1:168389917 A G 0.757140 -3.6825e-05
1:168405206 C T 0.076207 6.5128e-06
1:168406710 A G 0.086607 1.7975e-05
1:168408076 T C 0.880785 4.6785e-05
1:168408378 G T 1.966094 -2.3835e-06
1:168408546 A G 0.116957 8.5608e-07
1:168409171 T C 0.089922 -9.6763e-06
1:168412113 C T 0.112313 1.6743e-05
1:168412982 A G 0.993129 -2.5160e-05
1:168414409 T C 0.041978 1.0982e-05
1:168417630 A G 1.076928 2.6309e-05
1:168418535 T G 0.032601 5.9157e-06
1:168430356 C T 0.037599 -5.7699e-06
1:168437177 A G 0.141195 4.2364e-05
1:168437602 A G 0.089885 2.1554e-06
1:168438268 T C 1.331520 1.6885e-05
1:168443178 G A 0.317979 -1.6278e-05
1:168451842 G A 0.221243 3.1498e-05
1:168453149 C T 0.367249 9.8470e-06
1:168453205 A G 1.536169 1.3696e-05
1:168453428 G C 0.322014 -1.0397e-05
1:168453455 A G 0.332475 2.2365e-05
1:168453732 C T 0.204795 2.2391e-05
1:168457599 C T 0.066263 -1.0275e-05
1:168461368 G A 0.182995 1.9895e-05
1:168464059 G A 0.115087 -9.0600e-07
1:168465856 G A 0.226588 1.4259e-05
1:168471644 T C 0.091255 8.5821e-06
1:168472921 A G 0.115625 2.0027e-05
1:168474310 T C 1.673811 2.3820e-05
1:168475194 A G 0.192175 -1.9229e-05
1:168483806 G A 0.958991 6.0148e-06
1:168491484 T C 1.940459 6.1503e-06
1:168497028 C T 0.093040 6.1598e-06
1:168497741 G A 0.215025 -5.1938e-05
1:168500034 G A 0.061125 1.5224e-05
1:168505546 T C 0.079807 1.6250e-05
1:168511284 C T 0.372791 -9.0022e-06
1:168513407 A T 0.364464 -9.1388e-06
1:168520054 T C 0.346133 4.4995e-05
1:168520741 A G 0.030207 1.2555e-05
1:168521615 A G 0.365702 -1.3772e-05
1:168526715 C T 0.711726 2.0278e-05
1:168534609 T C 0.042763 2.5500e-06
1:168539377 A G 0.237981 -9.9961e-06
1:168540041 T C 0.735589 1.1853e-06
1:168544231 T C 0.548170 -2.2838e-05
1:168544994 T G 0.185491 3.4243e-05
1:168553057 C T 0.213220 -1.6387e-07
1:168553536 C T 0.093468 -1.8433e-05
1:168555485 A G 0.115461 -2.1098e-05
1:168557011 T C 1.269742 1.6527e-05
1:168563762 A C 0.069353 1.6064e-05
1:168564740 G A 0.062203 -1.5555e-05
1:168566976 A G 0.148725 4.2394e-07
1:168571129 C T 0.036388 -4.0258e-06
1:168571186 A G 0.600058 -1.2805e-05
1:168588247 G A 0.050532 -4.7730e-07
1:168591213 G A 1.007565 4.2428e-05
1:168595963 G A 0.510130 1.9701e-06
1:168602044 C T 0.025907 -3.8413e-06
1:168604933 T C 0.077496 -1.0850e-05
1:168605042 G A 0.096671 -3.0536e-06
1:168606240 T C 0.105496 -8.8803e-06
1:168609132 G T 0.061506 2.1568e-06
1:168609604 G A 0.415404 -2.4648e-07
1:168609689 G T 0.347747 -8.5246e-06
1:168610581 T C 1.806761 7.8722e-06
1:168615918 A G 0.132658 5.8206e-06
1:168618641 A G 0.352609 -7.5823e-06
1:168619151 G C 0.185658 7.6089e-07
1:168619548 C T 1.898563 6.5326e-06
1:168620539 T G 0.288060 -1.3073e-05
1:168622716 G A 0.042131 6.3034e-07
1:168623881 T C 1.243098 8.9933e-06
1:168625843 G A 0.632649 3.3933e-07
1:168626707 G A 0.610795 6.9406e-06
1:168641245 T G 0.025828 8.5788e-06
1:168642851 C T 1.497751 -9.9326e-06
1:168644962 T C 0.033070 -1.5109e-05
1:168646692 T A 0.026923 8.6482e-06
1:168654398 A G 0.059252 1.0179e-05
1:168655425 G A 0.093849 -1.6776e-05
1:168658293 A G 0.097704 2.6413e-05
1:168661030 A G 0.566614 1.4976e-06
1:168662302 C A 0.997423 3.8464e-06
1:168662352 A G 1.676881 -5.3127e-06
1:168663274 T C 0.114934 2.0934e-05
1:168665256 C T 0.218609 -1.4156e-05
1:168667207 C A 0.071757 9.4803e-06
1:168667426 T C 0.898580 1.0267e-05
1:168676058 C T 0.025397 -1.5912e-05
1:168678914 A G 1.361592 -7.4624e-06
1:168687512 C T 0.537917 -3.4491e-06
1:168696733 T G 0.121618 -1.0746e-05
1:168698173 T C 1.084951 -3.7141e-05
1:168699306 C A 0.033216 1.1705e-05
1:168705216 A G 0.042566 6.8481e-06
1:168707757 G A 1.497928 -2.9495e-05
1:168713421 A G 1.063706 -2.2929e-05
1:168723501 C T 0.036042 -1.4038e-05
1:168728415 T C 0.078995 1.4224e-05
1:168729611 A G 0.097415 3.3355e-06
1:168733424 C T 0.409077 5.7638e-08
1:168735040 G C 0.074361 -5.4617e-06
1:168736963 G A 0.062108 -1.4568e-05
1:168738974 G A 1.113071 4.9025e-05
1:168741534 A G 0.039363 -3.0219e-06
1:168745136 C T 0.401359 -3.8656e-05
1:168758027 C T 0.049053 2.8764e-07
1:168762175 T C 0.401968 -1.8758e-05
1:168768448 C T 0.046952 1.9306e-06
1:168776296 G T 0.080066 5.3842e-06
1:168805486 A G 0.037099 -2.1150e-05
1:168810025 C T 0.368374 4.2162e-05
1:168812398 G C 0.166381 1.0793e-05
1:168812854 A G 0.121391 4.5750e-06
1:168818051 C A 0.040084 6.9433e-06
1:168818578 G T 0.045561 6.9161e-07
1:168820294 C T 0.084377 -6.3022e-06
1:168837651 G A 0.127395 2.5528e-06
1:168839880 A G 0.046380 -1.5399e-05
1:168849245 C G 0.059721 -2.0684e-07
1:168850871 G A 1.880972 -8.7930e-06
1:168859699 A G 0.082232 -1.2307e-05
1:168862660 A C 0.021514 7.3822e-06
1:168862778 G A 1.016159 -7.2625e-06
1:168862856 G T 0.324227 -2.6772e-05
1:168870803 A G 0.072083 -6.9901e-06
1:168873047 C T 0.242166 1.3798e-05
1:168873915 G A 0.045218 9.9807e-06
1:168878715 G A 0.025067 -5.2471e-06
1:168881436 A G 0.026128 -2.6137e-06
1:168884321 A G 0.021548 9.2359e-06
1:168886866 C A 0.466575 -2.1226e-06
1:168889373 G A 0.023449 7.9717e-06
1:168889557 G A 0.207930 8.7370e-06
1:168893329 T C 1.113989 1.6460e-05
1:168893586 A G 1.588768 1.1903e-06
1:168893629 T C 0.050345 2.3010e-05
1:168902485 T C 0.057777 4.6708e-06
1:168910453 C T 0.025237 6.9523e-06
1:168911905 C T 0.176781 -1.8005e-05
1:168913246 A G 0.029177 -2.4945e-07
1:168930169 G A 0.826595 -2.2661e-05
1:168930325 A G 0.042787 8.7656e-06
1:168932135 T G 0.127361 -6.3036e-06
1:168932500 A G 0.440964 2.6201e-05
1:168941495 T C 0.052894 2.0582e-05
1:168942578 T C 0.065491 1.8955e-05
1:168943280 G T 0.084142 -6.8011e-06
1:168945657 A C 0.169648 -1.6269e-05
1:168956988 C T 0.366389 -2.2773e-05
1:168960527 T C 1.927682 -1.2722e-05
1:168961568 C A 0.271217 1.7102e-05
1:168965756 T C 0.041828 -2.1440e-05
1:168974980 T C 0.020953 -5.3569e-06
1:168976033 C T 0.033060 -5.4643e-06
1:168979921 T G 0.131390 6.5192e-06
1:168980157 T C 0.024978 8.0275e-06
1:168980187 T G 0.033828 -3.3570e-06
1:168982164 A G 0.048859 2.6187e-06
1:168983729 T C 1.703682 9.2324e-07
1:168983882 C T 0.192889 5.0189e-05
1:168987087 C T 0.126531 1.4416e-05
1:168987527 C T 0.083540 1.0710e-05
1:168989936 C T 0.213563 1.1935e-05
1:168991239 A G 1.697355 6.9596e-06
1:168992717 G T 0.296601 -7.6391e-06
1:168999182 G A 0.548330 -1.4437e-05
1:169000494 A G 0.157463 -2.2118e-05
1:169007533 G A 0.118695 7.1463e-06
1:169012124 G A 0.518215 1.0102e-05
1:169013994 C T 0.140827 -7.5731e-06
1:169014435 T C 0.472212 9.3585e-06
1:169015430 T C 0.112789 6.5288e-06
1:169016881 G C 0.333370 -5.7828e-06
1:169018388 A G 0.680012 1.9732e-05
1:169022020 A G 0.065008 4.9627e-06
1:169028264 C A 0.211489 2.9809e-06
1:169028348 C A 0.311798 3.6629e-05
1:169028452 T G 0.026651 6.2391e-06
1:169029640 A G 0.180891 -1.0221e-05
1:169029736 T C 0.032244 2.8132e-06
1:169047097 T C 0.041083 -1.8551e-05
1:169057277 T C 0.026566 -5.9970e-07
1:169057836 A C 0.195769 1.1071e-06
1:169057969 A G 1.297138 2.8680e-06
1:169062389 A G 0.056032 1.7432e-06
1:169065321 C T 0.038857 1.3506e-05
1:169070450 C T 0.227210 2.4872e-06
1:169072135 C T 0.073018 4.1268e-05
1:169073948 A G 0.876967 -5.5640e-06
1:169075589 T G 0.051099 1.0125e-05
1:169078859 A G 0.616276 2.0850e-05
1:169078990 C G 1.564422 2.3037e-06
1:169079419 A G 0.966304 -1.0556e-05
1:169079664 C T 1.205251 -5.8427e-06
1:169081409 C T 1.546188 -2.1444e-05
1:169082982 T C 0.073579 -1.0878e-05
1:169083208 T C 0.296638 2.0997e-05
1:169086221 G A 0.679308 2.5778e-05
1:169086258 G C 0.893739 -4.3224e-05
1:169087494 C G 0.022857 1.3618e-05
1:169088132 C T 0.601153 2.1440e-05
1:169093398 A C 1.078043 -1.2950e-05
1:169099137 A G 0.114734 3.3362e-05
1:169099483 G A 0.251634 -2.8038e-05
1:169101060 A G 0.115261 1.7532e-05
1:169105059 A G 0.073909 -2.4518e-06
1:169113679 T C 0.065783 -7.8573e-07
1:169114735 A G 0.035841 -1.7492e-05
1:169133805 C T 0.093012 8.2877e-06
1:169153588 G A 0.102396 -5.1073e-06
1:169171034 C A 0.026345 -1.6332e-05
1:169179050 C T 0.841238 -4.0925e-06
1:169179807 T C 0.184393 -2.2963e-05
1:169190606 A G 0.022786 1.6860e-05
1:169191860 A C 1.218296 2.2155e-06
1:169201091 A C 0.024231 6.0246e-06
1:169265488 G A 0.059031 1.4229e-05
1:169266057 C T 0.722833 -1.7873e-05
1:169269009 A G 0.745058 -9.1005e-06
1:169275332 C T 0.070210 1.0521e-05
1:169297307 G A 0.907348 -3.9572e-05
1:169308376 T G 0.097466 4.9293e-06
1:169329929 C T 0.036392 -2.0035e-06
1:169330062 A G 0.230855 3.2546e-05
1:169332848 A G 0.092570 1.2320e-05
1:169333160 C T 0.033192 -4.9136e-06
1:169336698 G C 0.043185 -6.0121e-06
1:169345868 G A 0.024924 1.9639e-05
1:169351819 C T 1.224133 -1.8147e-05
1:169355110 G A 0.071349 -1.2015e-05
1:169377123 G T 0.088603 1.4300e-05
1:169383980 C T 0.059381 -8.9938e-06
1:169384728 G T 0.106319 -2.3415e-06
1:169387417 T C 0.145723 2.4617e-06
1:169388449 G A 0.036402 1.5656e-05
1:169408809 G A 0.803847 -1.9417e-05
1:169413035 T C 0.059174 -1.8986e-06
1:169428944 T C 1.886966 -3.5200e-05
1:169450022 G A 0.158928 6.0396e-06
1:169459103 T G 0.389290 -2.7720e-05
1:169459649 A C 0.150116 -2.0225e-05
1:169463518 G A 1.685867 -2.7647e-05
1:169477574 C A 1.881778 3.0229e-06
1:169478261 T G 0.074409 1.5075e-05
1:169483561 C T 0.109155 -4.2956e-06
1:169486128 A G 0.125810 1.7161e-05
1:169488927 T C 1.100978 1.1574e-06
1:169489477 C T 0.034818 -3.2294e-06
1:169489512 G A 0.544376 -9.8448e-06
1:169491555 A G 1.880693 -1.8410e-06
1:169498664 T C 0.035413 -2.0966e-05
1:169498975 C T 0.653150 -1.3427e-05
1:169500481 A G 0.214906 -1.3659e-05
1:169505498 G A 0.031057 2.6296e-06
1:169509163 G A 0.666171 -1.0785e-05
1:169510118 A G 0.073440 1.5571e-05
1:169511403 A G 0.044891 -1.2387e-05
1:169511755 C T 0.544502 -1.1577e-05
1:169511878 G T 0.112677 -6.9567e-06
1:169513583 T G 0.139012 -1.3249e-07
1:169514006 G A 1.879384 -4.9142e-06
1:169514930 G A 0.894391 1.2051e-05
1:169518322 G T 0.141501 2.5328e-06
1:169519049 C T 1.953973 -3.9562e-05
1:169520364 T C 0.468509 -2.1620e-05
1:169521853 G A 0.144135 -1.7067e-06
1:169523923 G T 0.041695 1.3841e-05
1:169527226 G A 0.957757 1.7130e-05
1:169528830 T C 1.132583 1.1484e-05
1:169529646 G T 0.044929 -1.8430e-05
1:169535038 A G 0.112238 -9.7777e-06
1:169536167 C T 0.331629 1.0971e-05
1:169539348 G T 0.124345 -1.2690e-05
1:169541513 G C 0.123577 -7.7859e-06
1:169541803 G C 0.056219 -2.4616e-05
1:169548053 G A 0.172565 -7.7694e-06
1:169550963 A G 0.172980 -9.0942e-06
1:169559035 T C 0.622667 9.4748e-06
1:169563951 G T 0.227098 1.8053e-05
1:169564391 C A 0.194364 -1.8390e-05
1:169566686 A T 0.242805 1.3480e-05
1:169566827 C T 0.085176 3.3340e-05
1:169567084 C T 0.438693 -4.8596e-06
1:169571076 C T 0.871405 2.5363e-06
1:169572645 T C 0.706327 1.3240e-05
1:169579378 T C 1.255561 -1.1609e-05
1:169579645 T C 0.839379 3.0961e-05
1:169580290 T C 0.934856 1.1747e-05
1:169580885 T C 0.333689 9.2875e-06
1:169581130 A G 0.228910 1.4589e-06
1:169583310 C T 0.103423 1.0351e-05
1:169587032 G A 0.553287 -3.8389e-05
1:169587195 C T 0.039220 3.0783e-06
1:169587509 A G 0.117933 -1.4683e-05
1:169591093 G A 0.586738 1.7186e-05
1:169598304 G A 0.026559 1.3382e-06
1:169599637 C A 0.042494 -2.9478e-05
1:169601894 A G 0.054727 8.8626e-06
1:169606008 C T 1.133613 -1.0111e-05
1:169608917 T C 0.812088 1.4071e-05
1:169610169 G A 0.025509 -2.0353e-05
1:169623104 G A 0.957353 -1.2009e-05
1:169623413 T C 0.528319 1.8198e-05
1:169623895 T G 0.346880 -2.0303e-05
1:169627908 A G 0.095929 4.2633e-06
1:169640831 T C 0.128133 -3.0160e-05
1:169644900 A G 0.025329 -6.4749e-06
1:169649687 T C 0.074575 6.2853e-06
1:169650185 G A 0.034960 -2.1317e-05
1:169650719 T C 0.663564 6.4338e-06
1:169660665 G A 0.193650 1.5959e-06
1:169663079 T G 0.202024 -1.6822e-05
1:169664665 G A 0.028990 -1.0487e-05
1:169665551 T G 0.541894 2.0388e-05
1:169669020 A G 1.310322 -2.3462e-05
1:169671478 G T 0.478175 -1.5444e-05
1:169672343 T C 0.180177 -1.2971e-05
1:169675915 G A 0.260345 -2.1291e-05
1:169676486 G A 0.552951 1.5042e-05
1:169684910 G A 0.044344 -3.1876e-05
1:169692132 C T 0.478743 -1.6581e-05
1:169695870 A G 0.079461 -1.4178e-05
1:169696946 A G 0.177627 -1.2624e-05
1:169707243 T C 0.191998 -3.7282e-06
1:169707892 C A 0.034059 8.5314e-07
1:169707997 G A 0.021633 -4.9847e-06
1:169723575 T C 0.367113 -1.5848e-05
1:169724310 G A 0.185773 -6.9539e-06
1:169737990 A C 0.281784 -9.4570e-06
1:169738319 A G 0.029595 -1.1081e-05
1:169740986 T C 0.138655 7.1972e-06
1:169743066 A G 0.076486 1.7600e-05
1:169745659 C T 0.105996 3.2074e-06
1:169752947 A G 0.027318 1.1998e-05
1:169759250 T C 0.141463 2.0856e-05
1:169762807 G T 0.303771 -4.3227e-05
1:169763229 A C 1.312145 1.7116e-06
1:169765723 A T 0.063339 1.3347e-05
1:169794505 G A 0.039074 -1.6123e-05
1:169806536 T G 0.035079 -6.5815e-06
1:169819284 A G 0.301962 -4.1563e-05
1:169823718 C T 1.137710 2.1341e-06
1:169832444 T C 0.035324 4.4758e-06
1:169835210 T G 1.310934 7.0841e-07
1:169836427 T C 0.076911 5.8615e-06
1:169842669 A G 0.166313 -3.1016e-06
1:169843017 T C 0.187810 6.4644e-07
1:169846883 C T 0.311896 4.8308e-06
1:169856661 A G 0.099934 -7.2732e-06
1:169903460 C T 0.316459 -3.3478e-05
1:169918472 T C 0.103395 2.6547e-05
1:169924733 C T 0.738475 -1.0733e-05
1:169943179 G A 0.045564 5.7322e-06
1:169946644 G A 0.063981 -1.5245e-05
1:169951997 T C 0.675936 -4.9050e-06
1:169979830 C G 0.100410 -1.5354e-05
1:169992929 C T 0.175234 -1.3716e-05
1:169995802 T C 1.393580 -4.6990e-05
1:169995910 C T 0.054710 -5.8009e-06
1:170023493 A G 0.025244 1.1111e-05
1:170040754 A C 0.027029 -2.0448e-06
1:170044163 G A 0.177257 9.9971e-07
1:170056470 C A 1.804184 -1.6617e-06
1:170064711 C T 0.177104 1.1774e-06
1:170065845 A C 0.093866 3.3908e-05
1:170071811 T C 0.082769 -8.7686e-06
1:170071891 A G 0.814482 -7.5248e-06
1:170084045 A G 0.094104 -2.4522e-05
1:170090862 T C 0.029436 -1.0173e-05
1:170097696 T C 0.076486 2.7798e-05
1:170111107 T C 0.949149 -1.2783e-05
1:170119410 G T 0.031244 -2.1105e-05
1:170125427 A G 0.123199 1.4334e-05
1:170135693 G A 0.076901 1.2673e-05
1:170135760 C T 0.619543 2.9856e-05
1:170145099 A C 0.781925 -1.7764e-05
1:170146623 T G 0.102362 -2.9611e-06
1:170152756 C T 0.077152 1.4666e-05
1:170159800 G A 0.475907 1.6309e-05
1:170168134 T C 0.430316 1.1899e-06
1:170171258 G A 0.670887 4.2459e-07
1:170171702 C T 0.578623 -6.9670e-06
1:170173443 G A 0.116175 -3.6192e-05
1:170174046 G T 0.134806 6.2140e-06
1:170185640 C T 0.047601 1.7262e-05
1:170188648 T C 1.766616 -1.2409e-05
1:170190409 A G 0.132426 1.7971e-05
1:170195231 G T 1.358239 4.2230e-06
1:170195607 G A 0.243301 -2.7278e-05
1:170199143 C A 0.061615 -1.3844e-05
1:170202563 A C 0.919703 1.4460e-05
1:170208425 G A 0.716108 5.9888e-06
1:170216618 T C 0.504942 -1.1186e-05
1:170217002 A G 0.335049 2.3311e-06
1:170227271 T A 0.073195 -3.2520e-05
1:170228295 C T 0.218911 2.7133e-06
1:170237860 A G 0.743769 5.6396e-06
1:170238415 A G 1.511112 -1.7310e-05
1:170239716 T C 0.768282 -2.4287e-05
1:170259844 G A 1.677972 1.3784e-05
1:170261188 G T 0.033366 1.2062e-05
1:170272897 C T 0.390952 3.4719e-06
1:170278878 G T 0.286170 1.8737e-05
1:170283751 A C 0.069506 1.5835e-06
1:170303073 T C 1.218201 1.2964e-05
1:170309290 T G 0.036477 1.2062e-06
1:170310093 C T 1.971897 2.3154e-05
1:170311043 G T 0.743531 -2.1942e-06
1:170311814 G A 0.032941 5.7482e-06
1:170318431 C A 0.740485 -1.5878e-06
1:170318828 G A 0.037544 -7.9577e-06
1:170322148 G A 0.725753 1.2659e-05
1:170326585 T C 0.054023 -4.9250e-06
1:170332764 C T 0.048114 1.4693e-05
1:170334499 T C 0.061567 -1.1865e-05
1:170339203 A C 0.248163 -1.0108e-06
1:170344890 T C 0.447063 1.9442e-05
1:170345383 G A 0.022809 1.6471e-06
1:170346404 G T 0.036246 -2.1971e-06
1:170383504 A G 0.211381 -1.8959e-05
1:170385014 C T 0.087647 1.6130e-05
1:170391041 C T 0.054122 -9.1737e-06
1:170404552 G A 0.054135 1.9286e-05
1:170407106 A G 1.055553 -2.7306e-05
1:170407267 T G 0.023435 2.1758e-05
1:170418964 A G 0.794902 -9.9113e-06
1:170431964 A G 0.092785 7.4820e-06
1:170463027 T C 0.217147 -1.0582e-06
1:170466072 C T 0.032353 -2.1574e-06
1:170479012 C A 0.042406 2.6009e-05
1:170491775 A G 0.133538 1.8397e-06
1:170500836 C T 0.058106 -6.4109e-06
1:170505585 C T 0.060163 5.3011e-06
1:170510459 T C 0.097517 -7.4042e-06
1:170516220 A G 0.032237 -4.4939e-06
1:170520137 T C 0.026274 -4.4355e-06
1:170521376 A G 0.920312 3.5631e-05
1:170527607 T C 0.098921 -1.2147e-05
1:170528913 G T 0.250458 -2.9354e-05
1:170533738 C T 0.035243 8.5751e-07
1:170549887 G A 0.387828 1.5223e-05
1:170554924 A G 0.604614 1.1995e-05
1:170555234 G C 1.348451 1.2136e-05
1:170557971 T C 0.093053 -5.5349e-06
1:170560110 G C 1.330823 -1.0207e-06
1:170560199 G C 0.033039 3.6469e-05
1:170586315 A G 0.886463 1.9868e-05
1:170601935 T C 0.595911 -1.6276e-05
1:170606515 A C 0.257608 -9.2378e-06
1:170606983 A G 0.235713 2.3079e-05
1:170610901 T C 0.021228 -8.0511e-06
1:170632384 G A 0.368571 2.1428e-05
1:170633896 C T 1.475962 -9.6680e-07
1:170635002 G T 1.107866 -1.8321e-05
1:170639219 T C 0.032128 -2.3272e-05
1:170641803 C T 0.961344 -2.3340e-05
1:170643987 G A 0.115094 -1.0864e-05
1:170648088 T C 0.068092 -1.8058e-05
1:170649279 A G 0.741185 -1.0211e-05
1:170652683 T C 0.048325 1.1500e-05
1:170665664 T C 0.250499 -3.4733e-06
1:170699149 A G 0.514176 5.2624e-06
1:170699674 C T 0.114764 1.0111e-05
1:170701453 A G 0.545706 8.1349e-06
1:170708668 G T 0.068649 9.6205e-07
1:170714714 A G 0.034933 8.0556e-06
1:170728265 T G 0.294064 -2.0752e-06
1:170736036 T C 0.043440 1.3068e-05
1:170736364 A T 0.147280 -3.8938e-07
1:170736517 T C 0.041471 -2.3427e-06
1:170741411 C T 0.309544 7.6941e-07
1:170744535 A G 0.035770 1.2586e-05
1:170762985 A G 0.048879 1.0533e-05
1:170764602 G A 0.117981 4.9225e-08
1:170764915 G T 0.742181 3.0861e-06
1:170769445 A G 1.586106 3.4904e-06
1:170769558 G A 0.026138 -1.7529e-05
1:170788498 T C 0.132545 4.0972e-06
1:170788816 T G 0.365797 -4.3024e-06
1:170827774 G T 1.008901 1.1534e-06
1:170842059 A G 0.060122 -2.8307e-06
1:170847215 C T 0.065389 -1.3715e-05
1:170862041 T C 0.278218 1.4783e-05
1:170863100 A G 0.042590 -2.6216e-05
1:170885535 C G 0.427082 -5.0544e-06
1:170889403 G A 0.385173 3.0919e-06
1:170899068 G T 0.310111 -4.4663e-06
1:170905623 C T 0.431964 -9.7180e-06
1:170907362 A G 0.104123 1.4347e-05
1:170908085 T C 0.042947 4.9776e-07
1:170909674 T C 0.276538 1.4694e-05
1:170912815 C T 0.060354 2.3420e-05
1:170912898 C T 1.111735 -4.5996e-06
1:170916456 A G 0.040200 3.3394e-06
1:170916646 T G 0.381735 -7.9382e-06
1:170917388 T C 0.090180 -2.0264e-05
1:170928973 C T 0.328015 6.3072e-06
1:170928989 G A 0.035018 -6.7111e-06
1:170934394 C T 0.172837 4.0937e-05
1:170934933 T C 0.080171 9.9305e-06
1:170935388 A G 0.612077 9.5772e-06
1:170935803 C A 0.149041 1.2057e-05
1:170937400 G A 0.203908 -7.2236e-06
1:170938895 C G 0.045575 -4.8568e-06
1:170942309 C A 0.053598 -5.5641e-06
1:170945290 T C 0.176675 4.0304e-05
1:170945292 G T 0.022830 -1.0503e-05
1:170952652 A C 0.021572 -1.0017e-05
1:170954078 A C 0.632316 -2.9100e-05
1:170960708 C T 0.057851 2.3843e-06
1:170961360 A G 0.020297 6.5373e-06
1:170962634 G A 0.047781 -2.0446e-06
1:170964065 C A 0.235054 4.1920e-06
1:170966508 A G 0.142748 2.2614e-05
1:170966751 G A 0.049899 -3.8930e-07
1:170970582 T G 0.188731 -1.3107e-06
1:170971972 G A 0.032278 3.1412e-07
1:170974158 A G 0.164256 -1.9068e-05
1:170989159 T G 0.050328 -2.2801e-05
1:170992074 A C 0.090680 1.3644e-05
1:170993566 G C 0.067412 -4.1223e-06
1:170995404 C T 0.060918 3.5252e-05
1:171017123 T C 0.037170 4.6359e-06
1:171026672 A G 0.030245 -1.0591e-05
1:171036970 C T 0.231348 -5.4340e-06
1:171037851 A G 0.053007 2.5287e-05
1:171038243 C T 0.029697 -2.1319e-05
1:171039929 T C 0.046289 -2.9494e-05
1:171040083 A G 1.382252 -8.9702e-06
1:171045317 C A 0.363523 2.3202e-05
1:171045696 C T 0.026121 -1.0109e-05
1:171051777 A G 0.130353 2.2402e-05
1:171052289 A G 0.078080 -1.1427e-06
1:171053153 C A 0.374140 2.4299e-05
1:171058236 C T 0.158500 7.0463e-06
1:171058561 C G 1.927291 7.7180e-06
1:171061989 T C 0.064903 1.4038e-05
1:171070176 T G 0.137298 6.2437e-06
1:171076935 T C 0.108631 2.7876e-05
1:171076966 A G 0.835840 -1.8410e-06
1:171077274 T G 0.035994 1.0901e-05
1:171077372 G C 0.432162 -1.1448e-05
1:171080080 A G 0.147501 3.2005e-06
1:171083174 T C 0.507121 2.5202e-05
1:171083242 G A 0.403239 1.2052e-05
1:171087490 T C 0.037395 3.0225e-06
1:171090562 C G 0.044446 -2.1738e-05
1:171091875 G A 1.067092 2.2379e-05
1:171104550 A G 0.054200 -5.0729e-06
1:171118642 C G 0.062016 -6.1168e-06
1:171121206 T A 0.039278 1.1822e-05
1:171121268 A G 0.338425 1.4263e-05
1:171127757 C T 0.403630 2.7414e-05
1:171130236 A G 0.143741 6.2311e-06
1:171130346 A G 0.231355 -4.2830e-06
1:171130717 C T 0.036120 2.5430e-05
1:171131625 A C 0.080521 1.1961e-05
1:171139823 G A 0.684279 -1.8137e-05
1:171141286 T C 0.100346 -4.9266e-06
1:171154303 C A 0.389334 -3.4188e-05
1:171154959 G A 0.136550 1.0927e-05
1:171158284 T C 0.522376 1.4713e-05
1:171162583 C T 0.091210 -5.1638e-06
1:171164138 A G 0.304797 2.8469e-05
1:171168545 C T 0.183883 -1.0529e-04
1:171168584 T C 0.635661 3.2097e-05
1:171168585 G A 0.819582 -8.5895e-06
1:171174531 G A 0.173024 1.5683e-06
1:171175401 A G 0.060479 6.6070e-06
1:171176912 G T 0.092785 -9.5063e-06
1:171178152 G A 0.263031 -1.1116e-04
1:171179287 T C 0.568314 -2.5431e-05
1:171179477 T C 0.568481 -2.5247e-05
1:171189049 A C 0.046527 -1.3514e-05
1:171205078 C A 0.869746 -1.9529e-05
1:171217691 A C 0.160818 -3.6123e-06
1:171220811 T C 0.102457 -9.9015e-06
1:171223015 T C 0.496731 -2.7392e-05
1:171223134 A G 0.158707 -2.7711e-05
1:171223951 C G 0.771539 4.3838e-05
1:171224087 G C 0.594252 1.5438e-05
1:171226034 C T 0.230807 1.2745e-05
1:171227216 C T 0.529376 2.0517e-05
1:171227464 C T 0.026430 4.5980e-06
1:171235742 G A 0.272904 1.0952e-05
1:171237120 A G 0.241163 -6.9261e-06
1:171246719 A C 0.032037 -2.0147e-05
1:171250044 T C 0.272734 9.5270e-06
1:171251600 C T 0.029293 9.3653e-06
1:171252287 G A 0.273444 1.0215e-05
1:171252591 T C 0.044259 4.6907e-06
1:171261193 A G 0.537553 1.5761e-05
1:171269219 C G 0.271211 1.2677e-05
1:171274798 T C 0.203819 2.4098e-05
1:171300959 C T 0.476730 -9.0722e-06
1:171301033 G C 0.881237 -3.0703e-06
1:171302256 A G 0.368415 4.3922e-06
1:171303925 T C 0.833507 -3.7358e-08
1:171307155 T C 0.255561 -7.5684e-06
1:171307606 C T 0.048223 -3.3279e-08
1:171308832 G A 0.667463 1.0083e-06
1:171312508 G A 0.127782 -1.7635e-05
1:171320986 G A 0.020130 4.5802e-06
1:171324348 C T 0.646816 -1.2088e-06
1:171358906 T C 0.229777 -1.3889e-05
1:171362841 C T 1.404171 -2.2691e-06
1:171366449 A G 0.423774 8.5301e-07
1:171366674 T C 0.039407 -2.2144e-05
1:171368073 G A 0.818534 -4.9987e-05
1:171372583 A G 0.613226 -2.4298e-05
1:171391451 A G 0.317343 2.1755e-05
1:171393826 C G 0.259661 1.7482e-06
1:171396456 T C 0.034773 7.0685e-06
1:171396569 T C 0.813496 3.5618e-05
1:171401467 T G 1.623072 -1.2577e-05
1:171404261 G C 0.512353 1.8316e-06
1:171406271 G C 0.061523 -3.1849e-06
1:171407302 A G 0.186909 -3.1277e-05
1:171407618 C T 0.134589 -1.2574e-05
1:171408333 T G 0.051953 -1.0001e-05
1:171408373 A G 0.078499 -1.4797e-05
1:171409061 A C 0.373409 -3.3587e-05
1:171413960 A G 0.307997 3.7811e-06
1:171414235 A G 1.107285 -1.7692e-05
1:171417011 A C 1.298372 -2.4105e-05
1:171425579 T C 0.028358 -2.2719e-05
1:171427122 G A 0.037313 -1.8018e-05
1:171431811 A G 0.321950 4.5022e-06
1:171438172 G A 0.534065 -2.4062e-05
1:171447234 C A 0.534976 -1.8271e-05
1:171449183 T C 0.040856 -1.0257e-05
1:171449620 G A 1.825276 1.1469e-05
1:171463058 A G 0.049131 2.5884e-05
1:171464454 C A 0.038734 8.6489e-06
1:171467731 G A 0.347404 6.2726e-06
1:171478356 G A 0.092169 -3.4461e-05
1:171486912 A G 0.275161 -3.7647e-06
1:171505524 A G 0.320933 -1.5779e-05
1:171526910 A G 0.328158 2.2010e-05
1:171536106 A G 0.187262 3.5253e-05
1:171539340 A G 1.641292 8.9364e-06
1:171543747 C T 0.046163 -1.5270e-05
1:171549775 T G 0.109879 -7.1786e-06
1:171557600 G A 0.084373 -1.1213e-05
1:171566960 G A 0.054095 -1.1400e-05
1:171575079 G T 0.026835 1.1924e-05
1:171576595 G A 0.313062 -1.0705e-05
1:171586977 A G 0.390371 -8.6847e-06
1:171590509 T G 0.253202 1.6763e-07
1:171592058 T G 0.964196 1.7039e-06
1:171596542 C A 0.188666 -1.2031e-05
1:171598082 T G 1.225007 1.0421e-06
1:171599444 A G 0.518354 -1.3276e-05
1:171605539 G A 0.053163 2.4657e-05
1:171606739 C T 0.216684 6.8857e-06
1:171610740 T C 1.408822 -6.1397e-06
1:171611125 A C 0.035600 -2.1881e-05
1:171615334 A G 0.090292 4.9187e-07
1:171620782 G A 1.404898 2.1407e-05
1:171621525 T C 0.267950 1.8922e-05
1:171624814 T C 0.045269 1.7070e-05
1:171625322 C G 0.075323 8.2823e-06
1:171630557 A G 0.060493 1.1294e-05
1:171630937 T C 0.123019 -1.7405e-06
1:171633446 T C 0.038952 -2.3141e-05
1:171633958 C T 0.261504 1.9143e-05
1:171639099 C T 0.122822 -2.5017e-06
1:171641989 G A 0.176604 1.2223e-05
1:171644586 A G 0.407061 -9.8356e-06
1:171650139 T C 0.399836 5.4477e-05
1:171653867 T C 0.611713 4.3126e-05
1:171655984 A G 0.399418 4.3485e-05
1:171666062 C G 0.130696 -8.5234e-06
1:171666922 T C 0.400316 5.0093e-05
1:171671910 A G 0.045598 -1.2330e-05
1:171687336 T C 0.609768 5.1011e-05
1:171693887 T C 0.033825 -2.1976e-06
1:171697570 T C 0.049192 -2.6921e-05
1:171699521 C T 0.112028 -2.6327e-05
1:171704957 G C 0.131277 -2.5972e-06
1:171710405 T C 0.394230 5.6744e-05
1:171711580 T C 0.031210 -1.4263e-06
1:171714296 G A 0.132562 -5.8790e-06
1:171714521 G C 0.393832 6.2511e-05
1:171724126 T C 0.053302 1.5490e-05
1:171725411 G A 0.083870 7.9136e-06
1:171725830 C T 0.477172 6.2252e-05
1:171726665 A G 0.069377 1.3129e-05
1:171744687 G T 0.040244 -1.5188e-05
1:171746660 A G 0.024176 -3.1250e-05
1:171750181 A C 1.213094 5.0774e-06
1:171751236 C T 0.918795 2.2696e-06
1:171752288 T C 0.294142 2.8827e-06
1:171753039 G A 0.534139 2.9231e-05
1:171755071 G A 0.199342 -1.6359e-06
1:171755182 A G 0.382888 -2.7884e-05
1:171758370 G A 0.039771 -2.0833e-06
1:171763549 T C 0.414027 -1.5757e-05
1:171772865 A G 0.521516 4.4781e-05
1:171775724 T C 0.045167 -4.7066e-06
1:171776988 G T 0.903931 1.1958e-05
1:171782232 G C 0.298997 5.9772e-06
1:171785238 T G 1.944250 4.5738e-06
1:171791978 C T 0.901449 6.8189e-06
1:171797810 G A 1.199233 1.1733e-05
1:171805321 T C 0.965992 1.6368e-05
1:171807232 A G 0.457137 1.2793e-05
1:171808179 A G 0.024887 1.7584e-05
1:171818673 T C 1.957196 1.9458e-05
1:171827523 T G 1.358477 2.5031e-05
1:171828070 G A 1.129771 2.3763e-05
1:171851052 T C 0.063311 1.2902e-05
1:171854692 T C 0.056787 -2.0991e-05
1:171855239 T C 0.855681 2.0645e-05
1:171859077 A G 0.044823 1.1130e-05
1:171881168 G A 1.340893 -2.2101e-06
1:171892085 A G 1.287475 -5.8919e-06
1:171897735 T C 0.644528 -3.4125e-05
1:171901701 G A 0.045316 -2.6142e-05
1:171906440 T A 0.181211 -3.2592e-06
1:171917156 G A 0.040930 -3.3792e-07
1:171927696 T C 0.179392 1.6791e-06
1:171949750 C T 1.602850 -1.6120e-06
1:171950592 G A 0.032465 -1.3492e-05
1:171966788 A G 0.336980 1.0974e-05
1:171968055 T G 0.271986 1.7219e-05
1:171973914 G A 0.412011 -2.3100e-06
1:171986205 G A 0.413004 1.8616e-07
1:171986741 A G 0.039074 3.0399e-05
1:172007172 C T 0.039683 -1.5984e-05
1:172008716 T C 0.085118 -3.9054e-07
1:172010424 A G 0.068330 -1.1335e-05
1:172012633 G A 0.632170 -1.0576e-05
1:172016060 G A 0.049763 7.8698e-06
1:172019352 A G 0.035175 2.7645e-05
1:172031451 C T 0.043735 -2.1846e-05
1:172038079 C T 0.785029 -2.7365e-05
1:172040406 C T 0.043168 -1.9719e-05
1:172053287 C T 0.566958 5.6372e-05
1:172056305 G C 1.903272 7.5530e-07
1:172059997 G A 1.903741 -1.4179e-07
1:172066592 T G 0.566183 5.6848e-05
1:172066691 A G 0.020294 1.0100e-06
1:172075950 T C 0.066052 2.2412e-05
1:172083093 G A 0.576827 6.8697e-05
1:172087026 G A 1.085006 2.8035e-05
1:172098437 G A 0.036993 -1.9976e-05
1:172103031 A T 0.621539 2.9640e-05
1:172103191 T C 0.081324 9.8470e-06
1:172110765 A G 0.339146 -1.8703e-05
1:172112856 A T 0.028892 1.3861e-05
1:172115154 T C 0.338996 -1.6141e-05
1:172116798 G A 0.330640 -7.0629e-06
1:172147913 A G 0.090109 -1.3339e-05
1:172149515 G T 0.625006 1.0770e-05
1:172154612 T G 0.079852 -3.1148e-05
1:172164506 A C 0.216467 -1.4774e-05
1:172167002 T C 0.742746 1.8927e-05
1:172170918 T C 0.838597 -3.4472e-06
1:172177789 C T 0.034889 -7.1191e-06
1:172187819 G A 0.130475 2.9005e-05
1:172188062 T C 0.036704 7.3288e-06
1:172188072 C A 0.123866 -1.4837e-05
1:172189222 A C 0.039173 8.5461e-06
1:172189889 G T 0.427534 1.8239e-05
1:172197006 G T 0.063978 6.6000e-06
1:172199573 G T 0.493450 1.7097e-05
1:172203894 A G 0.427973 1.2119e-05
1:172205325 G T 0.080222 -4.1109e-06
1:172207982 T C 0.028695 7.7666e-06
1:172214187 C T 0.426572 1.0673e-05
1:172214398 G A 0.054098 -4.2632e-06
1:172229468 G T 0.063838 1.7496e-06
1:172235394 G T 0.039713 2.3468e-06
1:172267609 G A 0.524154 1.3221e-05
1:172277925 T C 0.142051 -9.4472e-06
1:172289921 C G 0.096575 4.8289e-06
1:172291684 T C 0.037935 -5.1416e-06
1:172294075 A G 0.141004 -6.7389e-06
1:172296432 G A 0.048430 -1.3067e-05
1:172302544 A C 1.107060 -1.5767e-05
1:172305470 T A 0.211333 2.5733e-05
1:172312769 A G 0.871538 2.3751e-05
1:172316577 C T 0.033036 1.7763e-05
1:172319565 T C 0.028732 -4.5729e-06
1:172320158 G A 0.032081 1.5336e-05
1:172326528 T C 0.050375 -1.1302e-05
1:172342330 A C 1.721548 -2.4919e-05
1:172346548 A G 1.136309 -3.2225e-05
1:172355841 T C 0.376452 9.8446e-06
1:172359815 A C 1.673954 -1.7850e-05
1:172366806 G A 1.132437 -3.2881e-05
1:172380481 T C 0.033128 4.8191e-06
1:172382010 A G 0.040958 4.4451e-07
1:172394174 T G 0.039798 -8.6759e-06
1:172394201 A G 1.636814 -3.9997e-05
1:172408271 G A 1.102620 -7.6753e-06
1:172410967 A G 1.118538 -4.9453e-06
1:172411087 A G 0.021589 -1.2703e-05
1:172414444 A G 0.046775 -1.1902e-05
1:172416969 G A 0.049144 5.2044e-06
1:172431386 A G 0.115869 -1.3998e-06
1:172431435 G A 0.089888 -2.6464e-06
1:172437592 A G 1.549714 -2.9582e-05
1:172439399 A G 0.103154 -5.2844e-06
1:172440199 C T 0.446876 -2.4518e-05
1:172445370 A G 0.021946 -2.2093e-05
1:172452087 G A 1.339469 -3.1310e-05
1:172453730 A G 0.039292 2.9638e-05
1:172453801 C T 0.100948 3.6975e-06
1:172456372 T C 0.115285 -8.1377e-06
1:172458743 C T 0.784047 -9.9952e-06
1:172463933 T C 0.361884 3.1479e-06
1:172465093 A G 0.222189 -8.1814e-06
1:172465214 G T 0.148674 -1.4327e-05
1:172465792 C T 0.826990 3.7530e-06
1:172466509 T G 0.122866 -1.7792e-05
1:172467472 A G 0.501382 2.0707e-05
1:172467558 G C 0.135714 -2.1716e-06
1:172481043 T C 0.066620 -1.3134e-07
1:172487109 T C 1.155249 3.2531e-05
1:172500683 G T 0.036562 2.7757e-05
1:172500722 T C 0.048223 1.0841e-05
1:172501643 C T 0.482693 -6.9770e-06
1:172505731 C G 0.462158 -1.6045e-06
1:172507054 G A 0.156208 -1.8685e-05
1:172535250 G A 0.026859 3.0540e-06
1:172560354 G A 0.027066 1.1583e-05
1:172567893 G A 0.077482 1.4131e-05
1:172569446 G A 0.060972 -8.2313e-06
1:172577441 T C 0.070115 -3.2247e-05
1:172585466 A C 0.462376 -4.0437e-06
1:172599828 A G 0.032648 -2.0694e-06
1:172600191 G A 0.024975 -4.3933e-06
1:172604884 T G 1.136221 4.5074e-05
1:172606068 C T 0.191910 1.2993e-05
1:172606272 A G 0.043314 -5.1150e-06
1:172609421 G A 1.966974 -1.3387e-05
1:172616991 C T 0.862287 7.1549e-05
1:172626606 G A 0.137842 6.8067e-06
1:172628897 G A 0.202939 -7.2501e-06
1:172634734 C T 1.966287 -1.6147e-05
1:172642118 T C 0.611924 -1.9860e-05
1:172645080 C T 0.088572 1.5615e-05
1:172648956 C T 0.270643 -1.2227e-06
1:172650450 G A 1.226156 9.4452e-07
1:172650685 T C 0.332819 -1.6364e-06
1:172654824 C T 0.708295 -6.6064e-05
1:172666629 T C 0.119793 2.4645e-06
1:172666705 C G 0.660742 -5.9364e-05
1:172669633 G T 0.216898 -6.0468e-06
1:172675097 C T 0.360786 -8.3278e-05
1:172687915 G A 0.045840 1.6210e-05
1:172688285 T C 0.034756 8.2718e-07
1:172689177 T C 0.022119 1.1480e-05
1:172692796 T C 0.092649 2.1957e-05
1:172710166 C T 1.035008 -8.3070e-05
1:172716049 C T 0.096786 1.4662e-05
1:172722939 T G 0.268589 -9.8281e-06
1:172729330 G A 0.899063 -2.9437e-05
1:172741908 T C 0.087957 -6.2407e-06
1:172754248 T C 0.050562 1.3975e-05
1:172781025 A G 0.041600 -9.0900e-06
1:172789682 A T 0.063845 1.0712e-05
1:172792279 A G 0.053673 -1.0712e-06
1:172802575 A C 0.233714 8.5265e-06
1:172825896 G A 0.174006 -2.7249e-06
1:172826798 G A 1.007786 2.7057e-05
1:172828413 T C 1.395277 -2.8712e-06
1:172832672 G A 0.059028 2.0316e-06
1:172845697 A G 0.040869 -2.0762e-05
1:172851231 G A 0.414826 -3.4980e-05
1:172851960 A G 0.026692 -6.1012e-06
1:172853460 T C 0.482425 2.8381e-05
1:172862234 G A 0.484448 2.4089e-05
1:172862984 T C 0.352494 -4.2548e-05
1:172868564 T C 0.071114 4.5923e-05
1:172883727 A G 0.069088 2.6114e-06
1:172884872 G T 0.741127 2.7674e-06
1:172888806 A G 0.056253 -1.1209e-05
1:172889384 A G 0.036235 -1.2930e-06
1:172898377 C T 0.793155 8.3356e-06
1:172903008 A G 0.052833 1.8563e-05
1:172919972 A G 0.037449 -9.8548e-06
1:172929127 A G 0.102753 -3.1206e-05
1:172934339 G A 0.058443 -3.3877e-06
1:172936636 C T 0.393040 3.0623e-05
1:172936846 G A 0.856850 -4.1510e-06
1:172941713 A G 0.660273 2.3979e-05
1:172942820 T C 1.974189 -2.5771e-05
1:172945328 G A 0.031333 2.2239e-05
1:172949297 A G 0.413959 -1.8166e-05
1:172960212 A G 1.973335 -2.6954e-05
1:172962467 A G 0.805034 1.2290e-05
1:172963395 G T 0.753254 -2.8825e-06
1:172968107 C A 0.104194 5.3121e-06
1:172969315 G A 0.024496 -3.6858e-06
1:172988214 C T 0.741131 1.7062e-06
1:172995486 T G 1.974097 -2.4983e-05
1:173013978 G A 0.094233 -1.5927e-06
1:173017486 A G 0.488830 6.8711e-06
1:173019182 G A 0.075214 2.5074e-06
1:173022733 C A 0.205665 8.8619e-06
1:173023198 G A 0.124607 -8.9214e-07
1:173029775 C T 0.090000 9.1836e-06
1:173032822 C T 0.028385 -5.9032e-06
1:173046064 C G 0.124131 -5.1398e-06
1:173052953 C T 0.166200 -1.3237e-05
1:173061817 A C 0.031363 1.4151e-05
1:173063270 G A 0.035685 -2.3538e-06
1:173064279 T C 1.483866 -1.2204e-05
1:173064777 C T 1.006473 -1.0962e-05
1:173070628 A C 0.439825 2.5949e-06
1:173079915 A G 0.059415 -2.0693e-05
1:173082254 T C 0.089932 -1.6436e-08
1:173083555 C G 0.259464 1.0817e-05
1:173084744 G T 0.205421 -9.8331e-06
1:173087008 A G 0.063111 9.2148e-06
1:173091277 A G 0.062462 -3.0092e-05
1:173094569 G A 0.865564 -7.8960e-06
1:173097435 A G 1.281896 -6.2266e-05
1:173102794 A G 0.052051 1.4394e-05
1:173103036 T C 0.497095 -2.6210e-05
1:173111833 A G 0.029616 1.0278e-05
1:173117240 G T 0.041525 2.7757e-06
1:173117381 T C 0.064325 -2.5478e-05
1:173120636 C T 0.111769 1.1353e-05
1:173129364 T C 1.036980 -3.3645e-05
1:173141203 A G 0.045721 2.2763e-05
1:173141691 T C 0.140181 -1.5645e-06
1:173150496 G A 0.341679 -1.8345e-05
1:173151062 T C 0.049597 -1.2496e-05
1:173157764 A G 0.250485 -1.0714e-05
1:173159516 C T 0.622412 -1.5115e-05
1:173174389 A G 0.123883 -4.8759e-06
1:173179867 C G 0.024146 -3.0878e-07
1:173180388 T C 0.164157 2.2370e-05
1:173185759 T C 0.036725 -8.4766e-06
1:173190901 A G 0.021392 -5.7799e-06
1:173191475 T G 0.465225 1.6183e-05
1:173192587 A G 0.030945 5.5307e-07
1:173196220 G T 0.058137 -1.8694e-05
1:173209495 C A 1.066790 6.2900e-06
1:173220915 C T 0.045551 5.3864e-06
1:173220949 A G 0.025026 -1.9274e-05
1:173225626 T C 0.053523 -2.6060e-05
1:173234264 A G 0.060388 1.3096e-05
1:173235155 C T 0.227564 2.9131e-06
1:173236127 C T 0.095168 -5.0408e-06
1:173241676 A G 0.043321 -7.7444e-06
1:173266444 C T 1.736844 3.0357e-06
1:173268821 C T 1.117433 -2.3529e-06
1:173275129 A G 0.028997 -2.6148e-05
1:173278169 A G 0.685241 2.0488e-05
1:173280999 T C 0.806870 3.6735e-05
1:173281514 A G 0.062978 4.4737e-06
1:173281728 A G 0.129673 1.9421e-05
1:173283027 T C 0.063702 -4.5988e-06
1:173283144 C G 0.206730 1.0092e-05
1:173284682 G A 0.035470 3.5767e-07
1:173286357 G A 0.308921 3.9704e-05
1:173288397 T G 0.181462 -1.9708e-05
1:173299064 A G 0.094420 8.5480e-06
1:173299743 T C 0.149925 1.3430e-05
1:173301516 A G 0.768265 1.3911e-05
1:173302306 G A 0.850472 -7.3785e-06
1:173302601 G T 0.040237 -1.2680e-05
1:173304360 C T 0.067208 3.5068e-06
1:173309713 G A 1.276732 -1.8546e-05
1:173312501 G T 0.469634 -6.7685e-06
1:173315018 G A 0.184876 2.0867e-05
1:173315549 C G 0.040900 -1.6657e-05
1:173325781 T C 0.268005 -3.9795e-05
1:173333916 T C 0.253715 2.7026e-05
1:173334935 C T 0.031843 -7.2215e-06
1:173356120 A G 0.280084 1.1897e-05
1:173362457 C T 0.252692 -1.7433e-05
1:173364432 G C 0.121353 2.3347e-05
1:173368671 T C 1.109090 -9.3913e-06
1:173373452 A C 1.298443 -1.4165e-05
1:173376341 A G 0.336763 -2.5263e-05
1:173382378 T G 0.033777 3.3119e-06
1:173383213 A C 0.173442 -2.1138e-06
1:173385473 A G 1.611999 1.2519e-05
1:173389102 G A 0.208273 -1.4231e-06
1:173414184 C T 0.383813 -3.2514e-06
1:173414992 G A 0.635940 4.8624e-06
1:173437024 T C 1.416601 3.6459e-06
1:173447409 A G 0.023013 5.2399e-06
1:173456204 G A 0.087964 3.2416e-06
1:173459100 A G 0.479722 -4.4451e-06
1:173460523 C G 0.028827 -9.6898e-06
1:173470572 A G 0.089456 -5.2493e-06
1:173471446 C T 0.230059 -5.4423e-06
1:173472465 A G 0.098258 -2.5206e-06
1:173505772 A G 0.430197 -8.4424e-06
1:173508382 C T 0.028212 -8.9158e-07
1:173516871 C G 0.428235 -8.2648e-06
1:173527660 C T 0.038078 -1.8199e-05
1:173529853 A G 0.161563 -1.9315e-06
1:173531083 G A 0.045051 -1.3984e-07
1:173539617 T C 0.157888 -2.3682e-05
1:173540503 T C 0.051552 1.8915e-05
1:173543062 G A 0.092264 -1.6215e-06
1:173549157 T C 0.491533 -1.7308e-05
1:173556699 T G 1.920349 -1.8274e-05
1:173571432 G T 1.860730 -3.4142e-06
1:173594213 C T 0.480086 4.0499e-05
1:173632786 C T 0.028647 2.2182e-06
1:173738026 A G 0.051422 -1.4343e-05
1:173739051 G T 0.053058 -9.6333e-06
1:173744660 T C 0.088113 6.1883e-06
1:173774276 A C 0.563395 -1.1124e-05
1:173792511 G T 0.056274 -1.7096e-05
1:173806596 T C 0.037282 3.6773e-06
1:173808677 A G 0.068347 -1.7260e-05
1:173813197 A G 0.473435 -1.5935e-05
1:173832101 A G 0.171014 6.0648e-06
1:173835747 C A 0.128258 1.4806e-05
1:173839907 T C 0.159768 9.1831e-06
1:173840487 C A 0.030347 -1.5237e-05
1:173847020 T G 0.205495 -2.5975e-05
1:173849315 C A 0.055121 -6.3163e-06
1:173853127 C T 0.656135 -3.1367e-05
1:173907812 T C 0.224970 -4.3365e-06
1:173924784 G A 0.082452 -4.0290e-06
1:173947571 C T 0.167672 -1.8586e-06
1:173987067 C T 0.157293 3.8134e-05
1:173997476 A G 0.124321 -1.5257e-05
1:174015631 C T 0.349883 -1.3691e-05
1:174016536 T C 0.021008 8.8449e-06
1:174025063 T G 0.348390 -1.2556e-05
1:174030044 G A 0.043909 2.7751e-06
1:174040110 A G 0.094219 1.6603e-05
1:174049377 T C 0.091999 5.5509e-06
1:174059593 T C 0.037697 -7.7867e-06
1:174060937 C G 0.039523 -8.8886e-06
1:174067537 C T 0.046795 -1.4943e-06
1:174072545 T C 0.069210 -1.3890e-05
1:174088557 G A 0.218031 3.6685e-06
1:174118802 C T 0.077768 1.4912e-05
1:174175869 A G 0.034359 1.9706e-05
1:174193875 G A 0.021711 7.6866e-06
1:174231285 A G 0.348441 -2.4997e-05
1:174232464 C A 0.052983 1.6229e-05
1:174248624 T G 0.044099 -1.7225e-06
1:174253159 G A 0.034753 1.7047e-05
1:174253618 G A 0.093335 -6.3732e-07
1:174265423 A G 0.323486 3.4246e-06
1:174275869 C T 0.094743 7.7944e-06
1:174313467 T C 0.038707 9.0526e-06
1:174323677 T C 0.046180 -2.4973e-05
1:174371209 G A 0.489666 3.6259e-06
1:174371311 G A 1.919679 -2.7001e-05
1:174387483 G A 0.027967 -9.6876e-06
1:174402707 G A 0.060187 2.1122e-05
1:174411950 T C 0.063917 9.3206e-06
1:174419672 T C 0.145322 -3.5564e-05
1:174441602 G A 0.067769 8.6206e-06
1:174465411 A G 0.092621 4.8039e-06
1:174479413 T C 0.026471 -1.5078e-06
1:174516366 C T 0.921974 -2.6004e-05
1:174516999 T C 0.492169 1.9244e-06
1:174525917 T C 0.219156 6.6057e-06
1:174526483 T C 0.062601 -1.9261e-05
1:174536420 G C 0.031533 -1.7084e-05
1:174547998 G A 0.104497 -4.0550e-05
1:174572000 T A 0.146821 -3.0941e-05
1:174575642 T C 0.026961 2.4618e-05
1:174577038 A G 0.063210 -1.6611e-05
1:174597635 T G 0.069190 -1.5302e-05
1:174608922 C T 0.177331 2.2574e-06
1:174610458 T C 0.495885 1.6286e-06
1:174610912 G A 0.052034 1.9985e-05
1:174622944 A G 0.151027 -3.0333e-06
1:174627054 G A 0.060061 -4.5015e-05
1:174659308 A G 0.049107 2.6423e-05
1:174689896 A G 0.126851 3.5615e-06
1:174693578 G T 0.325054 3.5239e-06
1:174706985 A G 0.145298 2.0902e-05
1:174734946 A G 0.200301 2.9362e-06
1:174736877 C T 1.432403 1.0017e-05
1:174737543 G A 0.504962 -3.9455e-08
1:174748218 T G 0.047445 -3.1237e-05
1:174759847 T C 0.040706 -7.5419e-06
1:174787258 T C 0.095498 -2.4484e-06
1:174794144 A G 1.504598 -3.3128e-06
1:174811058 T C 0.149538 -3.1597e-06
1:174824488 T C 0.078390 -1.6419e-05
1:174832432 A C 0.046646 -3.3852e-06
1:174843052 A G 0.094066 1.7416e-05
1:174859285 G A 0.069132 -9.0089e-06
1:174866484 A G 0.037218 8.8369e-06
1:174883270 G C 0.093791 1.6732e-05
1:174885698 T C 0.061360 -1.9308e-05
1:174893678 A G 0.020484 3.6195e-06
1:174925687 G C 0.053479 -1.7087e-05
1:174946057 A G 0.222158 2.6205e-06
1:174952159 G A 0.022051 2.9027e-06
1:174953569 A C 1.918465 -2.0554e-05
1:174974735 C G 0.054598 -1.2243e-05
1:174983543 C T 0.042304 5.1066e-06
1:174984826 A G 0.451551 2.5540e-06
1:174988736 C T 0.481884 2.2592e-06
1:175006195 A G 0.254885 -2.1443e-05
1:175010262 G A 1.015078 -1.3316e-05
1:175010672 C T 0.286207 -3.4383e-06
1:175018879 A G 0.540055 -4.4551e-06
1:175027407 G A 0.365818 7.2363e-06
1:175044065 T C 0.095552 8.7070e-06
1:175046762 A G 0.020154 4.3128e-06
1:175046826 A G 0.064073 -2.2002e-05
1:175046835 T C 0.026869 -1.1608e-05
1:175049379 A G 0.308887 1.1304e-05
1:175050883 C T 0.188731 -2.1557e-06
1:175053167 T G 0.031397 -1.6235e-05
1:175054548 T C 1.005083 -8.1939e-06
1:175060153 C T 1.318115 -9.6089e-07
1:175062718 G A 0.028474 -1.6950e-05
1:175069797 T C 0.035474 -8.3944e-06
1:175079747 C T 0.059194 1.5136e-05
1:175086461 G A 1.180024 -1.4461e-05
1:175086965 G T 0.427273 -7.7748e-06
1:175087729 C T 0.866248 -2.9140e-05
1:175087815 T C 0.069870 -1.8576e-05
1:175089611 T C 0.060000 -1.7538e-05
1:175089768 C T 0.059752 2.2026e-06
1:175092707 T C 0.875600 8.4586e-06
1:175093371 T G 1.275345 2.0076e-05
1:175094025 A G 0.862821 8.7251e-06
1:175096389 T C 0.826007 -2.1448e-05
1:175096725 A G 0.398871 1.3933e-05
1:175097864 A G 0.427201 -5.0517e-05
1:175097991 T C 1.287822 -2.8918e-05
1:175104796 T G 1.725747 -2.0141e-05
1:175105778 C T 0.328134 -2.4192e-05
1:175105880 A G 1.561804 -9.5825e-06
1:175105996 T C 0.178922 -1.1738e-05
1:175106940 C T 0.057647 5.2955e-06
1:175107501 G A 0.572822 -1.4240e-06
1:175109884 T C 0.177736 -1.1082e-05
1:175110163 A G 0.454672 8.3322e-06
1:175111574 T C 1.928876 2.3631e-08
1:175113578 C T 1.920709 5.0773e-06
1:175115567 C A 1.642393 -3.5974e-06
1:175120079 C A 0.949904 5.3741e-06
1:175126644 A G 1.671094 -1.3665e-06
1:175127135 A G 0.182992 3.5124e-06
1:175127771 T C 0.938256 4.3115e-06
1:175132079 C T 0.197914 -1.0000e-05
1:175142638 A G 0.517773 -2.2570e-06
1:175144319 A G 0.191464 4.3043e-07
1:175146714 C T 0.044368 2.2541e-05
1:175150370 C G 0.056328 -7.6899e-06
1:175150719 C T 0.045473 4.9525e-06
1:175156348 T A 0.055468 3.4441e-05
1:175156808 T C 1.919934 1.4143e-06
1:175158072 T C 0.047322 8.6280e-06
1:175159585 G A 0.228142 -3.4308e-06
1:175160773 A G 1.151211 -3.8840e-06
1:175164906 T C 1.915290 2.1110e-07
1:175165355 G A 0.341720 4.7192e-06
1:175167390 T C 0.025281 -8.0204e-06
1:175170219 C T 0.065093 7.5330e-06
1:175171985 T C 0.548504 -5.8389e-06
1:175179736 C T 0.021463 5.0937e-06
1:175179865 T C 0.127068 -4.9701e-05
1:175181201 C T 1.605872 3.1811e-06
1:175189570 A G 0.427687 1.3094e-05
1:175194390 C T 1.469152 -2.4516e-05
1:175197884 A C 0.759058 2.5674e-06
1:175198786 G A 0.441443 -6.5213e-06
1:175235486 C T 0.266057 1.0902e-05
1:175235585 G A 0.476315 -8.0646e-06
1:175239808 C T 0.391510 2.2136e-05
1:175245743 A C 1.898182 -1.7291e-05
1:175254610 A C 0.038370 -7.1359e-06
1:175255007 C T 0.042579 1.3623e-05
1:175269065 T C 0.900973 -2.8628e-05
1:175274876 T C 0.036327 -9.2882e-07
1:175274956 C T 0.449831 3.4893e-05
1:175274978 G A 0.443106 8.8124e-07
1:175275118 C T 0.055764 2.2554e-06
1:175275465 C T 0.051708 -1.0716e-06
1:175280732 T C 0.031703 -5.4696e-06
1:175283192 G T 1.833715 6.0884e-07
1:175283273 G A 0.650804 -1.6381e-07
1:175290566 A G 0.322752 1.9227e-05
1:175296448 C T 1.117362 -1.4555e-05
1:175296847 T C 0.058089 1.2343e-05
1:175301009 A G 0.106663 -7.8925e-07
1:175301837 A G 0.078716 -2.8821e-06
1:175302759 C T 0.060037 -1.7846e-06
1:175311893 T G 0.164579 -1.8138e-05
1:175312291 G A 0.111348 2.2627e-05
1:175315600 T C 1.430370 5.0698e-06
1:175322140 T G 0.159662 1.8618e-05
1:175326682 T C 0.035375 -1.2963e-05
1:175335336 A C 0.029014 -1.5985e-05
1:175346872 T C 0.563823 9.7908e-06
1:175348723 T C 1.308731 2.0735e-05
1:175352218 A G 1.504683 3.3210e-05
1:175353818 A C 0.196636 1.2499e-05
1:175361190 C T 0.271904 -1.4687e-05
1:175363367 G A 0.110797 3.5808e-05
1:175363509 T G 0.412062 8.9221e-06
1:175373165 G A 1.283212 1.4392e-05
1:175375469 A C 0.575318 8.3771e-06
1:175375635 A G 0.138961 1.2639e-05
1:175375802 C T 1.278792 1.9559e-05
1:175378790 C T 0.042270 -1.9649e-06
1:175380296 G A 0.095552 4.9306e-05
1:175381515 C A 1.932527 -1.5036e-06
1:175386594 G T 0.337993 9.9461e-06
1:175386849 A G 0.422561 -3.6807e-06
1:175392113 C A 0.090014 2.9088e-06
1:175392197 A G 0.225174 -8.2910e-06
1:175394444 C T 0.786787 1.0511e-05
1:175394683 T C 0.022388 3.0524e-06
1:175399789 A G 0.044306 -4.4365e-06
1:175411275 A G 0.047819 -2.4107e-05
1:175411442 A G 0.052027 9.3641e-07
1:175411705 T C 0.127711 1.6243e-06
1:175411950 T C 0.040560 -1.0345e-05
1:175411978 C T 0.457970 5.3476e-06
1:175416603 G A 1.330252 -1.1472e-05
1:175418472 G A 0.163052 1.9447e-05
1:175419633 A G 0.076622 1.0222e-05
1:175424018 G A 0.555745 -7.7538e-06
1:175424275 A G 0.136013 1.8588e-05
1:175424859 C G 1.240208 -4.1562e-06
1:175426467 A G 0.217922 -2.4790e-06
1:175426802 T G 0.271741 1.6296e-06
1:175427914 A G 0.314657 -6.2314e-06
1:175428190 T C 0.035022 -4.8108e-06
1:175428303 T A 0.128833 5.5720e-07
1:175431064 A G 1.324071 -2.1473e-05
1:175431215 G C 0.037316 1.0270e-05
1:175432784 T G 0.037041 8.6504e-06
1:175433103 T C 0.086287 -1.3093e-05
1:175436614 T G 0.149011 3.9611e-06
1:175436833 A G 1.215199 -3.2102e-05
1:175439176 C A 1.379927 -8.5458e-06
1:175442871 T C 0.374660 -4.0759e-06
1:175443583 A G 0.070132 1.2052e-05
1:175454533 G A 0.771760 -2.4734e-05
1:175462795 C T 0.043205 -1.8692e-05
1:175465516 A G 0.061340 -1.7607e-05
1:175470426 C T 1.191145 5.2954e-06
1:175470879 T C 0.079338 -4.7784e-07
1:175482151 T C 0.069632 -8.9475e-06
1:175486667 C T 0.049831 1.1230e-05
1:175490815 A G 0.062013 -1.6628e-05
1:175493901 G A 0.413490 -6.9958e-06
1:175496350 G A 0.701720 6.6705e-06
1:175505444 A G 0.092356 -9.6991e-06
1:175506839 G A 0.021045 1.6979e-05
1:175510259 A G 0.082388 -8.1295e-06
1:175511531 G C 0.048869 1.8794e-05
1:175514175 G A 0.151054 -2.5426e-06
1:175515598 C T 1.482438 6.3140e-06
1:175526374 A G 0.927489 1.0066e-05
1:175526526 C T 0.390674 1.3728e-06
1:175526582 A G 0.085886 -1.1913e-05
1:175528777 T G 0.060629 -3.2189e-05
1:175528999 C T 0.353316 2.3074e-06
1:175529421 G A 0.066912 1.5007e-05
1:175534602 T G 0.666933 -7.1943e-06
1:175544147 T G 0.140195 7.6292e-06
1:175548746 G A 0.029133 4.8485e-06
1:175548838 C A 0.160251 -4.8920e-06
1:175550659 C G 0.029374 -2.1724e-05
1:175551366 G T 0.027124 -6.6869e-06
1:175555071 C T 0.033033 -1.1066e-05
1:175557586 A G 0.111718 -3.5393e-06
1:175557622 C G 0.146682 1.5221e-05
1:175561605 A C 0.142412 1.2377e-05
1:175567430 C T 0.194096 -2.1708e-05
1:175569420 G A 0.090442 5.5994e-06
1:175582788 C T 0.192294 -3.7448e-05
1:175586472 A G 0.110875 -1.4003e-05
1:175586843 G A 0.087882 -3.4510e-06
1:175594438 G A 0.267236 -3.5014e-05
1:175597184 A G 0.398612 -3.3501e-05
1:175600046 T C 0.035086 -5.8756e-06
1:175602982 T C 0.029857 -2.9835e-05
1:175618796 A G 0.216990 -4.0287e-06
1:175623669 T C 0.495235 1.5334e-06
1:175629207 A C 1.080906 -1.0788e-05
1:175632274 C T 0.134647 7.0690e-06
1:175637402 T C 0.202065 5.9943e-06
1:175642368 T C 0.027250 -1.3651e-05
1:175644836 G C 0.091312 -2.5408e-05
1:175646284 A C 0.107060 1.2133e-05
1:175647041 G A 1.234921 -4.9464e-06
1:175647504 T C 0.118484 2.6075e-05
1:175647954 G T 0.039418 -5.9038e-07
1:175648213 A G 0.093658 -1.6552e-05
1:175648265 C T 0.024108 -2.0721e-06
1:175650376 T C 1.010825 6.2746e-06
1:175651620 T G 0.561080 2.6724e-05
1:175654002 C T 1.938946 1.3917e-05
1:175656019 T C 0.026468 8.7752e-07
1:175657465 C A 0.023700 3.5917e-06
1:175664945 A G 0.251991 -1.1542e-06
1:175665151 T C 1.120197 5.9940e-07
1:175667366 G C 0.284827 -9.2973e-06
1:175675479 G A 0.209572 -8.7806e-06
1:175680538 A G 0.020535 1.4339e-05
1:175683358 T C 0.084737 -2.7436e-06
1:175687536 G A 0.075541 -2.3475e-05
1:175690560 C T 0.053010 -2.9771e-06
1:175695803 A G 1.387141 -3.3284e-06
1:175696092 A G 0.052554 9.2069e-06
1:175700236 T C 0.027178 -1.1326e-05
1:175704941 A G 0.437703 -4.9394e-06
1:175708902 G A 0.054037 1.2208e-05
1:175712027 A G 0.055689 -3.0922e-05
1:175713962 A G 0.122169 1.8047e-05
1:175715606 C G 0.020124 -1.1317e-05
1:175719529 T C 0.033240 -1.2567e-05
1:175720457 C T 1.939225 1.3374e-05
1:175722545 T C 1.053289 3.3620e-05
1:175722843 A G 1.949343 1.2447e-05
1:175724222 C G 0.440923 9.1486e-05
1:175725926 C T 0.616860 -6.4448e-06
1:175729422 A G 0.055981 -1.9645e-06
1:175734808 C G 0.059759 -9.7014e-06
1:175750339 T C 0.128993 -1.7403e-05
1:175753286 A G 1.493960 1.2842e-05
1:175755242 C T 0.084703 2.3329e-05
1:175756059 A G 0.065120 1.0299e-05
1:175765775 A G 0.027753 7.4032e-06
1:175769154 T C 1.843901 -4.8079e-06
1:175769470 T C 0.032213 -9.5564e-06
1:175775838 A G 1.655326 2.1084e-05
1:175776721 A G 0.098115 -6.2054e-06
1:175787498 A G 0.542316 -1.3385e-05
1:175788066 T C 0.032431 -8.6850e-07
1:175790210 T G 0.032564 -2.6252e-05
1:175800606 T C 0.085978 5.9849e-06
1:175814746 T C 0.153505 1.2261e-05
1:175824579 G A 1.483924 -1.0880e-05
1:175824730 A G 0.053887 -1.4062e-05
1:175825744 T C 0.038523 2.3541e-06
1:175826114 T C 0.187595 -1.5720e-05
1:175826887 T C 0.045187 -1.6032e-06
1:175826932 C G 0.166323 1.3422e-06
1:175827312 T C 0.508127 -3.1865e-05
1:175831284 G A 0.727678 1.4724e-05
1:175832094 G A 0.176464 2.6660e-06
1:175833534 A C 0.616860 -1.7009e-05
1:175833745 C T 1.352133 -1.7733e-05
1:175835858 A G 0.570677 -1.7036e-05
1:175839509 T C 0.541286 3.8829e-05
1:175844445 T G 0.031391 -5.2247e-06
1:175846559 T C 0.063240 -8.1888e-06
1:175849936 G C 0.055370 -2.3077e-06
1:175850421 G C 0.058831 4.1940e-06
1:175853122 T C 0.020256 -1.8489e-05
1:175854935 A G 0.028623 7.8339e-06
1:175855076 C G 0.579836 -1.9330e-06
1:175857033 T C 0.105840 -4.9562e-06
1:175858580 A C 0.059262 -3.2076e-07
1:175870378 A G 0.139604 -4.9273e-06
1:175875962 A G 0.287754 -3.0760e-05
1:175881828 G A 0.521142 2.9746e-05
1:175890557 G A 1.432903 2.4240e-05
1:175890558 T C 1.970921 1.7650e-05
1:175891583 T G 0.227033 -2.2711e-06
1:175893897 G A 0.021075 -1.1740e-05
1:175894914 A G 0.060282 2.8465e-05
1:175895249 T C 1.064675 6.3322e-06
1:175902083 G A 0.063519 -8.1365e-07
1:175909912 A G 1.527867 6.7686e-06
1:175912725 T C 0.059942 9.2048e-06
1:175912752 A C 0.038636 1.3375e-05
1:175915716 G A 0.022418 -4.1186e-07
1:175917831 C T 0.130189 -5.6725e-06
1:175921187 C T 0.094066 7.7322e-06
1:175924944 T C 0.248605 7.1250e-06
1:175938260 C G 0.039683 -1.6028e-05
1:175946647 G A 0.127636 8.8362e-06
1:175947966 T C 0.155253 3.8758e-06
1:175949716 C T 0.104701 8.4661e-06
1:175954031 G A 0.858731 -2.4022e-05
1:175986057 T C 0.107217 -1.6393e-05
1:176001917 A G 0.098880 -2.1231e-06
1:176008251 A G 0.290749 -6.5927e-06
1:176017525 C T 0.038982 1.4327e-05
1:176018764 T G 0.668415 2.9519e-05
1:176022426 C T 0.039081 1.1568e-05
1:176029188 G A 0.112113 -8.3512e-06
1:176060074 G T 0.072593 -7.6815e-06
1:176062528 G A 0.105775 1.9135e-05
1:176075527 T C 0.859519 -2.0815e-05
1:176077894 C T 0.037945 6.2031e-06
1:176077919 C T 0.189387 -9.8544e-06
1:176100463 G A 0.122343 -7.4063e-06
1:176118867 T C 0.130118 -5.1204e-06
1:176128653 G A 0.038795 -2.1342e-05
1:176130880 T C 0.024509 -6.2608e-06
1:176155220 T C 0.073817 1.3703e-06
1:176165375 A G 0.060354 7.5712e-06
1:176170968 T C 0.043072 -1.2883e-05
1:176182722 A G 0.752513 -2.8317e-05
1:176184625 G A 0.605400 4.0771e-05
1:176186476 T C 0.025349 -1.3386e-07
1:176193456 G A 0.024044 -1.1639e-05
1:176213815 G A 0.067480 1.1144e-05
1:176242851 A G 0.102807 -7.3627e-06
1:176249710 A G 0.092135 9.6017e-06
1:176256893 A G 0.054992 -7.7319e-06
1:176284108 A G 0.953909 3.2134e-05
1:176284560 T C 0.072739 -1.1302e-05
1:176287601 C T 0.093145 7.4283e-06
1:176288932 A G 1.045673 3.4172e-05
1:176306387 C T 0.137234 -1.4820e-05
1:176309123 T C 0.053360 -1.4228e-06
1:176309915 T C 0.025641 -1.2296e-05
1:176334839 T C 0.021466 1.7634e-06
1:176339714 C A 0.062237 -3.5121e-05
1:176354126 A G 1.035273 3.2724e-05
1:176359956 C T 0.041349 -1.8722e-05
1:176390408 G A 0.105690 1.3499e-05
1:176405993 G A 0.482493 7.8654e-05
1:176415001 G T 0.134109 -2.8972e-06
1:176419459 C T 0.077322 2.5839e-06
1:176423140 T C 1.842238 -1.9383e-05
1:176424685 T G 0.051786 2.3159e-06
1:176425274 C T 0.136261 -1.4739e-05
1:176427218 G A 0.185912 2.5315e-05
1:176430485 A G 0.021436 1.6699e-05
1:176435410 G A 0.328708 1.7498e-05
1:176435717 C T 0.195616 2.0502e-05
1:176438419 A G 0.066429 1.1972e-06
1:176448351 T C 0.053768 -3.3331e-06
1:176449472 A G 1.207539 2.5219e-05
1:176450006 G C 0.119432 2.4265e-06
1:176450127 T C 1.399795 4.6933e-05
1:176450451 C T 0.096759 1.7659e-05
1:176473979 C T 0.128874 -1.5832e-05
1:176475083 G A 0.053336 3.4464e-05
1:176486864 A C 0.168607 8.9630e-06
1:176490825 A G 0.053908 3.5989e-06
1:176495125 C T 0.050314 4.2358e-07
1:176501831 T C 0.096558 -6.0958e-07
1:176504312 T G 0.116393 -4.1760e-05
1:176506593 G T 0.030894 -8.7199e-06
1:176507679 T G 1.669768 2.2116e-05
1:176507815 A G 0.122567 -1.9962e-05
1:176509668 A G 0.063118 -9.8817e-06
1:176510002 C T 0.219496 -3.4347e-05
1:176510563 A G 0.042719 -3.5890e-06
1:176517529 C A 1.414435 6.8970e-05
1:176521655 A G 0.057749 -2.1085e-06
1:176525194 A G 0.704793 2.5194e-06
1:176529854 G A 0.056060 -1.9573e-05
1:176530658 G C 0.052150 6.8141e-06
1:176535138 G A 0.317642 -8.7156e-06
1:176541703 G T 0.039768 -1.3659e-05
1:176544918 A G 1.264445 2.8119e-06
1:176547827 A G 0.093998 -1.2171e-05
1:176549554 T C 0.030551 1.0702e-07
1:176565307 G A 0.828510 8.7350e-06
1:176567157 A C 0.085036 1.1556e-06
1:176590471 T G 0.124637 -6.4300e-07
1:176590597 C T 0.034651 2.1905e-05
1:176593856 C T 0.838651 2.9791e-06
1:176623062 A G 0.348261 -6.8409e-06
1:176624379 T C 0.085543 9.0049e-06
1:176627484 A G 0.484573 -4.9462e-06
1:176643807 T C 0.220336 3.5091e-06
1:176649785 T C 0.136588 4.7386e-06
1:176661229 T C 0.108730 4.9395e-06
1:176670592 A G 0.034892 2.4411e-05
1:176672285 A G 1.662857 -2.9945e-06
1:176674321 G A 0.104568 -1.1427e-05
1:176675104 A G 0.037646 1.3622e-05
1:176681851 G A 0.152914 -2.7063e-05
1:176683706 G A 0.024771 -1.9201e-06
1:176684430 T C 0.023863 1.0320e-06
1:176686086 C T 1.815220 1.7000e-05
1:176690528 T C 0.368806 -7.3567e-07
1:176693657 A T 0.054421 -1.1869e-05
1:176695479 C T 0.122411 1.3042e-05
1:176703822 G T 0.377662 -5.7347e-06
1:176727188 G A 0.041508 1.0284e-05
1:176732748 C T 0.326383 9.7010e-07
1:176734170 T G 0.704528 -1.0493e-05
1:176739780 C T 0.138390 4.1690e-06
1:176743862 G A 0.740097 6.3968e-06
1:176749993 A G 0.031183 -3.4624e-06
1:176752860 A G 0.148820 1.0526e-05
1:176756839 G A 0.038853 8.8339e-07
1:176765150 C A 0.091112 6.7601e-06
1:176768545 T C 0.025237 -1.4151e-05
1:176786221 T C 0.041468 1.3814e-05
1:176792249 G A 1.094624 5.1265e-06
1:176809042 C T 0.041661 2.2351e-06
1:176815636 T C 0.049733 -1.1610e-05
1:176819875 C T 0.422350 1.1953e-05
1:176820956 T C 0.857435 4.2407e-06
1:176824051 G A 1.947405 -8.1735e-06
1:176833497 C G 0.182591 5.9028e-06
1:176837771 G A 0.181374 5.6076e-06
1:176837817 G A 0.696773 7.7670e-06
1:176863867 C T 1.654966 9.1067e-06
1:176867398 T C 0.026468 1.0338e-05
1:176887445 G A 0.243305 6.1002e-06
1:176887606 T C 0.081664 -1.8024e-06
1:176899401 C T 0.141630 1.9820e-05
1:176928724 T G 0.073654 2.5607e-06
1:176929393 A G 0.037024 -1.2638e-05
1:176935711 C T 0.173653 -1.9964e-05
1:176936566 A G 0.367463 -6.7989e-07
1:176938121 A G 1.079274 -4.9355e-06
1:176940353 G A 0.141528 -2.3320e-05
1:176940744 T G 0.030275 2.5980e-05
1:176942668 A G 0.124427 9.7071e-06
1:176951678 T C 0.040499 -8.7691e-06
1:176953644 C G 0.057328 -7.9313e-06
1:176954304 C T 0.027749 -4.1581e-07
1:176961660 T C 0.100383 1.6052e-05
1:176966210 T C 0.140314 -2.0134e-05
1:176968626 T C 1.184298 6.8204e-06
1:176998307 C T 0.421252 -7.0865e-06
1:177000667 A C 0.091295 -1.7936e-05
1:177003043 A G 0.078332 -1.4274e-05
1:177004246 A G 0.344701 2.4860e-06
1:177016150 T C 0.098024 7.3780e-06
1:177016866 G A 0.067296 8.1659e-06
1:177021983 G A 0.041369 -3.1844e-06
1:177024488 C T 0.083544 9.3208e-07
1:177025098 G A 0.231576 2.3935e-05
1:177030701 C T 0.122703 2.3825e-05
1:177032158 A G 0.046272 1.3276e-05
1:177038918 C G 0.044619 -9.3172e-07
1:177054564 A G 1.124219 1.5931e-05
1:177056654 C T 0.026743 1.0792e-06
1:177059958 T C 0.076544 -1.2839e-05
1:177062275 G A 0.023955 8.7774e-07
1:177068487 A G 0.161267 2.7956e-05
1:177069169 G T 0.082446 -4.1519e-06
1:177071258 C T 0.023449 7.6158e-07
1:177080968 C T 0.122672 -2.0440e-06
1:177081676 C T 0.723526 1.7149e-05
1:177085593 A G 0.122302 -2.6578e-06
1:177087919 A G 0.191182 1.1126e-05
1:177091253 A C 0.178868 3.6847e-05
1:177092774 A G 0.233391 -2.3541e-06
1:177093607 T G 0.044599 1.0864e-06
1:177094192 G T 0.157891 2.2207e-05
1:177094784 T C 0.040917 1.7498e-05
1:177094874 G A 0.204873 -9.6964e-07
1:177115338 A G 0.075575 -6.9637e-06
1:177116838 T G 0.031948 1.7442e-05
1:177117834 T G 0.115553 -1.1912e-05
1:177133041 A G 0.070978 8.8339e-06
1:177144156 C A 0.529288 -3.9441e-06
1:177149644 T C 0.126518 7.0853e-08
1:177156338 G A 0.043300 -3.4862e-06
1:177156354 G A 0.046914 8.3359e-06
1:177162809 T C 0.077615 -1.4288e-05
1:177170590 T C 0.922141 -1.0456e-05
1:177179064 A C 0.096116 -8.0480e-06
1:177179432 G A 0.136945 -7.4978e-07
1:177187010 C A 0.182139 -2.0908e-05
1:177188408 T C 1.017288 -9.8794e-07
1:177192181 C T 1.469067 -6.5416e-06
1:177204853 G A 0.496629 -2.6179e-05
1:177211909 T C 0.792291 3.2342e-05
1:177214110 C T 1.289410 7.9262e-06
1:177231743 G A 1.707557 3.5765e-06
1:177236545 G C 0.094892 -1.2039e-05
1:177247854 G C 0.384914 1.0556e-05
1:177252510 A C 0.067048 7.9876e-06
1:177253298 G T 0.259893 1.5172e-05
1:177257146 G T 0.109478 -1.9521e-05
1:177269474 C T 1.460693 8.1180e-06
1:177271313 A G 0.382470 1.0409e-05
1:177274735 A G 0.036147 1.6187e-05
1:177278313 T C 0.034131 5.3633e-06
1:177279412 A G 1.036256 -1.2553e-06
1:177282200 G A 1.898852 -2.0601e-06
1:177298448 A G 1.412575 -2.0361e-06
1:177304352 T C 0.038071 1.8109e-05
1:177321589 C T 1.205924 -1.5860e-05
1:177357812 C T 0.220319 2.4376e-06
1:177362948 T C 0.646786 -5.7311e-07
1:177402972 T C 0.177093 -1.3115e-05
1:177404432 C T 0.048947 3.0907e-06
1:177408482 G A 0.863001 -2.1555e-05
1:177410973 G A 0.530230 -9.0029e-06
1:177411322 T G 0.020841 -9.8148e-06
1:177412876 A G 0.032020 -1.4012e-05
1:177416573 G A 0.057382 2.3413e-06
1:177417817 G C 0.094413 1.5372e-05
1:177418319 G C 0.051776 1.7087e-05
1:177425617 G C 0.126062 1.1039e-05
1:177426284 A G 0.043487 -7.8189e-06
1:177430938 T C 0.151445 -8.3808e-06
1:177433277 C A 0.645840 -3.8507e-05
1:177436223 G A 0.586857 -2.1539e-05
1:177440993 T C 0.036779 -2.5693e-06
1:177458431 C T 0.947262 -3.1634e-05
1:177468716 A G 0.272503 -2.3272e-05
1:177476701 G A 0.034542 1.0147e-06
1:177476951 C A 0.528723 -2.0433e-05
1:177482846 T C 0.107754 -1.9178e-05
1:177483724 T G 0.519326 -1.8281e-05
1:177487736 A C 0.058514 2.2348e-06
1:177489074 G A 0.267158 -3.2783e-05
1:177496725 T C 0.052514 2.4925e-05
1:177544036 C T 0.065926 -3.3020e-05
1:177549247 C T 0.023690 1.3389e-05
1:177561103 T C 0.558723 5.9134e-06
1:177564847 A T 0.194368 6.6265e-05
1:177565078 T C 0.029177 -1.2853e-05
1:177568799 G C 0.190291 -1.6069e-05
1:177590566 T C 0.024275 1.5448e-05
1:177592286 A G 0.029959 2.0920e-05
1:177600126 T A 0.041230 6.3143e-06
1:177601466 C T 0.234931 -5.4712e-06
1:177601999 C T 0.058766 -1.6552e-05
1:177602068 T C 1.474401 1.9425e-05
1:177602120 A G 0.807499 9.4976e-06
1:177609599 A G 0.036630 -8.5457e-06
1:177610335 T C 0.167897 1.9959e-05
1:177617292 G C 0.020664 3.0477e-06
1:177638314 T C 0.077968 -1.6033e-05
1:177640212 C T 0.134038 1.6108e-05
1:177640367 C A 1.129350 8.0666e-06
1:177640652 T C 0.359222 -4.1409e-06
1:177647923 A G 0.059595 -1.0456e-05
1:177651338 T C 1.647377 1.4388e-05
1:177651729 C T 1.270548 2.3057e-05
1:177652462 G A 1.712055 5.4008e-06
1:177655422 G A 0.120605 1.0199e-05
1:177659072 T C 0.187578 1.5770e-05
1:177670351 G T 0.214559 -1.9983e-05
1:177679692 C T 0.294897 -1.8742e-05
1:177682283 A G 0.221063 2.4097e-06
1:177702661 C T 0.713939 -3.3781e-06
1:177717026 T C 0.284045 -2.1815e-05
1:177721089 C T 0.053537 7.9476e-06
1:177722715 A G 0.028739 2.3880e-05
1:177725065 T C 0.066888 -4.7934e-06
1:177725069 A G 0.031904 5.4667e-06
1:177740608 T C 0.696137 4.5885e-06
1:177750446 G A 0.066864 -7.0538e-06
1:177750506 G A 0.068037 5.1859e-06
1:177752701 A G 0.543645 -1.5297e-05
1:177755681 C T 0.152547 1.6363e-06
1:177756504 T C 1.154009 1.0956e-05
1:177762913 A C 0.033294 -2.5061e-06
1:177765025 C T 0.835180 -4.7875e-06
1:177765035 T G 0.032326 7.0434e-06
1:177768322 T C 0.756365 -1.7815e-05
1:177769090 G A 0.061459 8.4414e-06
1:177769855 T C 0.056536 -1.2386e-05
1:177772715 C T 1.365059 1.0165e-07
1:177772894 T G 0.059572 -9.0703e-06
1:177779633 C T 0.071260 1.2246e-05
1:177786433 A G 0.079294 1.2793e-05
1:177788008 G T 0.185443 7.1502e-06
1:177790176 A C 0.037204 -3.1899e-06
1:177797988 C T 0.290807 -1.5785e-05
1:177804964 A G 0.023697 -7.1649e-06
1:177807335 C T 0.267614 -2.0698e-05
1:177815095 G A 0.049685 -1.3928e-05
1:177816796 T G 0.416573 4.0306e-05
1:177821873 A C 0.045901 3.9948e-06
1:177827338 T C 1.574400 6.2556e-06
1:177828085 C T 0.078441 4.3484e-06
1:177830829 G T 0.121448 4.8619e-06
1:177832257 A G 0.089660 -1.4781e-06
1:177873210 T G 0.423455 4.0470e-05
1:177876156 T C 0.045014 -3.3790e-05
1:177879879 A C 0.021745 4.5306e-07
1:177880203 G A 0.185804 9.2042e-06
1:177889480 G A 0.415312 3.3742e-05
1:177896795 A C 1.883950 -3.1040e-06
1:177902725 T C 0.502575 -1.9130e-05
1:177902753 C G 0.919292 9.4609e-06
1:177903578 C T 0.361551 -3.1393e-05
1:177904240 T G 0.351212 8.6910e-06
1:177905469 A C 0.485219 -1.9006e-05
1:177908852 T C 0.225609 -4.8257e-06
1:177911513 A G 0.051640 -6.6218e-06
1:177911922 A G 0.083676 6.8015e-06
1:177913519 C T 0.414149 5.0766e-05
1:177914298 G C 0.150082 -4.7560e-05
1:177915020 A G 0.386536 -4.2600e-05
1:177922697 C A 0.122013 -9.3938e-06
1:177923440 G T 0.461077 -6.5347e-06
1:177929501 G C 0.063362 2.7106e-05
1:177929940 A G 0.350743 -1.8854e-05
1:177929987 C T 1.549704 8.9811e-05
1:177930096 C T 0.563480 3.0164e-06
1:177930278 A G 0.029232 2.8064e-06
1:177934467 C T 0.941152 3.1987e-05
1:177935275 G A 1.540585 8.5446e-05
1:177937009 A G 0.121302 -4.5213e-06
1:177937755 G A 0.551665 1.2763e-06
1:177938972 T C 0.107907 1.3740e-05
1:177939593 A G 0.094165 6.5053e-06
1:177940209 C T 0.257343 -9.1218e-06
1:177943005 A C 0.303771 6.3377e-06
1:177947481 G A 0.052194 1.4268e-06
1:177964578 G A 0.451490 1.7694e-06
1:177966280 T C 0.037184 -2.7061e-05
1:177967005 C A 0.623259 1.9023e-05
1:177969603 T C 0.078179 -3.5381e-06
1:177974428 T G 0.835003 2.7197e-05
1:177980721 G A 0.039254 -3.1795e-05
1:177986454 A C 0.026668 -8.3555e-06
1:177987546 A G 0.176152 2.7088e-05
1:177989198 C A 0.375252 6.0441e-06
1:177992402 C T 0.384292 1.2471e-05
1:177995470 A C 1.756131 -8.2383e-06
1:177998614 G A 0.437445 -1.4343e-05
1:178001395 A G 0.271744 -1.1637e-05
1:178008473 T C 1.835574 -4.4382e-06
1:178008506 A G 0.055621 -3.0162e-06
1:178017161 T C 0.209551 1.0512e-05
1:178018302 G A 0.058525 3.2157e-05
1:178019759 G T 0.265710 5.0645e-06
1:178021255 A G 0.648924 -1.5067e-05
1:178025521 T C 0.044850 -1.2940e-05
1:178027153 A G 0.242288 2.2866e-05
1:178028247 T C 0.036018 4.9003e-06
1:178028711 T C 0.287887 3.3724e-06
1:178034744 G A 0.302829 -1.1925e-05
1:178037527 T G 0.131308 -2.6481e-06
1:178038969 T G 0.108312 1.0531e-05
1:178049282 G T 0.416672 4.6468e-05
1:178052365 C G 0.183998 -1.4611e-05
1:178075351 G A 0.220886 3.5923e-05
1:178093269 T C 0.025240 -1.6474e-05
1:178129953 A G 0.065035 -4.4104e-08
1:178135236 A G 0.095596 3.8903e-06
1:178138639 G A 0.119562 6.2770e-06
1:178145023 T C 0.130560 -1.0408e-05
1:178154359 A G 0.037687 -3.6210e-06
1:178155325 G A 0.021436 1.0924e-06
1:178158658 G A 0.088042 -1.0103e-05
1:178159389 C T 0.052809 5.5766e-06
1:178163651 A C 0.218007 3.3113e-05
1:178181554 T C 0.679288 9.2177e-06
1:178191001 T C 0.066507 6.7843e-06
1:178232047 C T 0.096701 1.7926e-06
1:178236940 G T 0.064437 -2.3193e-06
1:178247072 G A 0.042018 -2.6135e-06
1:178248085 C T 0.156844 -4.6487e-06
1:178248645 G T 1.839675 -3.8301e-05
1:178260771 C T 0.061394 -9.1415e-06
1:178294736 G A 0.134483 9.4793e-06
1:178329065 T G 0.220587 3.3453e-05
1:178343890 A G 0.262551 3.4157e-05
1:178345846 G A 0.046591 1.2287e-05
1:178362794 C T 0.400074 4.4912e-05
1:178370483 C A 0.202419 -2.0214e-05
1:178371785 G A 0.107251 1.3048e-05
1:178403320 G A 0.445989 -4.0792e-05
1:178410859 G A 0.049277 -2.8913e-05
1:178425132 G A 1.883338 -1.6879e-05
1:178434852 C T 0.064763 1.5915e-06
1:178442993 A G 0.025543 -1.0064e-05
1:178445395 A G 0.033699 -1.1715e-05
1:178463591 T C 0.505462 1.0670e-04
1:178466432 A G 0.093716 -7.9009e-06
1:178470510 T C 0.061717 -1.6340e-05
1:178470865 A C 0.244651 3.8593e-05
1:178478696 T C 0.107139 5.3796e-07
1:178478792 G C 1.858822 2.4092e-06
1:178483231 A G 0.836033 -1.6368e-05
1:178483355 C T 0.080086 1.1229e-05
1:178484065 G A 0.079750 9.6929e-06
1:178486589 G A 0.034610 -1.6143e-05
1:178497186 G A 0.779807 2.2710e-06
1:178500204 A G 1.463736 -2.1348e-05
1:178501561 G A 0.131458 -2.1191e-06
1:178511674 C T 0.076992 -2.7608e-05
1:178512766 G A 1.472018 -1.4825e-05
1:178514622 T C 0.694563 -1.6947e-05
1:178515312 A G 1.066140 9.5055e-06
1:178516408 G T 0.057331 2.8585e-06
1:178518008 G A 1.763723 -5.7468e-06
1:178534817 T C 0.214471 1.6861e-07
1:178544190 G A 0.039826 3.5129e-07
1:178546651 G A 1.225568 -3.2327e-06
1:178547662 G T 0.293649 7.1804e-06
1:178549672 T C 0.096300 -5.9085e-06
1:178558731 A G 0.517538 8.3695e-06
1:178571570 T C 0.037660 -1.0370e-05
1:178572265 G A 1.228536 -7.8996e-07
1:178588281 G A 0.166724 2.4258e-05
1:178592055 C T 0.023479 -5.4643e-06
1:178611633 A G 0.398772 1.9374e-05
1:178615214 C T 0.458279 1.1326e-05
1:178622499 A G 0.756423 -1.0102e-05
1:178629576 A G 0.039462 5.8786e-06
1:178637915 C T 0.944291 -8.7231e-06
1:178652141 T C 0.097636 -4.1476e-06
1:178656453 A G 0.909147 7.7169e-06
1:178657403 C T 1.667083 2.6216e-05
1:178657881 A G 0.020416 -4.6254e-06
1:178659370 A C 0.047924 2.2095e-05
1:178666167 C A 0.021198 -7.2675e-06
1:178670047 A G 0.331666 -2.6195e-05
1:178675211 C T 0.283389 1.6300e-05
1:178677082 T C 0.066110 -1.1875e-05
1:178678081 G A 0.114713 -8.8778e-07
1:178678098 T C 0.082412 6.6141e-06
1:178691845 C T 1.157864 2.0355e-05
1:178693662 T C 0.175764 -8.4804e-06
1:178703504 C T 0.028474 -4.7638e-07
1:178710782 T C 0.079090 -9.6122e-08
1:178722965 A G 0.061839 3.6086e-07
1:178741424 T G 0.030660 -2.1404e-06
1:178745914 T C 0.052395 -9.6560e-06
1:178745947 G T 0.140671 1.0738e-05
1:178766894 G A 0.307538 -1.2030e-05
1:178769148 G A 0.060833 1.6812e-06
1:178776922 C T 0.055393 -1.3187e-05
1:178779587 A G 0.023884 1.6148e-05
1:178784992 G A 0.841653 -1.4043e-05
1:178801359 T C 0.225697 -1.5441e-05
1:178831941 C T 0.033291 -9.7334e-06
1:178836971 C T 0.634631 -2.8689e-05
1:178842878 G T 0.056202 6.6670e-06
1:178854330 T C 0.020613 -1.2868e-06
1:178857518 A G 0.076438 8.6547e-06
1:178861770 G A 0.299708 1.1610e-05
1:178868454 A C 0.190077 -1.0337e-05
1:178881280 T C 0.071372 -3.1837e-05
1:178891522 G C 0.044905 3.1661e-05
1:178905069 T C 1.493562 -3.4795e-05
1:178907534 G A 0.665831 -1.6280e-05
1:178914330 A G 0.448440 5.4726e-06
1:178915052 T C 0.532980 -3.1798e-05
1:178922108 G A 0.260569 1.5806e-05
1:178923870 T C 0.479531 -5.4773e-05
1:178924615 G A 1.145747 -6.0735e-05
1:178928573 T C 0.445061 2.6712e-05
1:178933590 G A 0.204850 1.0619e-05
1:178933736 T C 0.083370 -6.6334e-06
1:178934078 C T 0.091244 -5.5210e-06
1:178934776 T C 0.345402 1.3217e-05
1:178943446 G A 0.040777 -3.2318e-06
1:178943576 A G 0.225208 6.3647e-06
1:178944161 G C 0.299246 1.5895e-05
1:178953752 C T 0.032475 2.6572e-05
1:178955810 A G 0.050515 1.7661e-05
1:178956553 T C 0.219312 3.8801e-05
1:178967917 A G 0.462750 1.5729e-05
1:178967921 C T 1.300932 4.1613e-05
1:178967996 A G 0.423322 -2.2564e-05
1:178970439 T G 0.108094 -7.4669e-06
1:178972659 C T 0.068132 2.7002e-06
1:178972947 G C 0.322813 -3.6473e-05
1:178985895 T C 0.057066 1.0639e-05
1:178988142 C T 0.327570 1.3777e-05
1:178989889 A G 0.092074 5.2649e-06
1:178992154 T G 0.743725 -7.2476e-06
1:178997314 A G 0.066674 -1.3861e-06
1:179005970 G A 1.402651 1.2041e-05
1:179007895 G A 0.042202 6.6444e-06
1:179013204 A G 0.052027 -2.1318e-06
1:179023879 G T 0.767942 4.8408e-06
1:179033987 A G 1.252437 1.0024e-05
1:179035462 G T 1.268783 2.0644e-05
1:179042090 A C 0.041848 1.3295e-05
1:179042300 A C 0.885477 1.2286e-05
1:179051300 C T 1.393866 5.8118e-06
1:179053227 G A 0.104738 -1.1283e-05
1:179054692 G T 1.242958 1.0555e-05
1:179055261 A C 0.621447 -1.4285e-05
1:179055949 A C 0.250275 6.6326e-06
1:179056670 A G 1.848212 2.5169e-06
1:179059950 A G 0.108128 -3.1680e-05
1:179068851 G A 1.021660 -1.8011e-05
1:179071756 A G 1.189476 -1.5211e-05
1:179084080 G T 0.183029 1.2359e-05
1:179089966 A G 0.106180 -1.5119e-05
1:179111060 A G 0.760160 1.0061e-05
1:179112145 G C 0.170739 2.7186e-06
1:179122990 G A 0.102719 4.7657e-06
1:179126827 C G 0.170069 -2.8004e-06
1:179128895 C T 0.049019 8.5287e-06
1:179130359 C T 0.312039 1.3007e-05
1:179141290 C T 0.027855 6.4045e-06
1:179171869 C A 0.192933 -1.3693e-06
1:179176196 G A 0.020202 1.9125e-06
1:179185289 T C 0.035644 2.5145e-05
1:179189014 T C 0.022860 1.4478e-05
1:179201305 G C 0.033250 -7.4322e-06
1:179210676 A C 0.349485 -2.3913e-07
1:179228130 C A 0.039822 1.6659e-05
1:179229721 A G 0.571429 -3.0649e-06
1:179232250 G A 0.059436 4.9959e-06
1:179233083 G A 0.134793 1.3352e-05
1:179239244 C A 1.764644 -2.1030e-05
1:179246861 G A 0.026145 1.2518e-05
1:179258507 G A 0.494732 -1.3389e-05
1:179276784 C T 0.025859 -1.8930e-05
1:179286916 T C 0.036694 4.9300e-06
1:179292000 C T 0.279761 -1.5997e-05
1:179295532 G A 1.040890 2.3182e-05
1:179300174 G A 0.481585 2.8330e-05
1:179307218 A G 0.132131 -1.0255e-05
1:179311096 A G 0.030184 2.0872e-05
1:179312009 C T 0.052350 -2.1809e-06
1:179319816 G A 1.297512 3.2553e-05
1:179320578 G A 0.153954 -5.3114e-06
1:179337190 T C 0.143921 1.8170e-05
1:179337799 G T 0.030680 2.2054e-06
1:179338909 A C 0.042103 -2.5018e-05
1:179341503 T C 0.180578 -1.0399e-06
1:179345972 T C 0.475853 -2.3730e-05
1:179347681 T C 0.109862 -7.4575e-06
1:179347832 C T 0.931072 1.4128e-05
1:179359073 G A 0.619390 -7.4764e-06
1:179361989 A G 0.020239 -1.7783e-05
1:179363275 A C 0.217065 1.1270e-06
1:179379405 A G 0.216762 -6.0421e-07
1:179381413 G A 1.365501 9.0704e-06
1:179395738 T C 0.069598 -8.2929e-06
1:179396444 T G 0.744228 1.6103e-05
1:179397711 C G 0.143490 1.9509e-05
1:179407990 G A 0.208076 3.1734e-07
1:179411637 T C 0.058542 -1.6649e-05
1:179417347 T C 1.574210 7.5235e-06
1:179452610 T C 0.031765 -2.2086e-05
1:179454047 A C 0.230889 -5.6820e-06
1:179460125 G A 0.966655 1.7704e-06
1:179461027 C T 0.736895 8.4358e-06
1:179461671 A G 1.786005 3.4941e-06
1:179465821 C T 0.026332 -2.1672e-05
1:179469314 G A 0.244852 1.7719e-05
1:179470926 G A 0.048458 -5.3491e-06
1:179486598 A G 1.810759 9.5055e-06
1:179496779 T G 0.146213 2.7742e-05
1:179497046 T C 0.132573 -1.0609e-05
1:179520108 T C 0.413823 -1.0347e-05
1:179526214 T C 0.075738 2.4964e-06
1:179543725 T C 0.036823 -8.2169e-06
1:179548036 T C 0.069622 -9.3975e-06
1:179560718 C T 0.540878 1.0730e-05
1:179562740 C G 0.729738 3.4558e-05
1:179563220 G A 0.029663 -3.7812e-06
1:179577555 G A 0.141419 1.0726e-05
1:179582121 T C 0.508086 -3.7545e-05
1:179590791 C T 0.040822 2.7855e-06
1:179600001 G A 0.198386 5.8677e-06
1:179608461 C T 0.449021 1.6672e-06
1:179622582 G A 0.027532 -2.3777e-05
1:179631242 A G 0.467969 -2.1555e-05
1:179639032 A G 0.052381 7.0713e-07
1:179659325 G T 0.573961 2.6927e-07
1:179659440 C G 0.732536 2.1687e-05
1:179660993 G A 0.025373 -2.2721e-05
1:179671325 A G 0.064787 2.1449e-05
1:179677325 T C 0.034355 -2.9579e-05
1:179677811 T C 0.037279 1.3106e-05
1:179678188 T C 0.186528 2.6078e-05
1:179678611 G A 0.458792 -1.1508e-05
1:179679577 T C 0.024771 -1.8735e-05
1:179687226 G T 0.195908 6.7878e-06
1:179690885 A G 0.444428 -1.1532e-05
1:179691042 C A 0.119436 -1.9909e-05
1:179708795 G A 0.043572 6.4359e-06
1:179710568 A G 0.427429 -1.9413e-05
1:179711890 A C 0.067000 -6.0936e-06
1:179714032 G T 1.121132 9.3901e-06
1:179718403 T C 1.553080 -1.1425e-05
1:179731159 G A 0.049705 -2.1724e-06
1:179731453 G A 0.478930 -3.1061e-07
1:179736275 T C 0.119364 -3.9053e-06
1:179738904 G A 0.273920 -1.4193e-05
1:179746047 G A 0.022333 2.5086e-08
1:179747873 G T 0.035011 8.5427e-06
1:179750280 G A 0.536846 6.4660e-06
1:179750510 C T 1.039207 -2.8205e-06
1:179752451 G A 1.078811 1.9981e-06
1:179753677 C T 0.089310 -2.5225e-05
1:179759426 G C 0.145013 -1.6390e-05
1:179762634 T C 0.053891 -5.7362e-06
1:179779054 A G 0.796092 -2.4094e-05
1:179783167 T G 0.037721 6.9921e-06
1:179790168 G A 0.075245 -1.4072e-05
1:179790518 A G 0.352851 -2.8291e-05
1:179804948 A G 0.216344 -3.1967e-06
1:179807938 A T 0.757803 4.9049e-06
1:179813551 G T 0.077509 -7.5442e-07
1:179813613 C T 0.814118 -9.5886e-06
1:179828175 C T 0.105313 5.4270e-06
1:179835498 G A 0.233513 1.2114e-05
1:179836320 C T 0.093274 6.0502e-06
1:179840325 G A 0.081324 -2.4535e-05
1:179852074 C T 1.261705 -1.3141e-07
1:179855589 G T 0.220071 2.0203e-05
1:179858292 A G 0.271901 -3.1934e-06
1:179858444 A G 1.235543 1.4595e-06
1:179876988 G C 1.259780 -5.0080e-07
1:179877780 C A 0.127531 -1.8407e-05
1:179891783 T C 0.025216 5.6981e-06
1:179897070 C A 1.671951 -1.8891e-05
1:179899812 C A 0.076955 -4.8424e-06
1:179906898 T C 0.076044 -9.5915e-06
1:179921556 G A 0.028936 1.7910e-05
1:179930077 G A 0.087144 -2.2963e-05
1:179957726 G A 0.044106 8.2886e-06
1:179968289 A G 1.566900 -6.3488e-06
1:179977781 C T 0.030303 -1.7360e-06
1:179982938 T G 0.111800 -1.4503e-05
1:179989584 C G 0.055995 -4.3713e-06
1:179989742 C G 1.301619 -3.4539e-06
1:180000542 T G 0.238603 -8.0229e-06
1:180001245 C T 0.266278 -3.6388e-06
1:180010911 G A 0.122094 2.8957e-05
1:180013235 G T 0.077489 -1.3717e-05
1:180016515 T G 0.237185 -4.2775e-05
1:180039613 G A 0.105853 -1.1929e-05
1:180072716 T G 0.026196 -3.2372e-07
1:180093687 A C 0.480562 3.5191e-05
1:180093792 C T 0.074558 6.7131e-06
1:180097729 T C 1.883219 8.9780e-06
1:180101047 A G 0.037823 -2.9032e-05
1:180105578 G T 1.852529 -2.4218e-06
1:180119349 C A 0.291616 4.3866e-05
1:180119544 G T 1.570147 2.1116e-05
1:180121019 A G 0.043936 1.0045e-05
1:180121784 T C 0.083819 -1.9033e-05
1:180122985 C T 1.460618 8.3883e-06
1:180123585 A C 0.302883 -1.0783e-05
1:180124667 T G 0.682579 -1.4800e-06
1:180124840 T C 0.057576 -5.3580e-06
1:180141367 A G 1.719749 2.1769e-06
1:180143112 G A 0.078257 -2.5464e-05
1:180145088 G A 1.911496 -9.5391e-06
1:180145609 C A 1.576423 8.3466e-06
1:180148012 C G 0.304811 -1.2804e-05
1:180152012 T C 0.030823 1.9001e-06
1:180153563 T C 0.143707 1.4980e-05
1:180154434 A C 0.463780 2.1366e-05
1:180162555 G A 0.430764 -3.3822e-05
1:180163390 G A 0.175696 -3.2941e-06
1:180167774 T C 0.200423 2.2605e-05
1:180169405 A G 0.104976 1.2265e-05
1:180171666 G A 1.483519 -6.3854e-07
1:180172495 T G 0.094542 1.0743e-06
1:180178695 G T 0.503898 2.2618e-06
1:180180669 G A 1.623075 1.6072e-05
1:180180989 A G 0.148803 -9.3430e-06
1:180181223 T C 0.364060 -1.5250e-05
1:180186376 T C 0.036123 -1.7975e-05
1:180193767 G A 0.198944 -5.9637e-06
1:180193986 C A 0.053313 -8.7040e-07
1:180197999 T C 0.140137 -3.9535e-05
1:180200901 C T 0.232759 -6.5695e-06
1:180209160 T C 0.403474 1.9395e-05
1:180211211 G A 0.117678 2.3274e-05
1:180213267 C G 0.605964 4.7822e-06
1:180216161 T C 0.134055 -3.0429e-05
1:180218023 A G 0.045252 -2.7861e-06
1:180218192 T C 0.046880 6.9414e-06
1:180219242 G A 0.061839 1.7293e-05
1:180219887 C A 0.856653 1.8586e-06
1:180225156 A G 0.072267 -2.9768e-05
1:180225223 C A 1.168441 -5.4666e-05
1:180226284 C T 0.816342 1.8880e-05
1:180226390 G A 0.455692 1.4118e-05
1:180227183 C G 0.100240 5.4405e-06
1:180227186 G A 0.897771 1.2821e-05
1:180227223 G A 0.412045 -2.4533e-05
1:180232579 A G 0.190784 8.4714e-06
1:180232750 G T 0.366657 -1.2715e-05
1:180232890 A G 1.059905 -1.0299e-05
1:180234910 C T 1.929144 2.0839e-06
1:180236727 C T 0.175512 -1.5407e-05
1:180239670 A G 0.153682 2.6385e-06
1:180243524 G A 1.032727 3.3756e-06
1:180249006 G A 0.026107 1.5597e-05
1:180250338 G T 0.108597 -2.9132e-06
1:180269587 C T 0.408727 8.9885e-06
1:180280109 C T 0.044725 -1.8378e-05
1:180282708 A G 0.034909 9.1839e-06
1:180285681 T C 0.047339 -8.0588e-06
1:180309223 C G 0.056733 -5.2342e-07
1:180315245 T C 1.882672 1.2769e-05
1:180333660 T C 0.080685 -1.7402e-05
1:180338404 T C 0.363285 -2.9252e-05
1:180339932 T C 0.063699 2.8331e-06
1:180341061 A G 0.115325 5.1925e-06
1:180341135 A C 0.039173 1.5465e-05
1:180341202 C T 1.764889 -5.7130e-06
1:180362183 T G 0.061411 -5.0751e-06
1:180362527 C T 1.248932 -4.3780e-06
1:180367649 C T 0.067629 -4.1073e-05
1:180367799 T C 0.047751 2.6943e-07
1:180384694 C G 0.037602 -7.2017e-06
1:180404725 C A 0.057120 2.1099e-06
1:180413680 G A 0.395019 -2.4486e-06
1:180426437 T C 0.118834 2.0199e-05
1:180461918 T G 0.037826 -1.2296e-05
1:180464385 A T 0.059660 8.0106e-06
1:180493915 G A 0.037466 6.2698e-06
1:180496630 G A 1.939820 5.0502e-06
1:180515290 T G 0.408149 -3.9610e-06
1:180519998 A G 0.121799 2.2132e-05
1:180529542 T C 1.396868 7.1736e-07
1:180533267 C G 0.124202 -1.0406e-06
1:180533775 A G 0.913634 9.3456e-06
1:180534231 A G 1.882771 -1.1540e-05
1:180534426 T G 0.034012 1.4281e-05
1:180535187 A G 0.119602 -1.4884e-05
1:180537097 T C 0.056311 1.7392e-05
1:180537550 G A 0.076734 -1.6415e-05
1:180537700 C T 0.207593 2.1130e-05
1:180545223 C A 0.635281 -2.1960e-05
1:180547717 T C 0.914039 4.9599e-06
1:180557614 T C 0.346877 -1.4587e-05
1:180559743 A G 0.119970 2.6932e-05
1:180561532 C A 0.059256 -7.5036e-06
1:180564319 A G 0.035375 -1.9788e-05
1:180564351 G A 1.031918 3.0275e-05
1:180564536 T C 1.520333 1.5732e-05
1:180567148 T C 0.191906 1.8798e-05
1:180568640 G A 0.092407 -1.5014e-05
1:180568712 T G 0.034036 2.2700e-05
1:180569110 A G 0.059439 1.4527e-05
1:180569899 G C 0.046632 -2.4845e-05
1:180574596 A G 0.157283 3.3423e-06
1:180574626 T C 0.135758 -6.0421e-06
1:180577323 C T 1.711059 1.4553e-06
1:180578260 G A 0.030605 7.7951e-06
1:180586167 G A 0.290879 4.2588e-05
1:180587534 C T 0.030928 -1.1467e-05
1:180587744 G A 0.208096 8.6352e-08
1:180594589 A G 0.108366 -5.8996e-06
1:180597577 C T 0.742001 -3.8298e-05
1:180603162 G T 0.085655 1.5573e-06
1:180605491 C A 0.145801 4.6682e-06
1:180610645 A G 0.073195 1.0737e-05
1:180633628 C T 0.024095 3.3005e-06
1:180652052 G A 0.122632 -1.3677e-05
1:180657085 G A 0.037922 -1.6589e-05
1:180663822 G A 0.054754 -4.7429e-06
1:180697656 A G 0.046346 -2.7114e-05
1:180712931 G A 0.062366 1.8602e-05
1:180723966 T C 0.052398 -1.7038e-05
1:180724555 G A 0.144615 6.8873e-06
1:180746690 G A 0.070951 -7.1903e-06
1:180770303 G A 0.999364 2.8106e-05
1:180770320 T C 0.041780 1.9569e-05
1:180783770 G A 0.477087 9.8392e-06
1:180799786 G A 0.790887 -4.3258e-05
1:180813501 G A 0.099673 1.2164e-05
1:180870350 A C 0.031652 -8.5251e-08
1:180870959 A G 0.068306 -2.1485e-05
1:180875730 C A 0.316598 -3.2349e-05
1:180878605 A G 0.691317 -1.5139e-05
1:180879415 G A 1.967338 4.1490e-06
1:180885141 A G 0.090554 -1.1676e-05
1:180886039 T C 0.033492 -1.5050e-05
1:180886140 T C 0.065736 -7.3032e-06
1:180888910 A G 0.163202 -1.1032e-05
1:180891069 A G 0.021375 3.3471e-05
1:180891410 C T 0.607429 -1.1909e-05
1:180894304 G A 0.514944 4.3628e-05
1:180898988 A G 0.049461 6.0480e-06
1:180901398 A G 0.434616 4.0855e-05
1:180905263 T C 0.086553 -1.1711e-06
1:180905352 T C 0.878222 1.2472e-05
1:180905448 T G 0.923977 8.8734e-06
1:180908069 T C 0.060853 -8.5443e-06
1:180916130 T G 0.724074 3.6297e-05
1:180917994 C T 0.287649 -4.2997e-05
1:180918071 T C 0.113092 8.7554e-06
1:180930215 T C 1.104048 -1.5800e-05
1:180930563 T C 0.025366 -7.6513e-06
1:180936062 C T 1.756461 2.5063e-06
1:180938850 A G 0.309306 -1.9871e-05
1:180939968 G A 0.275175 2.8599e-06
1:180947295 T G 0.035202 1.8971e-05
1:180962135 A G 0.084271 6.1191e-06
1:180962282 G A 1.198849 2.3207e-05
1:180964433 G A 0.025074 2.0909e-06
1:180972363 T G 1.396684 1.6480e-05
1:180974596 T C 0.042382 4.7199e-06
1:180976091 C T 0.713555 7.4982e-06
1:180995251 A G 0.021470 1.3592e-06
1:180999328 C T 0.051266 -2.1217e-05
1:181006930 G A 1.394886 1.7193e-05
1:181009663 T C 0.067667 3.1287e-06
1:181011166 A G 0.212655 -6.0996e-06
1:181012229 G A 0.448001 1.9315e-05
1:181018212 A G 0.027705 -1.8446e-05
1:181022895 A C 0.567947 -7.4741e-06
1:181026704 T C 1.146124 -1.0685e-05
1:181028123 G A 0.190030 2.9441e-06
1:181030829 A G 0.049665 -1.4428e-05
1:181031212 T C 1.123822 -6.5424e-06
1:181035750 C T 0.047965 -4.4716e-06
1:181045443 G T 0.329351 5.0643e-06
1:181046031 T C 0.023003 -2.6080e-06
1:181057349 T G 0.094729 3.9443e-06
1:181057874 G T 1.240419 -1.0234e-05
1:181058540 A G 0.101699 2.1649e-05
1:181058891 T C 0.101733 2.1887e-05
1:181069997 A G 0.107533 7.6369e-06
1:181079314 C T 1.851033 6.6686e-06
1:181082795 G A 0.129258 -3.8978e-05
1:181084471 A G 0.060677 -1.5823e-06
1:181092093 T C 0.132403 5.0945e-06
1:181092595 G A 0.732465 3.1082e-06
1:181094308 T C 0.026202 1.0265e-05
1:181098727 A G 0.044004 -7.2706e-06
1:181104521 C A 1.500831 3.6296e-06
1:181108235 T C 1.714174 -7.3767e-06
1:181112055 G A 0.795953 1.0047e-05
1:181114410 C A 0.031761 3.1215e-06
1:181114807 A G 0.309904 8.9178e-06
1:181117854 G A 0.193535 -3.0267e-06
1:181118412 G A 0.564422 5.7884e-06
1:181118692 C T 0.079848 3.3422e-06
1:181118734 C T 0.211289 -2.2630e-05
1:181121504 T G 0.092356 1.0960e-05
1:181122551 A G 1.516804 -1.5000e-05
1:181130394 G T 0.402362 6.9375e-06
1:181131808 T C 0.140902 -4.4259e-05
1:181133290 A G 1.555997 1.6975e-06
1:181134874 T G 0.202942 1.2402e-05
1:181138881 T C 0.247708 -1.5953e-05
1:181142796 A C 0.076612 5.8379e-06
1:181144914 T C 0.081497 1.7785e-05
1:181146814 A G 1.350906 -1.1508e-05
1:181147387 G A 1.363645 -2.8867e-06
1:181147779 C T 1.234676 -1.3355e-05
1:181148165 C T 0.427167 -1.8025e-05
1:181149480 G A 1.149691 1.1509e-05
1:181149508 C T 0.375419 2.6977e-05
1:181153672 C T 0.105452 -8.9514e-06
1:181154835 A G 1.453900 8.7220e-06
1:181156297 T C 0.084717 4.5594e-06
1:181160271 C T 0.668500 4.7316e-05
1:181161278 A G 0.769512 1.9185e-05
1:181171768 T G 0.267029 3.1131e-05
1:181171873 A G 1.884906 5.5486e-06
1:181174429 A G 1.626247 1.4073e-05
1:181176009 C A 0.148419 -4.0136e-06
1:181177288 T C 0.125086 1.5121e-05
1:181188614 A C 0.189669 -2.2252e-05
1:181188895 G T 1.434028 -2.2208e-05
1:181191171 G A 0.091329 4.5260e-05
1:181198148 T C 0.082731 1.2413e-05
1:181205200 C A 0.055434 -6.1657e-06
1:181205593 T C 0.145400 -1.0911e-06
1:181207251 A G 0.029130 -1.0907e-05
1:181220213 T C 0.032088 -1.3485e-05
1:181226872 A G 1.649465 2.7945e-06
1:181227849 G A 0.045847 -7.0535e-06
1:181229119 T G 0.021793 -1.5428e-06
1:181257691 G T 0.226799 4.1181e-05
1:181262158 G A 1.072114 -2.1102e-05
1:181265953 G A 0.082704 1.7056e-05
1:181266770 A G 0.193589 6.9702e-06
1:181267758 G A 1.646109 5.4011e-06
1:181275499 T C 0.021636 -1.0153e-05
1:181282414 A G 0.029517 -4.9598e-06
1:181284486 C T 0.204034 -2.1890e-05
1:181285876 A C 0.026845 -1.3320e-05
1:181289299 T C 0.032591 1.7459e-05
1:181298776 C A 0.270051 2.1086e-05
1:181305291 G A 0.085370 1.9852e-05
1:181306602 A G 0.572890 1.0471e-06
1:181309400 G A 0.890057 -1.2585e-06
1:181310638 T G 0.046326 8.3841e-07
1:181316919 T C 0.117090 5.2333e-06
1:181318295 A G 0.277918 2.8934e-05
1:181320540 C T 0.107023 -2.0564e-05
1:181329186 T C 0.543496 -7.1689e-06
1:181334638 T C 0.092196 4.0780e-06
1:181336389 T C 0.317727 2.5214e-05
1:181341867 T C 0.581438 9.3890e-06
1:181351070 T C 0.057175 1.2797e-05
1:181351570 A G 0.938484 1.5915e-05
1:181361308 A G 0.040635 1.3087e-05
1:181371393 G A 0.022945 -1.8448e-05
1:181374765 A G 0.053061 -2.2280e-06
1:181376127 G A 0.081803 1.3525e-05
1:181378036 A C 0.050691 3.5407e-06
1:181380159 G A 0.225004 1.2618e-06
1:181387029 T C 0.063271 1.2048e-05
1:181389092 C T 0.568042 2.4117e-05
1:181390870 G A 0.300004 -3.2002e-05
1:181391200 T C 0.079964 5.9748e-06
1:181391377 A G 0.202164 -1.2460e-05
1:181394765 C T 1.071933 4.5186e-06
1:181397143 G A 0.773929 1.8887e-05
1:181408885 G T 0.069798 4.4302e-06
1:181411247 G T 1.094865 4.0752e-06
1:181415083 T C 0.079525 -3.8640e-06
1:181424291 T G 0.362754 2.1781e-05
1:181424533 A G 0.684619 2.8114e-05
1:181426117 A C 0.042093 -1.5131e-06
1:181428503 C T 0.025393 2.1389e-06
1:181428508 C A 0.045020 8.6850e-06
1:181429754 G A 0.164732 3.3933e-06
1:181435239 C T 0.044007 -2.0769e-05
1:181437147 C A 0.304240 -1.5620e-05
1:181441144 T C 0.068707 4.2921e-06
1:181442330 C A 0.640112 2.0121e-05
1:181442764 C T 0.053374 1.1947e-06
1:181443599 G A 0.215583 -1.8759e-05
1:181446228 C T 0.078448 6.4939e-06
1:181446490 C T 0.686727 -2.1822e-05
1:181448580 G A 1.956074 3.9772e-07
1:181449492 A G 0.024944 -4.5976e-06
1:181455719 A G 0.070774 -2.2243e-06
1:181457045 C A 0.561141 -4.3690e-06
1:181458840 A G 0.194235 -1.0491e-05
1:181466550 A G 0.584215 1.3821e-05
1:181468417 G A 0.113357 9.1163e-06
1:181476430 T C 0.332822 1.3074e-05
1:181477261 A G 0.028929 -5.6142e-06
1:181477341 C T 0.150337 1.4153e-07
1:181485103 G A 0.142670 2.9325e-05
1:181487249 G T 0.021249 1.2902e-05
1:181494041 G A 0.308581 2.8258e-05
1:181494858 A G 1.071923 -6.2673e-06
1:181509718 C T 0.439141 -2.1671e-05
1:181513905 C T 0.040570 -5.5520e-06
1:181520837 T C 0.034338 7.0752e-07
1:181524858 C G 1.777968 -7.7048e-06
1:181528408 A G 1.971975 -1.8574e-05
1:181528472 G A 1.866989 8.4792e-06
1:181539263 G A 0.981723 -2.9550e-05
1:181542376 A G 0.033005 6.0710e-06
1:181553797 C T 0.155759 1.7204e-05
1:181566045 C A 0.100693 4.9556e-06
1:181577538 G C 0.051895 -1.1288e-05
1:181587409 G A 0.119606 1.3773e-05
1:181593301 A G 1.630402 -2.2801e-05
1:181611380 T C 0.325234 1.2137e-05
1:181621600 G A 0.050447 -6.9777e-06
1:181629618 C T 0.122329 1.6489e-05
1:181649893 A G 0.257928 -4.0282e-06
1:181656287 T C 0.042375 6.9788e-06
1:181667283 G A 0.272401 1.9923e-05
1:181677222 T C 0.043973 6.3307e-07
1:181681223 A G 0.044340 -1.9331e-05
1:181695700 A G 0.023364 6.1870e-06
1:181696031 T C 0.064648 -2.8796e-06
1:181696545 A G 0.038670 6.2167e-06
1:181700838 T C 1.713154 4.7750e-06
1:181702616 A G 0.075639 1.2147e-05
1:181704788 A C 0.276178 1.4922e-05
1:181712886 G A 0.238593 -9.1697e-06
1:181716658 A G 1.189914 -2.3311e-05
1:181721956 T C 0.249884 1.2414e-05
1:181727273 A G 0.928801 -1.1997e-05
1:181732695 G A 0.502660 1.6741e-05
1:181733422 A G 0.142449 -2.4328e-05
1:181734946 T C 0.083819 -9.7562e-06
1:181736189 G A 1.044126 -7.0890e-06
1:181744982 G A 0.058266 2.0460e-05
1:181745701 A C 0.097276 -5.5710e-07
1:181750932 C T 0.396834 -1.6966e-05
1:181751599 C T 0.069989 1.5375e-05
1:181760749 T C 0.064311 4.8534e-06
1:181772559 C T 0.081259 -1.2941e-05
1:181774859 A G 0.036375 -1.1089e-05
1:181777392 A G 0.611914 -5.8533e-06
1:181780084 C T 0.701428 6.5624e-06
1:181780103 C A 1.498720 -1.5183e-05
1:181780959 A G 0.056957 1.4897e-06
1:181782953 A G 0.037259 4.0237e-07
1:181783444 A G 0.153329 2.4014e-06
1:181787784 A C 0.330378 -8.6951e-07
1:181811155 T C 0.033696 1.7534e-07
1:181813865 A G 0.095702 2.6191e-05
1:181816472 T C 0.059466 -6.7899e-06
1:181827111 T C 1.412473 -4.5720e-06
1:181833269 G T 0.076673 4.7140e-06
1:181841395 A G 0.114904 -1.2524e-05
1:181844486 C A 0.144503 2.2098e-05
1:181863222 T C 0.025250 -6.5970e-06
1:181865925 T C 0.047805 -1.0114e-05
1:181867812 C T 0.249268 1.9313e-05
1:181873229 G A 0.043922 -6.6791e-06
1:181877537 C T 0.048213 1.6455e-05
1:181878629 G T 0.029633 2.8289e-06
1:181879248 C G 0.020436 -9.9998e-06
1:181879653 C T 0.245426 2.4507e-05
1:181884564 T C 0.341118 2.3095e-05
1:181887437 T G 0.026522 7.9513e-06
1:181888188 T C 0.022381 -5.3558e-06
1:181888775 C A 0.456045 -2.5103e-06
1:181894664 A G 0.182812 7.0726e-06
1:181900006 T C 0.078002 7.8649e-06
1:181906711 T C 1.613794 -1.9780e-05
1:181907868 A G 0.130094 3.8337e-06
1:181952711 C T 0.644681 -7.4078e-06
1:181966328 C T 1.964978 -3.0956e-06
1:181968956 C T 0.054945 6.5085e-06
1:181970675 C T 0.329048 4.7970e-05
1:181983018 C T 0.207008 1.0550e-05
1:182021283 T C 0.029317 7.6626e-06
1:182027022 T C 0.298052 3.1827e-05
1:182035309 T C 0.098289 3.7389e-06
1:182038718 A G 0.114713 1.4674e-05
1:182043030 C T 0.248289 4.0231e-05
1:182045043 T C 0.081215 4.5459e-07
1:182047845 T C 0.056726 -8.1658e-06
1:182047932 C T 0.663958 1.6022e-05
1:182053935 C T 0.802532 -2.4059e-05
1:182056437 T G 0.076829 -1.3849e-05
1:182074958 A G 0.051898 8.2733e-06
1:182076149 A G 0.524657 2.1926e-05
1:182083252 A G 0.066344 -2.7312e-06
1:182097743 C T 0.045796 -4.7121e-06
1:182099815 T C 0.055628 3.6398e-06
1:182101577 G A 0.950811 -1.1714e-05
1:182109931 A G 0.746785 -1.9501e-05
1:182114632 T C 0.063896 -5.2377e-06
1:182115787 G A 0.754614 1.2481e-05
1:182131118 G A 0.714449 -2.3001e-05
1:182131633 C G 1.764284 -1.5781e-05
1:182133412 T G 0.260821 2.2526e-05
1:182143934 G T 1.884586 -2.4090e-05
1:182153269 T C 0.060367 4.6106e-06
1:182168885 G A 0.719504 1.2359e-06
1:182176656 A G 1.701815 -1.4506e-05
1:182177044 T C 0.046173 -3.0634e-06
1:182177610 T G 0.023047 9.7166e-06
1:182178161 T C 0.121720 -1.9133e-06
1:182178259 T G 0.192552 3.4001e-05
1:182183624 C A 1.433678 -1.7512e-06
1:182197025 A C 0.921369 5.1809e-06
1:182197078 T G 0.512404 -7.5917e-06
1:182200417 C T 0.031870 -4.1053e-06
1:182212309 C T 0.268817 1.7914e-05
1:182216854 A G 0.077523 2.0832e-06
1:182225559 C T 1.258944 -1.3096e-05
1:182229747 T C 0.057178 -1.4493e-05
1:182232015 C A 1.174713 -1.7936e-05
1:182246165 C T 0.267750 -6.8880e-06
1:182247649 G A 0.033335 1.4419e-05
1:182252175 T C 0.161842 -1.1797e-05
1:182256110 C T 0.816110 -2.8957e-05
1:182257797 C T 0.932643 -2.5846e-05
1:182259752 A G 0.295839 -7.7181e-06
1:182263495 T C 0.096239 7.1762e-06
1:182263984 G T 0.071733 -3.2891e-05
1:182264019 G A 0.964802 -1.7673e-05
1:182266679 C T 1.580329 6.3916e-06
1:182270803 G A 0.220914 4.7060e-06
1:182282160 T G 0.057528 -1.9189e-05
1:182289707 C T 0.042491 -1.3034e-05
1:182292522 C A 1.661636 1.0485e-05
1:182292766 G A 0.153611 3.4850e-06
1:182298784 A G 0.838607 -1.4246e-05
1:182298872 C T 0.376782 -8.4349e-06
1:182302530 C A 0.200008 -1.0365e-05
1:182306324 A G 0.020307 -9.2489e-06
1:182312567 A G 0.067527 1.6813e-05
1:182314582 T C 0.925819 3.5069e-06
1:182317005 C T 1.944549 4.6417e-07
1:182320110 A G 0.651447 -2.2549e-06
1:182323832 A C 0.306933 4.9682e-06
1:182327500 G T 0.325329 -1.3626e-05
1:182370507 G T 0.135408 -2.3876e-05
1:182377078 G A 1.552328 -6.3511e-06
1:182378428 G A 0.304135 9.7911e-06
1:182378731 T G 0.043123 -3.4850e-06
1:182383133 G A 0.534595 -4.0466e-06
1:182383564 A T 0.983552 -1.0324e-05
1:182383656 A G 0.100040 -7.8515e-06
1:182398201 C T 0.646109 5.9104e-06
1:182403915 C T 0.316238 7.2088e-06
1:182405193 A C 1.622229 1.2169e-05
1:182413420 G A 0.169304 -9.9789e-06
1:182419624 C T 0.725869 1.7844e-05
1:182423146 A G 0.085611 1.1478e-05
1:182425047 T C 1.844852 1.0107e-06
1:182425735 A G 0.054897 -5.8668e-06
1:182426597 A C 0.374875 8.6739e-08
1:182427355 A G 0.021664 -4.0707e-06
1:182429995 A C 0.375895 -2.8601e-05
1:182443014 C G 0.112609 -2.5060e-05
1:182446356 A G 0.680213 -7.9617e-05
1:182449249 T G 0.055135 -8.9702e-06
1:182454652 G A 0.151326 -2.3778e-05
1:182458855 T C 0.219846 4.3301e-05
1:182469739 A G 0.047173 -1.4330e-05
1:182474160 T C 1.739852 5.2016e-05
1:182493268 T C 1.774585 5.3031e-05
1:182496829 G A 0.714860 3.0219e-05
1:182508936 G A 1.080749 3.3118e-05
1:182521875 G T 0.274821 2.0862e-05
1:182526839 A C 1.002954 4.2550e-05
1:182528427 G T 0.381732 -5.8835e-06
1:182529584 C T 0.165221 -4.2359e-05
1:182538478 T C 0.595945 6.3852e-05
1:182540149 C T 0.232136 -1.9727e-05
1:182542081 T G 0.951607 4.2513e-05
1:182543937 C T 0.595397 -2.8760e-05
1:182549172 C T 0.046544 -1.4693e-05
1:182551337 C A 1.113789 1.7676e-05
1:182554403 C T 0.027056 -3.4726e-06
1:182554557 T C 0.712688 -6.0497e-06
1:182556036 G A 0.702128 -1.1432e-05
1:182558137 C T 0.772599 2.1231e-06
1:182564062 T G 0.104225 1.7687e-05
1:182567440 A G 0.719902 -3.2989e-06
1:182567519 T C 0.151190 -5.7654e-06
1:182569626 C T 1.939249 -1.7448e-05
1:182579035 C T 1.178331 -4.4290e-06
1:182598016 T C 0.258342 1.1194e-06
1:182598243 T C 0.261538 -1.1704e-06
1:182600308 T C 0.042301 -9.6955e-06
1:182600686 C T 0.405147 8.4594e-06
1:182611109 T C 0.065181 -2.7751e-05
1:182618981 T C 0.050457 -1.0155e-05
1:182623857 A C 1.586755 2.5392e-05
1:182631704 C T 0.833494 -3.8889e-07
1:182640851 G T 0.090388 -1.3674e-06
1:182640864 C T 0.090877 -1.1458e-06
1:182641454 G A 0.031700 9.0909e-06
1:182645805 T G 0.028297 -1.6807e-06
1:182651269 T C 0.245766 -2.5957e-06
1:182653791 A G 0.041678 -2.6747e-05
1:182666435 G C 0.157592 3.8296e-05
1:182668043 C A 0.717318 -4.1326e-05
1:182669041 C G 0.074184 2.2275e-05
1:182669772 C T 0.105265 -9.8213e-07
1:182671769 G A 0.156824 2.6914e-06
1:182678007 T C 0.753768 -8.1209e-06
1:182680402 G A 0.935567 -7.0083e-06
1:182682811 C T 0.603791 -1.2846e-05
1:182693604 A G 1.972672 1.9417e-05
1:182694498 A G 0.110076 4.6137e-06
1:182694898 A G 0.071284 -3.5885e-05
1:182699886 T C 0.069421 -1.1111e-05
1:182701073 G T 1.175373 4.9025e-06
1:182701436 C A 0.127276 -1.6112e-05
1:182704908 G C 0.066174 1.7307e-06
1:182723936 C T 1.261654 3.0055e-06
1:182724939 C T 0.536373 1.1435e-05
1:182731499 A G 0.077370 -2.9724e-05
1:182737108 C T 0.190179 5.8844e-06
1:182753838 T G 0.116084 -2.3092e-06
1:182756294 G A 0.071842 2.9885e-05
1:182759494 A G 0.137958 5.6199e-06
1:182765104 T C 0.214179 -9.6576e-06
1:182766308 G A 0.054792 -3.9225e-08
1:182766848 G A 0.039540 5.0228e-06
1:182772804 C A 0.164919 3.6778e-06
1:182777405 G A 0.165704 -9.9450e-07
1:182795092 A C 0.027362 -1.3215e-06
1:182812217 G A 0.111997 4.6147e-06
1:182815217 T C 0.126966 -5.8582e-06
1:182827156 A G 0.027899 1.0100e-05
1:182851204 G A 0.037911 -1.0729e-05
1:182854017 A G 1.142007 3.0510e-05
1:182855698 G A 0.174292 1.4930e-06
1:182873431 T C 0.064634 1.2859e-05
1:182888797 A G 0.071247 -6.1166e-06
1:182889100 T C 0.707177 2.8157e-06
1:182922215 T G 0.094671 2.2981e-06
1:182924428 G A 0.095474 3.1579e-06
1:182930595 T G 0.123159 -4.5857e-06
1:182934755 G A 0.247221 5.2010e-06
1:182939544 A C 0.026141 -2.7065e-06
1:182942202 A G 1.223552 4.5697e-06
1:182944315 T G 0.295550 7.4809e-06
1:182951864 T C 0.067157 -9.3147e-07
1:182957879 G A 1.804293 1.1492e-05
1:182958504 T C 0.054220 -2.1598e-05
1:182968563 T C 0.020895 6.7977e-06
1:182998253 A G 0.072607 2.0511e-05
1:183015049 C T 0.047550 -1.1772e-06
1:183028430 A G 0.824202 4.4670e-06
1:183031485 A G 0.069567 -1.1708e-05
1:183045968 G A 0.032492 -4.4906e-05
1:183051933 T C 0.028416 2.5933e-05
1:183057933 A G 1.101084 4.7505e-06
1:183060818 G A 0.089878 -1.0885e-05
1:183065164 G A 0.045388 -6.9907e-07
1:183067354 A G 0.023523 1.4771e-06
1:183070864 A G 0.104344 -3.6815e-06
1:183072786 T G 0.072379 1.5012e-06
1:183084686 A C 0.037609 -3.9986e-05
1:183095765 G A 1.140620 6.6730e-06
1:183099560 A G 0.149759 -1.3356e-05
1:183101582 G A 0.029385 -3.4839e-06
1:183103503 A G 0.029300 -2.5006e-06
1:183104079 G C 0.256122 1.3186e-06
1:183105105 A G 0.049498 -3.4770e-05
1:183108778 T C 0.020236 2.0827e-05
1:183109171 G A 0.206767 -9.6429e-06
1:183110801 A G 1.134691 9.9960e-06
1:183116896 C T 0.109026 -3.9872e-06
1:183118282 C T 1.616361 8.6193e-06
1:183118438 G A 0.126647 -3.3402e-06
1:183130623 T C 0.463117 -6.1414e-06
1:183136030 G A 0.034801 -9.3911e-06
1:183136196 G A 0.380508 2.4583e-05
1:183152541 G A 0.085448 6.6346e-06
1:183153695 A G 0.023663 1.7908e-06
1:183155305 A G 0.551648 1.3340e-05
1:183158025 A G 0.040686 -1.3006e-05
1:183159664 A G 0.649757 7.6169e-06
1:183169690 C T 0.680590 9.8724e-06
1:183176430 G A 1.044939 5.4985e-06
1:183178531 C T 0.040866 9.1995e-06
1:183180542 C T 0.020501 1.0595e-05
1:183184616 T C 0.378261 6.7687e-06
1:183184690 T C 0.159730 -1.6129e-05
1:183191324 A C 0.076911 1.8031e-07
1:183201970 C G 0.282753 5.8290e-06
1:183208058 G A 0.026206 -4.3605e-06
1:183212548 G T 0.358722 7.7733e-06
1:183214883 C T 0.275933 1.6102e-05
1:183220862 T G 0.026610 7.3107e-06
1:183220937 G A 0.369911 7.7456e-06
1:183229163 T G 0.041308 -1.1249e-05
1:183255908 C T 0.026267 7.7022e-06
1:183259125 A G 0.699949 2.0379e-06
1:183260659 G A 0.243298 1.2558e-05
1:183264742 C T 1.266019 8.1689e-06
1:183270090 G C 0.517242 -2.1147e-05
1:183271154 C T 0.042022 -3.2727e-06
1:183273348 A G 0.087263 -1.6929e-05
1:183277665 A G 0.062462 6.6072e-06
1:183279912 T C 0.387141 1.3705e-06
1:183286820 T C 0.043093 -3.6959e-05
1:183289020 T C 0.146403 -2.5762e-05
1:183298610 C T 0.959753 -9.2096e-06
1:183298825 T C 0.055084 -1.9226e-06
1:183300050 A T 0.093737 -1.0921e-06
1:183301495 C T 0.020637 -4.3983e-06
1:183314011 C T 1.388960 5.6952e-06
1:183321877 T C 0.037282 -5.3775e-07
1:183327866 T C 0.949373 -8.6827e-06
1:183328661 C T 0.081943 -2.3570e-05
1:183328859 C T 0.041090 2.2098e-06
1:183333084 T C 0.023833 1.3811e-05
1:183334602 G A 0.049151 4.9446e-06
1:183349952 T C 0.114370 2.9981e-06
1:183358405 T C 0.246304 -4.5239e-06
1:183363926 C G 0.029782 -2.3335e-05
1:183388813 T C 0.020260 1.1826e-06
1:183391954 T G 0.232990 2.5659e-05
1:183395226 T C 0.027715 -9.2489e-06
1:183398527 T G 1.402587 1.1681e-05
1:183401532 A G 0.037969 -1.5309e-05
1:183402677 C T 0.045979 3.6594e-05
1:183402792 T G 0.056933 -2.1829e-05
1:183403843 G C 1.115941 2.8247e-06
1:183405920 G A 0.029752 1.4416e-05
1:183406643 G A 1.898787 -1.4239e-05
1:183415188 T C 0.905189 -1.5789e-05
1:183430794 A G 0.064478 3.0289e-06
1:183449357 T C 0.655329 -5.4046e-06
1:183450536 G C 0.020283 1.0512e-05
1:183458213 A G 0.034600 -1.6004e-05
1:183459209 A G 0.028616 -1.0163e-05
1:183480439 C T 0.033825 -5.1030e-06
1:183486859 A G 1.770172 -9.0692e-06
1:183499649 G A 0.045459 -4.8219e-06
1:183501350 T C 0.140402 5.2872e-05
1:183501774 C A 0.114713 -1.0223e-05
1:183515428 A G 0.250468 -1.3510e-05
1:183516241 T C 0.032631 9.9135e-06
1:183517524 C T 0.049114 -4.3348e-06
1:183534142 C T 0.063648 -2.9648e-05
1:183537826 T C 0.077465 -2.7401e-05
1:183542323 T C 0.104392 -1.5121e-05
1:183542387 C T 0.982522 1.6209e-05
1:183545603 A G 0.098302 -3.9963e-05
1:183545665 T C 0.656217 2.4238e-05
1:183549757 T G 0.555779 3.8540e-05
1:183553124 T C 0.071886 -2.2616e-05
1:183553560 T C 1.529539 -3.8189e-05
1:183553870 T C 0.337939 3.1362e-05
1:183555639 G A 0.051705 -2.6971e-06
1:183555779 T C 0.848861 -3.8364e-05
1:183558438 G A 0.159601 2.5859e-06
1:183562698 G A 1.934604 -1.2857e-05
1:183563709 T C 0.923137 -2.8978e-05
1:183564856 T C 0.046523 -6.4196e-06
1:183567132 T C 0.169529 8.3174e-09
1:183583993 G A 0.880993 -2.6295e-05
1:183589625 T C 0.056770 -7.1846e-06
1:183591847 A T 0.760581 -3.2086e-05
1:183592594 G A 0.057579 -4.9387e-06
1:183606159 A G 0.034107 2.4678e-06
1:183615883 A G 0.061136 1.6628e-06
1:183616926 C T 0.819014 -3.9883e-05
1:183617311 A T 0.058382 -7.2179e-06
1:183617693 A G 0.057947 -5.7314e-06
1:183638597 G A 0.115934 1.4421e-06
1:183639883 C T 0.225344 1.5772e-05
1:183643542 C T 0.058960 -6.3871e-06
1:183643623 T C 0.057760 -6.1552e-06
1:183659298 G T 0.022979 -3.9625e-08
1:183663149 C T 0.058977 -6.9704e-06
1:183663217 G A 0.048002 3.5496e-06
1:183671283 G A 0.997127 1.4466e-05
1:183672732 T C 0.601333 2.6264e-05
1:183680019 G A 0.065086 1.9017e-05
1:183684193 T C 0.029595 9.6486e-06
1:183685414 G A 0.190169 2.0272e-05
1:183691465 G A 0.133062 -1.4076e-06
1:183722607 A G 0.022854 -4.2119e-07
1:183728357 C G 0.108539 -8.7538e-06
1:183743599 A C 0.086189 3.4397e-06
1:183746411 G A 0.034906 -9.3221e-06
1:183751544 G T 0.134793 -7.8029e-06
1:183754301 T C 0.028552 -6.0811e-06
1:183763959 A G 0.054914 -2.0267e-06
1:183764575 G C 0.403977 1.7905e-05
1:183765806 C T 0.839777 -9.1270e-06
1:183773074 C T 0.671921 -8.1079e-06
1:183775292 A G 0.429659 2.8308e-05
1:183779195 T G 0.093118 -1.8674e-06
1:183785892 G T 0.715374 4.8731e-07
1:183786954 T C 0.067639 -1.4310e-05
1:183786970 G A 0.036602 -2.5670e-06
1:183787362 G T 1.942458 -7.7361e-07
1:183787675 C T 0.743857 -3.5021e-06
1:183790641 C T 0.093781 4.8823e-06
1:183792230 T C 0.649570 1.7044e-05
1:183796618 C T 0.694961 2.3565e-05
1:183797688 C T 0.108672 -8.8511e-06
1:183800347 G A 0.180109 7.8607e-07
1:183802008 G A 0.930222 1.3403e-06
1:183803040 T C 1.667922 3.7236e-05
1:183811229 A G 0.131114 2.6199e-05
1:183811400 A G 1.107832 5.8221e-07
1:183817016 A G 0.404722 2.0335e-05
1:183821349 G T 0.154872 1.0683e-05
1:183828662 C T 0.720144 -8.9248e-06
1:183830170 G A 0.044527 -7.5375e-06
1:183830394 T C 0.063651 -4.9406e-06
1:183834515 T G 0.182689 -1.9622e-06
1:183834662 A G 0.045853 -8.4593e-06
1:183835393 G A 0.880840 1.6749e-05
1:183837032 G A 1.455964 -3.2558e-05
1:183839856 T C 0.022724 -1.2655e-05
1:183840240 G A 0.108699 -1.6620e-05
1:183847718 C T 0.057304 1.5640e-05
1:183852914 C G 0.887483 1.5919e-05
1:183856605 C T 0.115291 1.2480e-05
1:183874697 A G 0.057739 -1.6572e-05
1:183875160 A G 0.075785 4.1474e-06
1:183876663 G C 0.075007 1.2019e-05
1:183880964 T C 0.194143 1.6241e-05
1:183883498 A G 0.052344 -2.3638e-05
1:183889552 T C 0.521628 2.6417e-06
1:183889607 C T 1.155800 -8.0227e-06
1:183892446 T C 0.040631 1.2330e-05
1:183897885 A G 0.038965 -1.4202e-06
1:183898790 C T 0.629076 -1.1837e-05
1:183903789 G C 0.097021 1.6175e-05
1:183907670 G A 1.542061 -3.2837e-05
1:183909717 A G 0.386478 -1.4264e-05
1:183913540 T C 0.455457 -4.4973e-06
1:183920191 G T 0.053398 -1.3487e-05
1:183922823 T C 1.517201 5.1248e-06
1:183928875 A G 0.049216 -1.1878e-05
1:183929771 T C 0.784584 8.8990e-06
1:183930749 T C 0.290127 2.3155e-05
1:183931812 C T 0.187249 -1.4347e-05
1:183932117 A G 0.023972 1.9360e-06
1:183934407 C T 0.141633 -1.6178e-05
1:183934949 C G 0.388658 -1.5782e-05
1:183935353 G A 1.163341 2.9815e-05
1:183941164 A C 1.298345 2.0970e-05
1:183944444 T C 1.525827 -2.5117e-05
1:183947633 A C 0.036609 -1.9252e-05
1:183952734 A G 0.226258 1.9389e-05
1:183959524 C G 1.951451 -8.2098e-07
1:183960038 G A 0.103086 1.7500e-05
1:183974317 A G 0.052061 1.0062e-05
1:183979918 G T 0.137088 -1.1174e-05
1:183982933 A G 0.043072 2.3708e-05
1:183983580 A C 0.357865 1.8807e-05
1:183995216 A G 0.357580 6.8637e-06
1:184001499 C T 0.377713 6.9369e-06
1:184002874 G A 0.416808 1.7890e-05
1:184021975 G A 0.069768 7.0958e-06
1:184023529 C A 0.698507 -8.4952e-06
1:184029795 T C 0.065640 2.2389e-05
1:184031561 C A 0.223226 2.8815e-05
1:184031921 T C 0.120398 1.1859e-05
1:184042058 C T 0.119113 1.9479e-05
1:184047895 T C 0.419331 -1.4491e-05
1:184051573 C A 0.961194 1.3559e-05
1:184058504 T G 0.065974 2.3105e-05
1:184079094 G A 0.059646 -5.4030e-06
1:184079729 G A 0.131641 1.1120e-05
1:184080095 C T 0.081769 -3.3190e-05
1:184083077 T C 0.099156 -5.0899e-06
1:184113245 C T 1.008496 -2.6499e-07
1:184113311 A G 0.692095 -1.1257e-05
1:184113568 T C 0.531103 3.9742e-05
1:184134131 G A 0.189894 3.9785e-05
1:184136600 C T 0.189017 -2.2897e-05
1:184141811 G T 0.399727 1.2704e-05
1:184154580 A G 0.157531 -7.0189e-06
1:184158864 G T 0.082048 1.0754e-05
1:184159619 G A 0.639061 -1.6833e-05
1:184168764 G T 1.167992 -5.6347e-06
1:184184262 C T 0.855644 -1.1588e-05
1:184195746 G A 1.231120 8.5825e-06
1:184197227 G A 0.050787 8.2381e-06
1:184197960 G C 0.090887 -8.3468e-06
1:184210172 G A 0.385880 5.2315e-06
1:184210776 T G 0.042413 -7.1832e-06
1:184210805 G A 1.321453 4.1427e-06
1:184218431 T C 0.089507 -5.6205e-06
1:184219597 A C 0.845981 1.2527e-06
1:184225443 C T 0.192549 -1.1917e-07
1:184236618 A G 0.038727 4.4018e-06
1:184241970 T C 0.037306 -8.1303e-06
1:184252249 C T 0.023068 -1.0110e-05
1:184262278 T C 0.029096 -2.1563e-05
1:184264423 C T 0.148875 1.2827e-06
1:184267546 T C 0.097412 -5.3151e-07
1:184270276 A G 0.064726 3.9249e-06
1:184270309 A G 0.025784 -6.0014e-06
1:184290625 G T 0.374892 -6.4170e-06
1:184301629 T C 0.100563 -2.8401e-06
1:184311932 G A 0.259485 -1.1373e-05
1:184321542 C A 0.136496 -1.3568e-05
1:184321930 A G 1.636219 -7.0077e-07
1:184331893 T C 1.045911 1.0845e-05
1:184336830 C A 1.490305 -3.4078e-06
1:184337693 A G 0.042471 -2.3861e-05
1:184350032 A G 0.091353 3.4530e-06
1:184352082 A G 0.103814 7.5941e-06
1:184364513 T C 0.252631 -3.3472e-06
1:184365124 T C 0.022177 4.1129e-06
1:184374685 G A 0.162712 -4.3433e-06
1:184385697 G C 0.034981 1.0161e-05
1:184388655 A G 0.108563 -8.5918e-06
1:184406635 C A 0.273897 1.7127e-06
1:184408478 C A 0.062156 -3.0135e-06
1:184408610 T C 0.156599 9.3983e-06
1:184411575 T C 0.043824 -2.2564e-06
1:184412206 G T 0.097758 -7.7822e-06
1:184421192 T C 0.043572 -7.3060e-06
1:184440541 C T 0.158636 -2.7098e-05
1:184440654 T C 0.023782 -1.0323e-05
1:184443829 T C 0.242690 -4.5666e-06
1:184444981 A G 0.184427 1.4509e-06
1:184452995 T G 0.071083 -1.0981e-05
1:184459056 G T 0.753815 -2.1966e-05
1:184459313 T C 0.060048 -8.5716e-07
1:184459879 G A 0.045075 3.5317e-05
1:184510498 G A 0.027001 -2.1792e-05
1:184520485 C T 0.073198 2.6233e-05
1:184531486 G C 0.038608 -3.7368e-06
1:184534201 G A 0.346744 2.4334e-05
1:184539719 G A 0.884253 -3.0502e-05
1:184543606 T A 0.046231 -8.6066e-06
1:184543830 G T 0.333693 -9.5068e-06
1:184559788 G A 0.193045 1.2129e-05
1:184562159 C T 0.023748 -2.7247e-05
1:184564780 A G 0.043531 2.4109e-05
1:184567293 A G 0.024462 -2.1159e-05
1:184576095 T C 1.228264 -4.2803e-06
1:184577317 G T 0.261837 -4.0968e-05
1:184593989 G A 0.205118 -2.0567e-06
1:184596570 C T 0.121061 2.2207e-05
1:184596806 G C 0.626696 1.4266e-05
1:184597065 G A 0.274808 2.6212e-06
1:184598194 G T 0.036154 1.3343e-05
1:184601607 T C 0.576858 1.6641e-06
1:184602747 G A 1.622898 3.0747e-06
1:184605681 A G 0.046829 1.1806e-05
1:184610160 T C 0.032394 7.2595e-06
1:184610973 G A 0.203884 1.6670e-05
1:184621570 C T 0.093849 -3.9214e-05
1:184624148 A G 0.686846 -1.6732e-05
1:184624232 C T 0.296060 -3.2263e-06
1:184625512 A G 0.058378 -3.4456e-06
1:184634042 T G 0.049899 -2.8022e-05
1:184635571 G T 0.045326 -4.1532e-06
1:184636516 C A 0.023948 -1.6567e-07
1:184638266 T C 1.034634 -3.7840e-05
1:184644321 G A 0.795936 1.1648e-04
1:184651273 G A 0.026230 -9.2797e-06
1:184654365 T C 0.020440 -2.6746e-06
1:184663581 C T 0.918982 4.9092e-05
1:184666044 T G 0.025159 -1.3255e-05
1:184673317 A G 0.026957 -4.9444e-06
1:184678038 C T 0.117916 5.3950e-05
1:184694157 T C 0.025652 -1.7311e-05
1:184702008 A G 0.035549 -6.4153e-06
1:184710897 C G 0.042338 -1.4434e-05
1:184727741 C T 0.053551 1.3008e-05
1:184735970 A G 1.871007 -4.2720e-05
1:184738494 A G 0.633108 4.5702e-05
1:184751680 A G 0.060313 1.8720e-06
1:184764740 T C 0.025672 -1.2514e-05
1:184764824 T C 0.145438 6.1424e-06
1:184765000 A G 0.073637 8.2417e-06
1:184765072 G A 0.155192 3.7160e-06
1:184766130 A G 0.021409 -7.0639e-06
1:184779394 G T 1.618788 -3.4855e-05
1:184794644 C T 0.048927 -2.4258e-05
1:184799343 T C 1.458782 -3.1772e-05
1:184801065 C T 0.697933 5.1611e-07
1:184802360 C T 0.022136 -5.0016e-06
1:184807390 A G 1.081484 -3.3711e-05
1:184810494 G A 0.156361 -4.9257e-06
1:184830048 C A 0.026641 -9.5413e-06
1:184830258 A G 0.030510 1.6542e-05
1:184840553 A G 0.065273 2.0284e-05
1:184848690 T G 0.536689 -9.3273e-06
1:184849148 C T 0.139355 -1.4436e-06
1:184849686 G A 1.919693 -1.0264e-05
1:184863330 A G 0.045384 -1.6557e-06
1:184864549 A G 0.080042 -1.2577e-05
1:184866916 T C 0.032285 -1.4350e-05
1:184872450 T C 0.078267 9.4582e-06
1:184886854 T G 0.087896 -3.1084e-06
1:184890621 A G 0.142337 2.7975e-06
1:184899759 A C 1.025203 2.7815e-05
1:184910915 A G 0.668371 -1.3403e-05
1:184913690 A G 0.142198 2.9266e-06
1:184921581 C T 1.158534 -1.4138e-05
1:184922844 A G 1.299249 -1.0426e-05
1:184929501 T C 0.107465 -1.3109e-05
1:184936189 A G 0.118494 3.2456e-06
1:184937727 A G 1.636018 -5.9913e-05
1:184941196 A C 0.079610 -5.6902e-06
1:184949319 T C 0.973951 -1.4963e-06
1:184955111 C T 0.215760 -2.4701e-05
1:184955480 C T 0.185756 -6.7147e-06
1:184957514 A G 0.039924 2.5228e-06
1:184986464 G A 0.134072 9.4197e-06
1:184989330 T C 0.112966 -1.8924e-05
1:185005626 A G 0.065062 2.6337e-05
1:185015534 C A 0.114608 -2.1369e-05
1:185023526 T C 0.039948 -1.1009e-05
1:185026813 G A 0.900664 2.8576e-07
1:185026908 A G 0.053479 3.9693e-06
1:185035865 C T 0.037871 -1.8270e-05
1:185036507 G C 0.570823 -9.4545e-06
1:185042400 G T 0.249020 -2.2871e-05
1:185045003 T C 0.221230 -1.0698e-05
1:185048466 G A 0.063434 1.7403e-05
1:185048755 A G 0.776101 4.4809e-07
1:185069561 G A 0.117294 -1.8611e-05
1:185072762 C T 0.024224 -8.0690e-06
1:185096221 G A 0.052565 -2.6407e-05
1:185121752 A G 0.114373 -1.9442e-05
1:185123630 T C 0.816835 -1.8808e-05
1:185123749 G A 0.284113 3.6642e-06
1:185126044 A G 0.115234 -2.1837e-05
1:185139864 A G 1.952515 7.2990e-06
1:185143721 G A 0.715401 -2.6875e-05
1:185147456 C G 0.039006 1.9367e-05
1:185157182 G A 0.050940 -9.7896e-06
1:185171869 G A 0.713324 -2.8648e-05
1:185184161 C T 0.043457 -2.1339e-06
1:185192294 C T 0.719647 -2.6686e-05
1:185240474 G A 0.851108 -2.4706e-05
1:185263310 C G 0.263622 3.6350e-06
1:185264401 C T 0.032475 -1.4193e-06
1:185281278 A G 0.053812 2.7884e-05
1:185297343 C T 1.188279 -2.9947e-05
1:185302380 T G 0.037072 -1.0239e-05
1:185318814 G A 0.837876 -4.3360e-05
1:185328140 A G 1.135031 -3.0829e-05
1:185346633 G A 0.253100 -1.0020e-05
1:185354114 C T 0.195330 4.1768e-06
1:185359010 G A 1.325999 -3.7785e-05
1:185359403 G A 0.840215 -3.2268e-05
1:185364515 C T 0.058521 7.2393e-07
1:185369581 G A 1.056763 -2.2689e-05
1:185371215 A G 0.024129 -5.1358e-06
1:185374848 T C 1.770243 -3.0701e-05
1:185377310 T C 0.057250 -2.4407e-05
1:185381508 C T 0.037027 -6.4124e-06
1:185382653 T C 0.063628 -1.6610e-05
1:185386211 T G 0.067612 1.6408e-05
1:185387395 G A 1.977629 -8.5805e-06
1:185387673 T C 0.022857 1.3568e-06
1:185389564 A G 1.283389 4.5504e-07
1:185392623 T C 0.078176 -2.2672e-05
1:185397866 A G 0.063566 1.9199e-05
1:185406532 C T 0.580037 1.4630e-06
1:185414745 G A 0.669146 -1.0536e-05
1:185420876 T C 0.034661 -5.2153e-06
1:185426280 A G 0.073797 1.0693e-05
1:185426382 C T 0.827547 -1.4511e-05
1:185427067 T C 0.403233 1.0991e-05
1:185430494 T G 0.469862 -6.2849e-06
1:185432260 A G 0.038850 -3.5282e-06
1:185433179 C T 0.074786 -2.3984e-05
1:185437112 G A 0.058025 -9.0037e-07
1:185438271 A G 0.023887 3.0607e-05
1:185440596 T C 0.093906 -1.5181e-05
1:185442929 A G 0.947758 -3.1011e-05
1:185451824 G A 0.797816 -1.9746e-05
1:185466005 C T 0.072243 -9.2590e-06
1:185469747 T C 0.915076 -1.9184e-05
1:185496020 T C 0.159537 -1.4704e-05
1:185496498 T C 0.651800 -1.7150e-05
1:185503179 G A 0.088372 2.8074e-06
1:185503281 C T 0.819340 -3.5512e-05
1:185504330 A G 0.030343 -2.0326e-05
1:185511967 G C 0.081286 -7.4015e-06
1:185515193 C T 0.109607 3.8909e-06
1:185517712 T C 0.917728 1.6521e-05
1:185518543 T G 1.065433 4.6304e-05
1:185519992 G A 0.523821 -3.1580e-05
1:185521365 A G 0.044235 -4.2913e-06
1:185521497 A C 0.419858 6.8463e-06
1:185522944 T C 0.071916 9.3682e-06
1:185526043 C A 0.114023 2.0951e-06
1:185526443 G A 0.767425 3.0730e-05
1:185530814 A G 0.066803 -9.6999e-06
1:185537472 A G 0.772746 2.7073e-05
1:185541872 T C 0.034807 -4.9743e-06
1:185563814 C T 0.086944 -1.3706e-05
1:185569989 G A 0.040624 -6.3431e-06
1:185571933 A G 0.709553 3.3124e-05
1:185572585 C T 0.094722 4.6384e-06
1:185572819 T G 0.040295 2.0389e-05
1:185573883 A C 0.026219 5.0652e-06
1:185592586 C A 0.041107 -7.8778e-06
1:185596050 T C 0.020521 7.7005e-06
1:185597393 C A 0.037354 -1.8166e-05
1:185599983 G T 0.041389 2.3078e-05
1:185600235 T C 0.026124 1.1034e-05
1:185603136 C A 0.047805 -6.2050e-08
1:185603772 G T 0.466819 2.9731e-05
1:185616935 C T 0.107152 -9.8166e-06
1:185618884 A G 0.441484 4.5055e-05
1:185630573 T G 0.033570 -2.4004e-05
1:185636980 T C 0.037653 5.7187e-06
1:185638395 G A 0.045653 -1.9570e-05
1:185644401 T C 0.042114 -1.4826e-05
1:185655365 T C 0.084122 -1.7388e-05
1:185668597 G A 0.161675 -6.7275e-06
1:185669201 A G 0.535533 5.2037e-05
1:185672363 T C 0.032377 -1.4378e-06
1:185682863 T G 0.067265 8.5283e-06
1:185696451 C A 0.027562 -5.1288e-06
1:185712608 G A 0.050409 -2.1621e-05
1:185715394 T C 0.158037 4.5397e-06
1:185716964 C A 0.571102 3.8885e-05
1:185718112 C T 0.081317 -1.1183e-05
1:185732338 G A 0.081997 1.1766e-06
1:185734846 G A 0.059538 -5.0009e-06
1:185744143 G A 1.943913 4.3088e-07
1:185788944 A G 0.035270 1.2814e-05
1:185789393 C T 0.047526 -8.7494e-06
1:185794315 T G 0.583345 3.4905e-05
1:185818265 G A 0.088450 1.3997e-04
1:185820752 A G 0.150704 2.6877e-06
1:185833565 C A 0.896890 5.3775e-05
1:185854271 A G 0.482656 3.5768e-05
1:185863728 G A 0.096980 7.8410e-06
1:185864906 A C 0.022503 -8.0308e-06
1:185868500 T C 1.940377 -2.1067e-06
1:185870250 A G 0.043960 -3.1890e-06
1:185873883 A C 0.032890 -2.4112e-05
1:185882740 T C 0.023333 -1.1240e-05
1:185885631 T C 0.153016 6.5035e-05
1:185903764 C T 0.134956 2.8604e-05
1:185904629 T C 0.142252 1.4772e-05
1:185906206 T C 0.499862 7.2199e-06
1:185911474 T C 0.110100 1.1298e-05
1:185913278 G A 0.023061 4.4595e-06
1:185915438 T C 0.078468 -9.7419e-06
1:185917401 G A 0.039244 9.1258e-06
1:185923575 A G 0.040247 1.0001e-05
1:185958737 G A 0.040067 9.6128e-06
1:185985526 A G 0.078934 -1.5847e-05
1:185988128 T C 0.273893 -1.8320e-06
1:185993328 T C 1.048230 7.8800e-05
1:185995450 G A 0.040240 -2.7256e-05
1:185997316 A G 0.038632 9.3317e-06
1:186000108 G T 0.043372 1.8743e-05
1:186024643 A G 0.033087 1.3944e-05
1:186034655 C T 0.041097 1.1045e-05
1:186036527 A G 0.108771 9.6189e-06
1:186047150 T C 0.134181 1.3878e-04
1:186050417 G A 0.980805 5.2851e-05
1:186071731 C T 0.070495 -2.3147e-06
1:186073181 A C 0.993965 5.2173e-05
1:186090370 G A 0.706082 3.0044e-05
1:186092103 T C 0.033094 9.0038e-06
1:186095360 G A 0.041825 -5.6356e-07
1:186101539 G A 0.496915 4.1683e-05
1:186104811 T C 0.492508 3.9610e-05
1:186105796 A G 0.034709 -3.8214e-06
1:186106861 T C 0.084336 1.4817e-06
1:186113727 A G 0.033352 8.5837e-06
1:186118096 A G 0.043858 -2.3404e-05
1:186120139 G T 0.402179 4.2126e-05
1:186123845 G A 0.027664 -2.3523e-05
1:186133323 A G 0.144945 2.3081e-05
1:186134246 T A 0.033920 8.9290e-06
1:186141301 A G 0.857537 8.7068e-05
1:186143082 C T 0.695495 1.8307e-04
1:186147404 G A 0.033543 8.7256e-06
1:186154768 C T 0.033420 1.1597e-05
1:186155692 T C 0.443000 2.5628e-05
1:186156351 C A 0.066960 8.6169e-05
1:186157184 G T 0.165568 -1.2934e-05
1:186160666 C T 1.977860 -5.2819e-06
1:186161190 A G 0.438689 1.2360e-05
1:186161769 G A 0.080589 -2.8142e-05
1:186171160 G T 0.455522 1.7680e-05
1:186172720 T C 1.484910 3.6994e-05
1:186175533 G C 0.058443 -1.9314e-05
1:186176963 A G 0.380226 1.0857e-05
1:186178238 C T 0.579459 -1.3361e-05
1:186182019 A G 0.220648 -2.4676e-05
1:186182156 C T 0.270558 -1.8845e-06
1:186188215 A G 0.055016 -8.3729e-06
1:186194924 T G 0.046176 3.4380e-05
1:186197746 G A 0.449236 4.3329e-05
1:186199071 A C 0.212207 -2.9734e-05
1:186204524 A C 0.071376 -1.1410e-06
1:186207260 A G 0.043552 -9.6799e-06
1:186208249 A G 0.046006 4.7486e-06
1:186210950 C T 0.057556 1.0556e-05
1:186212998 A G 0.058627 -9.9678e-06
1:186223143 G A 0.131631 -3.0925e-05
1:186225570 G T 1.432587 1.9771e-05
1:186232110 G C 0.169209 1.1478e-05
1:186245619 T C 1.960130 1.5781e-06
1:186246783 T C 0.033376 8.1319e-06
1:186251023 C T 0.836989 3.1844e-05
1:186259800 C T 0.308150 -2.3277e-05
1:186267100 A C 1.070111 6.3630e-06
1:186271179 C T 0.142820 -1.4475e-05
1:186275564 T C 0.101495 6.6900e-06
1:186281400 T C 0.101536 6.1383e-06
1:186290495 G C 0.343630 -4.4815e-06
1:186299078 G A 0.197560 5.6713e-06
1:186304298 T C 0.197373 1.2340e-06
1:186306569 C T 0.068802 3.3471e-06
1:186310128 T C 0.058378 -1.1769e-05
1:186311750 T C 1.325200 3.4805e-06
1:186313249 G A 1.969415 2.3266e-06
1:186316488 T C 0.343039 -6.3959e-06
1:186347975 T C 0.363546 7.1210e-06
1:186368092 C A 0.054730 -7.2361e-06
1:186374412 G A 0.685652 2.0645e-06
1:186376799 G A 0.020365 2.5376e-06
1:186379733 A G 0.070138 7.7824e-06
1:186390303 C A 1.224851 -1.3942e-06
1:186410752 G C 0.045578 1.5323e-05
1:186418303 G C 0.028389 2.4558e-05
1:186447368 A G 1.903686 -2.6394e-06
1:186456075 A C 0.047567 -1.0839e-05
1:186487951 A G 0.245930 -3.7065e-05
1:186503871 T G 0.069431 -8.5039e-07
1:186504184 A G 0.171283 1.0749e-06
1:186508738 A G 0.518313 -6.1424e-06
1:186510916 G A 0.055716 -1.0130e-05
1:186521965 T C 0.069360 -8.9935e-06
1:186525039 G T 0.046727 -1.0985e-05
1:186528930 A G 0.026865 -5.9452e-06
1:186531920 T G 0.051317 -9.4148e-06
1:186536543 C T 1.687152 -2.6203e-05
1:186547952 T C 0.243516 -3.0602e-05
1:186550738 T C 0.274216 2.3416e-05
1:186577461 C T 0.273720 2.1652e-05
1:186578636 T C 0.072151 3.4226e-05
1:186578757 C T 0.037677 -1.3671e-05
1:186581361 A G 0.168240 -7.0189e-06
1:186614827 A C 0.173235 -9.3061e-06
1:186627929 T G 0.044517 -3.5203e-07
1:186632317 T C 0.398320 -7.7489e-06
1:186634883 T G 0.245318 -3.7106e-05
1:186643058 G A 0.691082 -3.9121e-05
1:186651876 T G 0.502416 -2.1718e-06
1:186658072 T C 1.882502 -2.4481e-05
1:186675527 G A 0.079229 5.1891e-06
1:186701891 G A 0.034294 -2.0816e-05
1:186713467 T C 0.052707 -9.6020e-06
1:186725003 A G 1.873013 -2.2391e-05
1:186732170 A G 0.207461 8.4531e-06
1:186732916 T G 0.058123 -4.0147e-06
1:186734612 T G 0.373552 4.0238e-05
1:186739431 C T 1.823597 8.4828e-08
1:186762329 A G 0.071219 -1.7151e-05
1:186770336 A G 0.128792 -5.4507e-06
1:186786065 T C 0.239123 1.8679e-07
1:186792971 G A 0.547810 -7.9967e-05
1:186802142 A G 0.068622 -1.9122e-05
1:186806053 C T 0.123424 6.1614e-07
1:186808343 T G 0.658478 1.8380e-05
1:186810854 C T 0.046418 -8.0636e-06
1:186816702 T A 0.170916 1.4436e-05
1:186817041 G T 0.558659 -5.9045e-05
1:186818328 T C 0.036341 -3.7362e-06
1:186822150 C T 1.609738 -1.2108e-05
1:186830564 T C 1.625370 -7.1436e-06
1:186832086 A G 0.028695 -7.8711e-06
1:186835137 G A 0.968827 -2.5285e-05
1:186844926 T C 1.477267 5.1302e-06
1:186846598 T C 0.789371 -1.8997e-05
1:186849186 G A 0.186429 -1.8969e-05
1:186849416 A G 0.141290 2.9633e-05
1:186851036 T C 1.821778 9.0237e-06
1:186852597 A G 0.105673 1.5022e-05
1:186852651 G T 0.049719 4.8797e-06
1:186858497 G A 1.180146 4.2319e-06
1:186870072 T G 0.559097 3.1420e-05
1:186873925 A G 0.028987 1.1046e-05
1:186893001 T C 0.120887 -3.8237e-06
1:186896603 G A 0.558655 2.7587e-05
1:186912695 A G 0.349335 -3.2879e-05
1:186913192 A G 0.050283 -7.9900e-06
1:186915664 G A 1.871477 -1.7205e-05
1:186924801 A C 1.870412 -1.3011e-05
1:186929619 G A 0.056468 -1.5725e-05
1:186931504 T C 0.139206 -1.8123e-06
1:186933265 A G 0.037697 2.4492e-05
1:186938104 T G 0.032608 -2.5690e-05
1:186946641 G C 0.456929 1.8145e-05
1:186946912 A G 1.946453 -1.4877e-05
1:186949829 C T 0.123315 -1.1806e-05
1:186952510 T G 0.079841 -2.2518e-05
1:186954854 A C 0.191383 2.2364e-05
1:186957017 G A 0.164973 -7.0916e-06
1:186968263 G A 1.964499 -1.0758e-05
1:186968711 G A 0.414690 2.5320e-05
1:186968927 G T 1.952555 -1.1890e-05
1:186968984 C T 0.118783 1.5995e-05
1:186969740 A G 0.088297 1.6859e-06
1:186973775 C T 0.034576 5.2484e-06
1:186974444 C T 0.023540 -1.0158e-05
1:186977818 C T 0.288778 2.1615e-05
1:186981353 C T 0.389456 1.1377e-05
1:186990916 T C 0.084401 -6.1251e-08
1:187007181 T C 0.330198 -5.7905e-06
1:187012961 C T 0.026899 -1.0550e-05
1:187017662 T C 1.058640 1.2798e-05
1:187022193 T C 0.392306 -8.0578e-06
1:187033016 T G 0.282702 -4.9110e-06
1:187033813 T C 0.028684 1.0244e-05
1:187034651 G A 0.561793 7.9126e-06
1:187048474 G A 0.024608 -7.5572e-06
1:187049294 C T 0.626495 -7.7025e-06
1:187050762 G T 0.086559 -3.0344e-06
1:187057636 C A 0.182730 5.1242e-06
1:187058417 G A 0.562861 1.0852e-05
1:187061437 A G 0.140555 -1.3315e-05
1:187063269 T C 0.263177 1.5041e-05
1:187064038 C T 1.148854 1.7946e-05
1:187070355 T G 1.533786 4.4124e-06
1:187077229 G A 0.104480 -2.8693e-06
1:187081095 C A 0.218068 9.5584e-06
1:187087112 G A 0.469526 3.5087e-05
1:187106306 C T 0.079291 -6.9744e-06
1:187113562 A G 1.422567 -1.9446e-05
1:187132145 G A 0.582947 -3.1792e-06
1:187136829 T C 0.274301 -3.1340e-05
1:187149462 A G 0.142568 -5.0983e-07
1:187158589 G A 0.154175 1.4380e-05
1:187177598 A C 0.315476 1.4258e-05
1:187186444 C T 0.079253 4.7075e-06
1:187204401 T C 0.177610 3.6526e-06
1:187213483 A C 0.776332 1.2980e-05
1:187229189 G T 0.064593 1.8464e-05
1:187233123 C T 1.420470 -4.1053e-06
1:187234258 A G 0.094648 3.1375e-05
1:187236958 A G 0.118790 2.3365e-06
1:187239230 C A 0.183743 7.2111e-06
1:187243169 C T 0.096079 2.0936e-05
1:187253716 G A 0.028123 -1.0665e-05
1:187254982 T C 0.055121 7.3807e-06
1:187256485 G A 0.037650 2.3174e-05
1:187270867 G A 1.402845 1.5074e-05
1:187278341 T C 0.271476 -1.5647e-05
1:187287322 G A 0.249809 -1.2753e-05
1:187300242 G A 0.173989 4.3257e-06
1:187319619 G A 0.080984 -1.1332e-05
1:187331364 A G 0.259774 1.8047e-05
1:187334418 C A 0.043644 6.0219e-06
1:187342526 C A 1.425580 2.0182e-05
1:187346950 G A 0.020821 -1.8408e-05
1:187348378 A G 0.072726 6.0209e-06
1:187362820 C T 0.251896 -7.7472e-06
1:187363117 G A 0.196727 -2.2989e-05
1:187363621 A G 1.494681 1.5198e-05
1:187384691 G A 1.198233 2.0097e-05
1:187387678 G A 0.029310 8.7049e-06
1:187394955 C A 0.317006 4.6339e-06
1:187395901 G C 0.077689 -1.0275e-07
1:187398439 G A 1.567243 2.3821e-05
1:187402854 G A 0.020086 -1.0541e-06
1:187405684 G A 0.098391 1.9661e-05
1:187406935 A G 0.026063 -6.8432e-06
1:187413635 C T 0.236764 -1.6069e-05
1:187415099 A C 0.113071 1.2641e-05
1:187418404 A G 0.613580 -2.3364e-05
1:187419139 T C 1.542591 -6.8804e-09
1:187422872 A C 0.270354 -6.5728e-06
1:187425380 G A 0.080127 -4.5521e-06
1:187427372 C T 0.214301 -1.1481e-06
1:187430096 T C 0.104167 -9.6839e-07
1:187431624 G C 0.051371 -2.1181e-06
1:187432848 T C 0.114945 -1.0406e-05
1:187435132 C T 1.312287 -1.4575e-06
1:187435517 T C 0.086022 -5.4063e-05
1:187440548 C T 0.055478 2.0276e-05
1:187441371 G A 1.012678 -6.3535e-06
1:187453627 C T 1.613889 -2.2222e-05
1:187456215 T C 0.160577 -1.4014e-05
1:187456216 G A 0.117141 9.6281e-06
1:187459147 A G 1.548296 -1.5311e-05
1:187468987 G A 0.036426 8.6206e-06
1:187470343 T C 0.060024 -1.9839e-06
1:187473190 T C 0.076686 2.5482e-05
1:187477436 A C 0.428306 2.2774e-05
1:187483206 T C 1.053442 2.8119e-06
1:187488144 A C 0.029395 2.8945e-06
1:187522674 C T 0.024336 1.1250e-05
1:187524280 A G 1.110243 -3.4106e-06
1:187524438 G A 1.595700 2.0827e-05
1:187534698 G C 0.071648 -1.2966e-05
1:187535239 A G 0.035610 -5.2146e-06
1:187539588 T C 0.089018 1.8799e-05
1:187543154 A G 0.753924 1.5884e-05
1:187545056 T G 0.371257 -4.3447e-06
1:187547587 A G 0.327328 5.2068e-05
1:187552665 C T 1.287224 2.5615e-05
1:187596559 A G 0.372478 -5.8604e-07
1:187597420 C A 0.416845 -4.6046e-05
1:187599592 T C 0.107183 4.1397e-05
1:187600825 G A 0.700914 1.6189e-06
1:187601186 A G 0.511490 3.6892e-06
1:187601600 C A 0.020178 -1.9287e-05
1:187604295 G A 0.026121 -6.9914e-06
1:187605805 T C 0.043664 -1.2275e-05
1:187606051 T C 0.958407 -3.7314e-05
1:187607223 A G 0.703484 3.4524e-05
1:187607259 T C 0.338136 2.0903e-05
1:187616070 C T 0.616684 -5.7937e-05
1:187622838 C T 0.054108 -7.9644e-06
1:187623928 T C 0.111460 -7.5708e-06
1:187624470 G A 1.329001 -6.5077e-06
1:187632933 A G 0.113313 -7.6067e-06
1:187638220 G A 0.632581 2.1530e-05
1:187652403 G A 0.293884 3.9657e-06
1:187676729 G C 0.148691 4.1872e-05
1:187682174 A G 1.811881 1.2533e-05
1:187691481 C T 0.054384 -1.3815e-05
1:187697642 C G 1.367851 -1.8365e-05
1:187701026 T G 0.046782 -3.9417e-06
1:187711717 A G 0.251855 1.9465e-05
1:187714135 C T 1.394655 -2.4050e-05
1:187723907 C T 0.214355 1.6526e-05
1:187724066 A C 0.045537 -9.5087e-07
1:187724115 G A 0.233333 1.8827e-05
1:187729284 C A 1.649645 -9.5764e-06
1:187734391 A G 0.575658 2.1641e-05
1:187743264 A G 1.580200 -3.3698e-06
1:187751180 C G 0.240514 1.9521e-05
1:187756342 G A 0.065504 3.5665e-06
1:187756384 G T 0.622501 2.2551e-05
1:187758485 T G 0.601636 -1.5973e-05
1:187759861 T G 0.062108 1.5653e-05
1:187763860 G T 1.022298 7.3079e-06
1:187763882 C T 0.107598 1.4588e-05
1:187765584 T G 0.177253 -1.3591e-05
1:187789436 C T 1.925136 5.1147e-06
1:187808950 T C 0.867574 -7.0160e-06
1:187815456 G C 1.049257 8.9610e-06
1:187820873 C T 0.148800 1.2835e-05
1:187822931 G A 1.435939 1.9048e-05
1:187830392 T C 0.026661 -3.2337e-07
1:187832346 C T 0.724570 -6.7288e-06
1:187840139 C T 0.129679 4.8776e-06
1:187840539 G A 0.038598 -8.0934e-06
1:187845517 T G 0.149456 -5.9753e-06
1:187846028 C T 1.768367 3.1741e-06
1:187846268 C T 1.007347 1.3756e-05
1:187857971 G C 0.129788 -2.2041e-05
1:187860685 T C 0.179276 -1.9378e-05
1:187870311 G C 0.049488 2.1844e-05
1:187872477 T C 0.119201 -7.2605e-06
1:187874471 A G 0.066671 -3.6862e-05
1:187878855 A C 1.875927 2.3408e-05
1:187881436 C T 0.367402 2.4609e-06
1:187881862 A G 0.073467 2.3417e-05
1:187882526 A G 0.056576 1.2472e-06
1:187882740 T C 0.067857 8.3648e-06
1:187891919 G A 0.095015 -1.8368e-05
1:187892096 T C 0.035430 1.0317e-05
1:187892569 C G 0.171256 2.3168e-06
1:187892605 C G 0.535764 3.2530e-05
1:187897389 G A 0.325390 -1.5633e-05
1:187900285 T C 0.127422 -1.8499e-05
1:187901304 T C 0.794239 6.1502e-05
1:187902981 G A 1.747720 -6.5924e-06
1:187903176 C T 1.122856 1.6809e-05
1:187903721 C A 0.065963 1.3379e-05
1:187903798 C A 1.849378 4.6236e-07
1:187912258 T C 1.495844 1.1862e-05
1:187930152 A G 0.651593 -4.8450e-06
1:187940825 C A 0.056304 1.3255e-06
1:187942253 A G 0.137275 5.2594e-06
1:187954825 A C 0.044776 1.3235e-05
1:187960472 C T 1.640703 6.7125e-06
1:187963670 G A 0.151136 -1.4357e-05
1:187965842 A G 0.068384 -7.6368e-06
1:187968574 T C 0.115784 1.9281e-05
1:187969208 G T 0.110093 5.5471e-06
1:187974220 C T 0.054101 -1.0412e-07
1:187976201 A G 0.027664 1.6474e-05
1:187978878 T C 0.090340 -9.8157e-06
1:187987695 T C 0.036759 -7.1276e-06
1:187992993 G A 0.520747 1.0033e-05
1:188005033 A G 0.052296 -1.6478e-05
1:188018893 A G 0.027715 5.0515e-06
1:188022695 A G 0.068268 2.0855e-07
1:188024594 C T 0.246484 2.3620e-06
1:188027885 A G 0.025148 -1.0485e-05
1:188029272 C T 0.040944 -1.0752e-05
1:188031595 A G 0.048424 -6.8315e-06
1:188035395 C T 0.849208 -1.7029e-05
1:188046803 T G 0.073263 -2.6673e-06
1:188047957 A G 1.366348 -2.8583e-06
1:188051469 G A 1.952613 -1.0392e-05
1:188076020 C T 0.627203 -2.0982e-05
1:188097334 G A 0.053078 1.2901e-05
1:188114450 G A 0.046768 -9.1050e-06
1:188117396 G A 0.030150 -4.3897e-06
1:188118269 G A 0.355829 3.5092e-05
1:188120914 G A 0.260321 -8.6667e-06
1:188135274 G A 1.661463 6.3560e-06
1:188148725 T C 0.174156 -2.0016e-05
1:188150523 A G 0.030877 1.0216e-05
1:188155305 T C 0.410909 9.3788e-06
1:188164185 A G 0.266203 -7.7591e-07
1:188164487 G A 0.698942 -1.1651e-05
1:188165995 A G 0.159095 -2.0282e-05
1:188166240 A G 0.254613 3.7244e-05
1:188172384 C T 0.144377 9.3992e-06
1:188196474 T C 0.058895 3.0857e-05
1:188202568 A G 0.286962 4.0299e-06
1:188209948 T C 0.688321 -1.3948e-05
1:188214249 A G 0.025774 9.7338e-06
1:188236010 C T 1.582577 -1.4410e-05
1:188238424 A C 0.025451 -1.4497e-05
1:188239361 G A 0.263333 7.6220e-06
1:188241514 G A 1.317125 -1.9164e-05
1:188246944 A G 0.102103 -2.7949e-05
1:188254744 G A 0.156484 6.7340e-06
1:188264134 G C 0.042022 5.9996e-06
1:188265731 A C 0.058905 -1.0853e-05
1:188270276 T C 0.026672 2.9114e-06
1:188270584 A G 0.040716 -5.8256e-06
1:188272520 C T 0.173082 -1.3004e-05
1:188285804 C T 0.462644 -1.0250e-06
1:188290082 T C 0.084666 3.7607e-06
1:188298285 G A 0.421459 -2.3247e-05
1:188327343 T G 0.712854 -1.3118e-05
1:188334185 G C 0.037711 4.3200e-06
1:188343910 C T 0.021415 -1.1384e-06
1:188345335 A G 0.057668 -8.9141e-06
1:188347894 G C 0.021834 8.4783e-06
1:188361326 A G 0.020844 -2.4797e-06
1:188361514 G A 0.028215 1.2313e-05
1:188363130 A C 0.029898 -2.4641e-06
1:188375680 C T 1.696916 -4.3950e-05
1:188379428 A C 0.527435 2.6292e-06
1:188396385 A G 0.257795 -1.1232e-05
1:188413159 T G 1.025431 1.3178e-05
1:188415067 A G 0.156181 2.3472e-05
1:188421935 T C 0.189856 -1.6025e-05
1:188424374 G A 0.234112 2.5221e-06
1:188424775 A G 0.037922 -7.5148e-06
1:188425358 C T 0.053088 3.2080e-05
1:188433150 T C 0.887408 -6.1252e-06
1:188452001 T C 0.107448 -6.3852e-06
1:188455083 G A 0.275056 -1.8183e-05
1:188455373 G A 0.159560 1.9869e-05
1:188464278 C A 0.160050 1.5469e-05
1:188472942 T C 0.228397 -3.5830e-05
1:188473041 C T 0.047815 1.3708e-05
1:188479331 G T 0.061214 3.9050e-05
1:188479846 G T 1.127806 2.8984e-06
1:188479973 A G 0.244100 3.2872e-05
1:188486980 T C 0.038398 -6.5297e-06
1:188488348 T C 0.037398 1.0952e-05
1:188491933 A C 0.028885 -8.9484e-06
1:188505048 C T 0.243142 -2.5719e-05
1:188508167 T G 0.039873 7.2810e-06
1:188539291 A G 0.028715 1.1975e-05
1:188542394 A T 0.035130 -3.8107e-06
1:188543135 C T 1.861005 -7.7594e-06
1:188547856 T C 1.051521 -2.5198e-05
1:188557043 A G 0.044728 -1.3714e-05
1:188562223 A G 0.250054 5.1397e-05
1:188565245 G A 0.531878 -1.2779e-05
1:188566897 G A 1.200046 -2.5989e-05
1:188574631 G A 0.067962 -8.9864e-06
1:188589890 G A 0.104776 -1.4311e-05
1:188595444 G T 0.066405 6.2056e-06
1:188608797 G A 0.102158 1.6694e-05
1:188617797 A G 1.284885 1.2503e-05
1:188618010 A C 0.168743 5.9867e-05
1:188618482 T C 0.166551 1.3112e-05
1:188621556 T C 1.783156 -8.0760e-06
1:188622144 T C 0.141259 5.0569e-06
1:188626111 G A 0.113047 -3.3086e-05
1:188631858 G C 0.566223 -1.1099e-05
1:188635803 C T 0.114163 -6.4396e-06
1:188636942 T C 0.064202 -1.1278e-05
1:188639322 C T 0.340309 5.8994e-05
1:188640013 T C 1.704266 9.4563e-06
1:188645490 T C 0.237280 1.5081e-05
1:188650160 T C 0.831977 -2.8985e-05
1:188654488 C G 0.077683 -3.1138e-06
1:188655208 G C 0.065277 -1.2013e-05
1:188656522 T C 0.057175 3.4720e-06
1:188656978 G A 0.638449 8.8176e-05
1:188670269 T G 0.076673 -9.0945e-06
1:188670969 T C 0.104222 1.4394e-05
1:188671290 T C 0.027103 -1.4579e-05
1:188673548 G A 1.580543 2.6666e-05
1:188680371 G T 0.083007 5.2083e-06
1:188680471 C A 0.052857 1.6948e-06
1:188680706 T C 0.109879 -8.6203e-06
1:188681386 A G 0.862032 1.5651e-05
1:188688134 T C 0.510619 5.4854e-05
1:188702420 G A 0.134861 -4.9155e-05
1:188705079 G A 0.365957 -3.8499e-06
1:188706129 A G 0.341305 1.0156e-05
1:188712005 T C 0.083945 1.1508e-05
1:188716518 T C 0.061598 -2.7190e-05
1:188719165 C T 0.032475 6.3448e-06
1:188733258 A G 1.014657 3.9950e-05
1:188734157 C T 0.090989 -2.3620e-06
1:188734440 T C 0.085672 2.0156e-05
1:188747983 A G 0.244471 3.0427e-05
1:188752683 C T 0.024938 -1.0313e-05
1:188753777 T C 0.070954 -1.2528e-05
1:188756182 C T 0.027008 -2.9038e-06
1:188760628 G A 1.904326 -1.3916e-05
1:188760941 T C 0.855926 1.1914e-05
1:188761359 G A 0.944491 3.8150e-06
1:188768371 A C 0.040458 1.8323e-05
1:188770589 A G 1.006827 4.6105e-06
1:188773803 A C 0.104660 1.3208e-06
1:188775274 T C 0.088528 1.9323e-05
1:188775517 C A 0.046574 1.8879e-05
1:188775748 A G 0.045452 4.4209e-06
1:188788268 G A 0.059929 -7.9629e-07
1:188797461 G A 0.025866 2.9688e-06
1:188802116 T C 0.045173 2.1640e-05
1:188802952 G A 0.037068 -1.4318e-05
1:188840303 T G 0.058708 1.2533e-06
1:188840844 G A 0.042593 2.3483e-06
1:188840953 T C 0.044847 6.8895e-06
1:188847514 G A 0.113663 -9.3497e-06
1:188847883 T G 0.133219 8.6138e-06
1:188856696 C T 0.032812 4.0364e-06
1:188876082 T C 0.035674 2.1148e-06
1:188878878 C T 0.040057 1.7348e-05
1:188893139 T C 0.026512 1.3646e-06
1:188894184 G A 0.030962 -1.8335e-06
1:188899931 G A 0.055186 2.5820e-06
1:188906813 G A 0.026723 4.5890e-06
1:188911606 A G 0.023863 -5.0087e-06
1:188913888 T C 0.027097 2.7757e-05
1:188922870 G A 0.020399 -1.0731e-05
1:188928660 T G 0.088548 -7.3084e-06
1:188930766 G A 0.033050 9.2629e-06
1:188931828 A C 1.252882 -5.5044e-06
1:188934835 A C 0.036511 6.8391e-06
1:188934886 A G 0.063009 1.8361e-06
1:188934924 T C 0.098843 9.2595e-07
1:188936580 G A 0.023085 7.7386e-06
1:188939289 G A 0.031921 2.0758e-06
1:188959172 A G 0.085815 -3.6691e-05
1:188971648 T C 1.146458 -2.8847e-05
1:188972581 G A 1.894633 3.7049e-06
1:188993996 G A 1.146855 -2.6829e-05
1:189002729 G A 0.047621 1.2154e-05
1:189016070 T C 0.025308 1.6671e-05
1:189033510 T C 0.076833 -4.2751e-06
1:189033544 G A 0.048359 -8.7844e-06
1:189034349 A C 1.071036 -7.5527e-06
1:189045413 C A 0.077594 2.2223e-05
1:189048296 A C 1.038204 -1.3481e-05
1:189064144 T C 0.107377 3.5970e-05
1:189081342 G T 0.062887 -5.9032e-06
1:189098474 T C 0.022262 2.7757e-06
1:189119524 G C 0.340635 4.1824e-06
1:189123275 G T 0.080474 4.2928e-06
1:189127593 A C 0.064163 -8.2873e-06
1:189138755 G T 0.064699 -1.0287e-06
1:189147126 G A 0.616000 -3.8531e-05
1:189149624 T C 1.073722 -2.4734e-05
1:189159261 A G 1.111885 -2.4261e-05
1:189175561 G T 0.038986 2.6574e-06
1:189181097 A C 1.841623 6.4407e-06
1:189188538 T C 0.720300 2.9530e-05
1:189211031 G A 0.040536 -1.0683e-05
1:189225106 T G 0.124988 4.1340e-06
1:189239949 T G 0.024271 1.7803e-06
1:189241230 C T 0.126487 -2.6892e-05
1:189252736 C G 0.025723 9.9558e-06
1:189273330 G T 0.036728 3.2614e-06
1:189282802 A G 1.055451 -2.3366e-05
1:189284520 G A 1.163348 -3.0224e-05
1:189289339 T G 0.058858 -1.1520e-05
1:189308226 T C 0.024520 1.2574e-05
1:189315747 G A 1.106227 -2.1903e-05
1:189332108 A G 0.104211 5.9178e-07
1:189335990 T C 0.025733 -1.6616e-06
1:189336097 C A 0.068449 1.4367e-05
1:189340204 T A 0.049348 1.3281e-05
1:189350273 G A 0.041879 -1.0781e-05
1:189354212 T C 0.246426 -4.5209e-05
1:189359949 T C 0.071104 -3.2441e-06
1:189370666 A G 0.069010 1.5707e-06
1:189370891 A G 0.024098 -4.6405e-06
1:189399751 A C 0.115744 6.3581e-06
1:189401066 A G 0.048237 -3.8199e-06
1:189402112 T C 0.034637 2.3283e-06
1:189407063 A G 0.064909 -2.5164e-06
1:189466267 C T 0.158717 -2.9629e-06
1:189467946 C A 0.039241 3.7381e-06
1:189478593 A G 0.051983 -3.2323e-06
1:189491904 T C 0.997749 -2.3261e-05
1:189492149 C G 0.068279 1.7225e-05
1:189494129 G A 0.034719 1.5190e-05
1:189499915 T G 0.042549 3.9940e-06
1:189518031 A G 0.030534 6.5794e-06
1:189518210 G A 1.035443 -2.3350e-05
1:189519474 C T 0.056716 4.0537e-06
1:189524761 C T 1.089075 -1.6296e-05
1:189526172 C T 0.062152 1.1645e-06
1:189527020 A G 0.042229 8.1904e-06
1:189532623 T C 0.110066 -1.1453e-05
1:189533463 A G 1.077013 -1.6193e-05
1:189546249 T C 0.074086 -1.5339e-05
1:189552817 T G 0.101753 8.3684e-06
1:189555573 C G 1.163695 -1.1861e-05
1:189566812 G A 0.050875 -1.2247e-05
1:189578977 C G 0.056338 1.9782e-05
1:189584978 T C 0.035005 6.9237e-06
1:189587464 C A 0.054333 4.8858e-06
1:189589339 T C 0.039173 -1.1614e-06
1:189620278 C T 0.961762 -2.3020e-05
1:189621757 G A 0.034097 7.9982e-06
1:189642442 A G 0.128058 -2.7951e-06
1:189646772 C T 0.958403 -2.3395e-05
1:189654512 A G 1.884032 -2.0027e-05
1:189660368 G A 0.038965 -1.8082e-05
1:189672228 G A 0.992707 -2.7513e-05
1:189705795 C T 0.024142 1.5213e-06
1:189723623 G A 0.990130 -2.8117e-05
1:189735093 A G 0.028474 1.1299e-05
1:189736833 C T 0.899195 2.5509e-05
1:189739563 A G 0.247456 -1.3830e-05
1:189741525 A G 0.063879 7.8312e-06
1:189744773 T C 0.080875 -2.5291e-05
1:189755091 C T 0.150466 -2.2290e-05
1:189755774 G A 1.086699 2.5014e-05
1:189758533 A G 0.044374 -9.6273e-06
1:189758772 T C 0.125892 2.9175e-05
1:189758979 G A 0.021922 -1.3917e-05
1:189761240 G C 0.028830 3.2096e-06
1:189768510 C A 0.099319 2.7388e-06
1:189768826 A C 0.067473 -9.1081e-06
1:189770705 C G 0.103242 -1.4947e-05
1:189773471 G C 0.079454 -9.4466e-06
1:189779531 A C 1.686883 -5.1373e-06
1:189788412 T C 0.144132 9.9653e-07
1:189788695 T C 0.048757 -7.4830e-06
1:189789092 G T 1.787127 -6.9837e-07
1:189790404 T C 1.580278 -2.0390e-05
1:189798583 T C 0.083921 -1.0761e-05
1:189815193 C T 0.043004 1.1674e-05
1:189817070 T C 0.100074 4.9948e-06
1:189817107 G A 0.208368 3.0195e-05
1:189830133 T G 1.763777 1.8400e-05
1:189833971 G A 0.061183 -8.1453e-06
1:189837640 G T 0.083632 -8.4399e-06
1:189841077 T G 0.079467 8.1283e-06
1:189841516 C A 0.521145 2.1872e-05
1:189857875 T C 0.132559 -1.4136e-05
1:189866323 A G 0.092458 7.1250e-06
1:189879509 A C 0.056627 -1.9303e-06
1:189883637 T C 0.483179 7.7930e-06
1:189896297 C T 0.073776 1.4154e-06
1:189900802 G A 0.034998 1.1199e-05
1:189903618 T C 0.193732 -2.4911e-05
1:189911084 T C 1.079848 -2.0653e-05
1:189911396 C G 0.030289 2.0172e-05
1:189919978 G A 0.117345 5.9829e-06
1:189928568 A G 0.093995 1.0087e-05
1:189933557 C T 0.485947 2.7564e-05
1:189953701 A C 0.978778 1.7614e-05
1:189958593 T C 0.029728 -8.7251e-06
1:189959106 T G 0.609075 1.9721e-05
1:189962256 T C 0.032716 1.4495e-05
1:189970368 A G 1.050287 5.3124e-05
1:189970529 G A 0.200916 5.1700e-06
1:189972222 T C 0.042603 1.9044e-05
1:189974688 A G 0.041539 1.2595e-06
1:189977858 A G 0.295441 -5.0857e-05
1:189990878 G A 1.294656 2.9665e-05
1:190012333 C A 1.047859 9.5413e-05
1:190015313 G T 0.053160 -1.2136e-05
1:190019375 G A 0.025322 3.1184e-05
1:190045236 A C 0.029221 -9.7990e-06
1:190046196 A G 0.282675 3.2800e-05
1:190050405 G C 0.059344 -1.0638e-05
1:190050727 T G 1.058623 1.1025e-04
1:190063567 T C 0.312998 9.9407e-05
1:190072003 T C 0.219856 4.5256e-05
1:190078136 C T 0.091523 3.5586e-05
1:190084020 G A 1.072063 4.9041e-05
1:190085509 C A 0.148035 -2.7565e-06
1:190090032 G A 0.063770 -1.0962e-05
1:190091352 G T 0.950539 5.5897e-05
1:190099810 A G 0.087301 -1.3283e-05
1:190113029 G A 0.168220 1.5611e-05
1:190128855 T C 0.046873 5.8989e-05
1:190135227 G A 0.216032 1.1667e-05
1:190145123 C T 0.097004 -2.8074e-05
1:190167274 C T 1.908878 1.0199e-05
1:190205828 T G 1.123033 -3.5608e-05
1:190206079 C T 0.049610 -3.8421e-06
1:190213532 T C 0.470331 -1.4256e-05
1:190258584 C T 0.065008 -8.5349e-06
1:190265079 G T 0.096463 9.1754e-06
1:190288297 T C 0.971316 -1.5096e-05
1:190288439 C T 0.044959 1.8336e-06
1:190309013 T G 0.151969 -2.7109e-05
1:190312059 T C 0.025315 1.1651e-05
1:190314051 G A 0.057950 2.0412e-05
1:190323189 G C 0.044398 -4.9539e-06
1:190325823 A G 0.072528 1.0654e-05
1:190337300 C A 0.886902 2.6997e-05
1:190351677 T C 0.381868 1.2119e-05
1:190368184 T C 0.021551 1.3067e-05
1:190369969 T C 0.322871 2.1856e-05
1:190373819 C T 0.076826 -1.4921e-08
1:190385521 C G 0.158541 -1.1062e-05
1:190412764 T G 0.256476 6.8240e-06
1:190422774 A G 0.022639 1.1731e-05
1:190437188 A G 0.409471 9.5859e-06
1:190449380 A C 0.357546 1.4342e-05
1:190455705 A G 0.073406 -1.2191e-05
1:190458947 T C 0.030527 -1.6195e-05
1:190465357 T C 1.384092 2.5648e-07
1:190467481 G T 0.126392 -1.1442e-05
1:190471107 A G 0.035246 -2.5635e-05
1:190484298 A C 1.462257 -8.9830e-06
1:190490513 A G 0.046482 -2.6633e-05
1:190496960 A G 0.059888 1.1090e-05
1:190497818 C T 0.066783 9.9982e-06
1:190500184 G A 0.045816 -7.3438e-06
1:190509003 G T 0.037296 -7.5255e-06
1:190518072 A G 0.098574 -2.9342e-05
1:190520424 A G 0.047815 -8.6625e-06
1:190531999 T C 0.965403 -1.5874e-05
1:190536952 T C 0.318618 -7.7758e-05
1:190551145 C T 0.413034 2.3075e-05
1:190559288 A G 1.760584 -9.0330e-06
1:190564863 T C 0.361541 2.7123e-05
1:190569483 G A 0.293401 1.1333e-04
1:190569947 A G 0.717941 -2.3112e-05
1:190575274 T C 0.101016 -4.1721e-05
1:190603094 T C 0.054336 -6.7301e-06
1:190615007 G A 0.048033 -1.9356e-05
1:190622633 G A 1.677727 4.3794e-05
1:190634201 T C 0.157330 -9.4415e-06
1:190644722 A G 0.275433 8.7765e-06
1:190647191 C T 0.892232 -1.0613e-05
1:190649974 C T 0.034042 4.1880e-07
1:190650449 G T 0.318917 3.0168e-06
1:190653611 G A 1.042080 -2.1329e-05
1:190656580 G A 0.072137 8.9156e-07
1:190657080 A G 1.815366 -2.1166e-06
1:190673947 G A 0.051630 6.2603e-07
1:190682691 C T 0.062934 7.9642e-06
1:190685428 G A 0.034736 1.2347e-06
1:190697483 C G 0.988461 -1.9171e-05
1:190709894 G A 0.064957 -6.1450e-06
1:190716478 G T 0.067949 2.7105e-05
1:190716629 C T 0.258890 2.8680e-05
1:190722671 C T 0.095127 -1.6619e-05
1:190734074 C A 0.045887 -3.6222e-06
1:190756370 T C 0.135191 1.0254e-05
1:190757385 A C 0.159999 -3.7274e-05
1:190764292 C T 0.207617 6.2734e-05
1:190793872 C A 0.039163 1.5649e-05
1:190799336 C T 0.208178 3.2410e-06
1:190801615 G A 0.923800 -6.2721e-06
1:190822422 T C 1.667848 1.2587e-05
1:190827714 A G 0.051065 -3.5871e-06
1:190841673 C T 1.648027 2.0610e-05
1:190850550 G A 0.222838 1.3029e-05
1:190862758 C T 0.043871 9.0106e-08
1:190868520 C T 0.710522 4.7017e-06
1:190877573 A G 0.032332 -1.4496e-05
1:190882939 G T 0.554831 -3.8919e-06
1:190892555 A G 0.036154 3.1469e-06
1:190893348 C G 0.096929 -2.4288e-05
1:190897760 C A 0.051776 2.1027e-06
1:190929003 T C 0.172269 1.7985e-05
1:190934383 G A 0.843941 3.7362e-05
1:190976358 C T 0.066409 4.9132e-06
1:190977369 A G 1.849170 3.2129e-06
1:190985448 A G 0.135888 -1.2267e-05
1:190988857 C A 1.613648 1.0222e-06
1:190996835 A G 0.111586 1.7354e-05
1:191004325 T C 0.216654 -2.0290e-05
1:191016403 G A 0.454709 -1.1188e-06
1:191027328 T G 0.263796 -3.0048e-05
1:191031656 G A 0.186956 -1.1796e-05
1:191044104 G A 0.400975 2.7993e-05
1:191056437 C T 0.064046 -2.8246e-06
1:191075229 A G 0.031489 1.6345e-06
1:191115099 T C 0.134813 1.8695e-05
1:191116755 T C 0.068914 -7.2739e-06
1:191123940 A C 0.300459 -3.8051e-05
1:191124666 C T 0.027185 2.1810e-05
1:191137155 C T 0.042906 -5.0885e-06
1:191141001 C T 0.433379 8.7804e-06
1:191142841 A C 0.020294 -5.4972e-07
1:191145445 A G 0.041682 4.9329e-06
1:191146392 C T 0.953269 9.4408e-06
1:191151321 C T 0.026583 -1.3098e-06
1:191151923 C T 0.084404 1.7425e-05
1:191156476 A G 0.571646 5.6258e-06
1:191157872 T C 0.967538 7.0907e-06
1:191159104 C T 0.021334 3.0073e-06
1:191173502 A C 0.081674 1.7310e-05
1:191175347 T C 0.070278 9.7852e-06
1:191178157 A G 0.388525 -1.7935e-05
1:191187230 C T 0.035035 9.5470e-06
1:191195151 T C 0.051555 -1.5589e-05
1:191204765 A C 0.155967 2.3184e-05
1:191211257 G A 0.053717 2.9176e-05
1:191231062 T C 0.636994 1.2989e-05
1:191249774 T C 0.026379 -1.8418e-05
1:191251709 G A 0.037816 -2.6309e-06
1:191274436 G T 0.094705 -5.7743e-06
1:191284063 C T 0.091962 -1.6028e-05
1:191286162 A C 0.026848 -1.7818e-05
1:191286974 C T 0.217606 -1.2436e-05
1:191295901 G C 0.042664 1.7869e-05
1:191298169 A G 0.108380 -6.6080e-06
1:191325352 A G 0.030551 5.5273e-06
1:191331003 G A 0.968535 5.9488e-06
1:191352885 A C 0.320678 2.5939e-05
1:191363667 G C 0.027437 -2.0095e-05
1:191376124 A G 0.443867 -2.3726e-06
1:191384980 A G 0.075296 3.2665e-07
1:191387932 C T 0.051854 -1.6959e-05
1:191394203 C G 0.196177 1.5248e-06
1:191410431 G A 1.960242 -1.7886e-05
1:191420181 C A 0.108546 9.0395e-06
1:191422804 T C 0.115325 2.3713e-05
1:191423745 T C 0.166109 5.9851e-07
1:191424963 T C 0.194609 -4.9946e-06
1:191427302 T C 0.051089 -1.6271e-05
1:191429759 G C 0.074939 -5.2838e-06
1:191431169 A G 0.585990 -9.9899e-06
1:191432085 T C 1.409063 9.9736e-06
1:191433463 C A 0.077203 -1.6424e-06
1:191433809 T C 0.060435 4.6929e-06
1:191435049 G A 0.997875 -4.2339e-06
1:191437899 C T 1.567529 2.4646e-05
1:191448288 T C 0.079165 9.8354e-07
1:191449983 G T 1.400003 1.4408e-05
1:191453259 C T 0.833178 1.3808e-05
1:191455389 A G 0.045568 2.0104e-05
1:191460132 A G 0.174061 -1.0434e-05
1:191470624 A G 0.285796 4.9891e-06
1:191471282 C A 0.190737 1.1521e-05
1:191502113 T C 0.064739 1.8479e-06
1:191516242 A G 0.204017 4.1577e-06
1:191528820 T C 0.106771 7.2318e-06
1:191529098 A C 0.111552 -5.4360e-06
1:191535383 A G 0.038914 -1.3107e-05
1:191546478 T C 0.699350 -1.5351e-05
1:191554938 G A 0.075755 -5.9422e-06
1:191559356 T A 1.850812 -8.9348e-07
1:191564107 A G 0.299035 6.3652e-06
1:191586972 T C 0.303121 1.2148e-05
1:191594883 C T 0.029765 -1.6432e-05
1:191614636 C T 0.199457 8.4855e-06
1:191622901 T C 0.048512 7.1427e-06
1:191624744 T C 0.059453 -1.6257e-06
1:191687256 C A 0.073368 -8.8109e-07
1:191691144 T C 0.037432 1.5449e-05
1:191697493 C A 0.044453 2.5183e-07
1:191705989 A C 0.021670 -1.0505e-05
1:191706849 C T 0.381882 -6.5161e-06
1:191709926 T C 0.108740 -2.5224e-05
1:191710623 C T 1.602455 -1.2826e-05
1:191712635 A G 0.787990 9.2249e-06
1:191714607 A G 0.325774 -8.8650e-07
1:191729785 G A 0.066048 -1.9768e-05
1:191758108 T C 0.154114 1.7628e-05
1:191764628 A G 0.026400 -1.0718e-05
1:191768109 G A 1.878909 2.3570e-05
1:191768243 A G 0.042821 6.5771e-06
1:191778671 A G 1.460951 -2.3565e-06
1:191802809 C G 0.177015 -8.3643e-06
1:191840933 G T 0.058929 7.8632e-06
1:191849764 G A 0.823413 1.2542e-05
1:191861128 A G 0.152445 -1.1673e-05
1:191864848 G A 0.131566 -1.7351e-05
1:191867973 T C 1.428143 -1.0077e-05
1:191869281 G A 0.031234 2.3902e-05
1:191871350 C A 0.150731 -5.9853e-05
1:191871488 A G 0.021194 7.4274e-06
1:191885200 G A 0.915236 -7.2065e-07
1:191885994 C T 0.022497 9.6251e-07
1:191888200 G A 0.098843 -9.4535e-06
1:191889902 A C 0.075024 -4.4823e-07
1:191895899 C A 0.030173 1.7533e-05
1:191912403 A G 0.041032 9.4857e-07
1:191922512 T C 0.032584 1.4717e-05
1:191924125 C T 0.651923 2.9956e-05
1:191928394 G A 0.027267 -4.7614e-06
1:191942671 C T 0.334760 -2.6934e-06
1:191965724 A G 0.030925 1.5859e-05
1:191969983 A G 0.195160 -2.3915e-05
1:191975046 A G 0.194419 -3.2138e-05
1:191989112 C T 1.008438 -1.0358e-05
1:191990174 A G 0.085665 -8.5732e-06
1:191991341 A G 0.044861 8.8089e-06
1:191991548 A G 0.060347 -2.4259e-05
1:192001819 C T 0.069282 -1.1744e-05
1:192018375 C A 1.001788 -1.2479e-05
1:192039568 A G 0.167999 -5.6401e-05
1:192040083 A G 0.027766 2.7913e-05
1:192041763 T C 0.089436 -1.2642e-05
1:192049145 T C 0.109804 2.1461e-05
1:192050674 A C 0.418753 -2.4043e-05
1:192053552 C T 0.060748 -2.5494e-05
1:192061500 T C 0.999891 -7.3560e-06
1:192072520 A G 1.198434 -3.2531e-05
1:192074414 A C 0.040662 -9.2368e-07
1:192079871 A T 0.220699 3.1472e-05
1:192097366 T C 0.330181 -7.3801e-06
1:192099203 G T 0.031979 1.9878e-05
1:192101505 T C 0.199202 1.4028e-05
1:192121004 A G 0.957064 -1.8433e-05
1:192121839 T C 0.033033 -8.2738e-07
1:192138277 C T 0.024873 3.8071e-06
1:192151237 A G 0.109729 -1.2542e-05
1:192172946 A G 0.097956 -2.4233e-05
1:192175547 T C 0.095980 1.4926e-05
1:192182572 A C 0.030711 2.2353e-05
1:192187527 A G 0.056695 -6.0259e-06
1:192190678 C T 0.442585 6.8425e-05
1:192194917 T C 0.031547 -7.3330e-06
1:192196442 C T 0.042280 1.0385e-05
1:192205460 G T 0.093794 -1.3364e-05
1:192205562 A C 0.941802 2.1645e-05
1:192206094 C A 0.110705 -3.6433e-05
1:192225979 C T 0.369775 1.5083e-05
1:192248543 A G 0.021249 7.7802e-06
1:192249116 A C 0.497350 -1.6485e-05
1:192263746 T G 1.759089 7.7114e-06
1:192285539 A G 0.858829 4.8873e-06
1:192295467 A C 0.079882 -1.0485e-05
1:192306425 C T 0.161291 -2.0015e-05
1:192309947 T C 0.030374 2.7912e-06
1:192318284 A G 0.062907 1.9578e-06
1:192321189 T C 0.029898 -7.2218e-07
1:192322451 G C 0.083608 -1.6064e-05
1:192323753 A G 0.436245 1.2728e-05
1:192351673 A G 0.058769 2.9140e-05
1:192353896 C T 0.588417 -2.1241e-05
1:192361465 T C 0.034546 3.4850e-06
1:192370251 C T 1.886851 1.7196e-05
1:192375010 T C 0.098047 -6.1881e-06
1:192379292 T C 1.566356 3.6142e-05
1:192388797 T C 0.107958 -3.9853e-06
1:192391008 T C 0.024067 -2.4079e-05
1:192393937 A T 0.027627 -1.7563e-05
1:192406023 T C 0.024710 1.6088e-05
1:192407423 T C 0.196857 -9.7078e-06
1:192413924 A G 0.951066 -1.7576e-05
1:192421201 A G 0.036772 -9.2388e-06
1:192422496 C T 0.028001 2.7412e-05
1:192423895 A G 0.025199 9.5594e-06
1:192427102 C T 0.606569 -2.5112e-05
1:192427329 C G 0.419575 1.8797e-05
1:192430497 C T 0.642519 -2.3317e-05
1:192445473 A G 0.034933 1.5203e-05
1:192449716 A G 0.028603 -1.3700e-05
1:192462574 G A 0.374239 6.0175e-06
1:192485919 G A 1.399231 3.5403e-06
1:192489602 C T 0.047482 -6.0952e-06
1:192489975 G A 0.092156 -1.1759e-05
1:192492895 G A 1.566264 7.7809e-06
1:192495027 T C 0.067796 -5.6418e-06
1:192502647 T G 0.166887 4.9100e-06
1:192504625 C A 0.026444 2.6897e-05
1:192509829 G A 0.031275 -1.0580e-05
1:192511183 C T 0.454288 -1.0330e-05
1:192515174 T C 0.059830 2.2355e-05
1:192521676 T C 0.032312 2.9057e-05
1:192531645 A C 0.200389 2.4663e-05
1:192535238 C T 0.064801 -6.6707e-06
1:192537157 T G 0.032846 1.5201e-05
1:192537686 T C 1.440971 8.3414e-07
1:192541021 A G 1.635869 6.7174e-07
1:192546142 G A 0.225146 -3.1071e-06
1:192547791 C T 0.113234 -1.3022e-05
1:192548045 C T 0.256068 1.3671e-05
1:192550968 C A 0.180605 -8.9677e-06
1:192551624 A G 0.560563 1.3998e-05
1:192552600 A G 0.433447 2.2296e-05
1:192552802 T G 0.625550 3.2874e-05
1:192553287 T C 0.031489 2.2699e-07
1:192554439 T C 0.210673 1.3637e-05
1:192559253 T C 0.040166 1.1515e-05
1:192559719 A G 0.107754 1.1849e-05
1:192561179 C T 0.430720 3.1954e-05
1:192563580 A G 0.267549 1.4069e-05
1:192564358 A C 0.091557 2.0760e-05
1:192566347 C G 0.143493 3.3132e-05
1:192571244 A G 0.282665 7.2591e-05
1:192574491 C G 0.082164 4.1048e-06
1:192578763 C T 0.794790 3.7525e-05
1:192580408 T C 0.377421 3.7117e-06
1:192588493 T G 0.410348 -1.5264e-05
1:192589752 G T 0.932588 3.4068e-05
1:192597872 A C 0.574230 2.2879e-05
1:192598266 G A 0.466694 3.0655e-05
1:192599836 C T 0.948228 6.5482e-06
1:192604314 A C 1.898576 2.4414e-05
1:192606772 G A 0.043341 2.3407e-05
1:192618028 C G 0.096990 -5.4286e-06
1:192620942 T C 0.062397 -4.5159e-06
1:192621580 T C 0.740458 -5.6466e-06
1:192627952 G A 0.942424 -1.5347e-05
1:192630872 G A 0.049821 -4.3933e-06
1:192646833 G A 0.069210 1.6913e-05
1:192647139 A G 0.025315 -6.6586e-06
1:192647340 A G 0.080559 6.7648e-06
1:192664002 A G 0.495477 3.0005e-05
1:192666096 G C 0.059575 1.4102e-05
1:192675711 G A 0.069010 -3.6788e-07
1:192691331 C T 0.063223 5.2303e-06
1:192706797 A G 0.034114 -2.2598e-05
1:192708103 A G 0.068313 -3.3758e-06
1:192722108 C G 0.950893 -1.6483e-05
1:192725125 C T 0.135293 1.2098e-05
1:192726060 C A 0.020229 1.7226e-05
1:192732188 A G 0.082857 1.3150e-06
1:192736625 T C 0.026508 -8.3413e-06
1:192736716 A G 0.044585 2.3680e-05
1:192742523 G A 0.046136 4.0893e-06
1:192756895 T G 0.773354 -3.1481e-05
1:192757128 C T 0.107608 -2.2360e-06
1:192758615 C A 0.914389 -3.7832e-05
1:192767833 T C 0.135163 4.0151e-06
1:192768324 A G 0.140746 1.2370e-05
1:192768710 G C 0.548490 -6.2420e-06
1:192777117 A C 0.027175 8.8228e-06
1:192789977 T C 0.099853 1.9017e-06
1:192790972 T C 0.153223 -7.4345e-07
1:192800241 C T 0.065321 2.2730e-06
1:192808766 A G 0.032166 1.3032e-05
1:192809225 A G 1.433127 -2.7918e-05
1:192810565 T C 0.114533 1.9660e-05
1:192814574 C A 0.733481 4.9217e-06
1:192815682 A G 0.679999 6.7859e-06
1:192819235 T C 0.032057 -5.1171e-07
1:192824142 G C 0.053190 -6.1170e-06
1:192835293 C T 0.110113 5.3781e-06
1:192843391 T C 1.413177 8.1012e-05
1:192875675 A G 0.033301 -9.0061e-06
1:192877721 A G 0.553158 -6.2161e-05
1:192880701 G T 0.450504 -2.5708e-05
1:192883135 T G 0.037860 2.3592e-05
1:192884021 G A 0.802164 3.3269e-06
1:192886782 C T 0.765181 7.5450e-06
1:192900182 A C 0.907134 -1.1516e-05
1:192900657 T C 0.192158 4.7819e-06
1:192923175 T C 0.226649 -2.7032e-06
1:192929032 C T 0.057440 -1.8023e-06
1:192940642 A G 1.213584 -2.2396e-05
1:192942008 T C 0.043042 -7.5664e-06
1:192947351 G A 0.223433 -6.6310e-06
1:192952704 A G 0.087491 1.0079e-05
1:192957219 G A 0.076669 -2.5893e-05
1:192965520 A G 0.076819 -1.4577e-05
1:192982703 C T 0.051113 2.9171e-05
1:192987925 T C 0.038721 -2.6305e-06
1:193021970 G A 0.063186 -9.9546e-06
1:193024643 T C 0.090180 3.0558e-06
1:193029046 A C 0.058206 -5.7581e-06
1:193030600 A G 0.452911 1.8173e-05
1:193035013 G A 0.068887 -1.8301e-06
1:193037742 C T 1.680141 7.5797e-06
1:193039072 G A 0.037211 3.2478e-06
1:193039459 A G 0.031122 -6.7680e-06
1:193054088 T C 0.149041 1.2785e-05
1:193054154 A G 0.893320 -1.3376e-05
1:193069869 T C 0.022663 -2.6031e-06
1:193071903 T C 0.032547 -7.3283e-06
1:193074511 G A 0.041444 -1.8786e-05
1:193078262 T C 0.055288 2.3029e-05
1:193082149 G A 1.956241 -2.6128e-05
1:193083022 T C 1.472388 1.4033e-05
1:193083097 C T 0.091938 2.1849e-05
1:193096624 G T 0.025410 -2.3304e-05
1:193102589 A G 0.068105 1.4486e-06
1:193114402 G A 0.082816 -1.4936e-09
1:193115066 G A 0.058348 1.5109e-06
1:193117505 T C 0.060061 -1.8111e-05
1:193134159 A G 0.074643 -1.8682e-05
1:193135598 G A 0.449372 1.8390e-05
1:193158380 G A 1.922103 -1.7038e-05
1:193166683 G A 1.358515 3.3193e-06
1:193174838 G A 0.066453 1.7661e-05
1:193178277 G A 0.055189 2.8372e-05
1:193178577 T C 0.076931 -2.0579e-05
1:193180101 T C 0.049423 6.9567e-06
1:193186626 T C 0.229155 1.5734e-06
1:193204942 T C 0.048638 2.8646e-07
1:193214829 A G 0.035885 1.6641e-05
1:193218843 G C 0.190196 -1.7051e-05
1:193228075 A G 0.092037 2.1417e-05
1:193233099 A C 0.033546 -1.2575e-05
1:193253702 A G 0.450772 1.7810e-05
1:193258813 A G 0.107271 -2.6314e-05
1:193259107 G A 0.055849 -2.1946e-05
1:193260360 G A 0.022129 1.2808e-06
1:193262059 A G 0.061833 -7.5429e-06
1:193263354 A T 0.027161 4.7358e-06
1:193265547 T C 0.033838 -5.6615e-07
1:193270780 A G 0.036939 2.9249e-06
1:193274529 A G 0.025390 -2.2916e-05
1:193278535 A G 0.020345 8.6573e-06
1:193282883 T C 0.521699 -1.1258e-05
1:193289417 T C 0.061129 -2.8348e-06
1:193290562 A G 0.065498 -9.8364e-06
1:193299093 T C 0.152900 2.4116e-06
1:193331558 C T 0.073191 2.0494e-05
1:193334867 T C 0.653799 8.5450e-06
1:193340019 T C 0.404137 5.9431e-08
1:193345099 A G 0.022823 7.8329e-06
1:193356684 C T 1.199175 1.1675e-05
1:193359502 T G 0.058497 -1.7162e-05
1:193383827 A G 0.024146 -3.1116e-06
1:193384856 C T 0.069608 1.2167e-05
1:193399574 T C 0.043933 4.3314e-06
1:193422766 G A 0.154566 -1.1903e-05
1:193424164 C T 0.501365 -1.1421e-05
1:193427087 A C 0.323616 -5.9590e-06
1:193427841 G A 0.074324 2.1004e-05
1:193437106 A G 0.288196 -1.6946e-06
1:193440876 T C 0.186688 1.3626e-05
1:193441154 G A 0.471919 3.5843e-06
1:193446592 T C 0.069666 -1.1817e-05
1:193449044 T G 0.437102 -3.8894e-07
1:193450048 G C 0.674899 2.2873e-05
1:193450413 T C 0.096871 1.7694e-06
1:193451336 G C 0.096327 -2.3460e-05
1:193455875 A G 1.041281 -2.9505e-08
1:193459006 T G 0.080749 7.0073e-06
1:193463850 A G 1.934319 -1.5498e-05
1:193464485 G A 1.176940 -1.1536e-05
1:193466341 G A 0.558825 -1.4907e-05
1:193469660 C T 0.613763 1.6695e-05
1:193482911 G A 0.030031 -1.5994e-06
1:193487466 A G 0.513547 2.5361e-07
1:193493440 A G 0.051382 9.7381e-07
1:193494656 A C 0.122013 7.4332e-05
1:193502053 G A 0.077302 1.3567e-05
1:193503444 C T 1.954327 -1.7447e-05
1:193504005 G A 1.199869 -4.2937e-07
1:193511150 A G 0.060350 -1.4725e-05
1:193514167 G T 0.998327 2.3702e-07
1:193520316 C G 0.032479 -1.4344e-06
1:193536166 A G 0.083629 -9.0086e-06
1:193537583 A C 0.095933 -4.5175e-07
1:193545403 G T 0.177178 2.4504e-06
1:193546676 A C 0.167727 9.6385e-06
1:193548522 T C 0.232133 -8.3229e-06
1:193548970 C T 0.023071 6.3368e-06
1:193564497 A C 0.115489 -2.4933e-05
1:193567975 T C 1.097589 -5.6860e-06
1:193570334 G A 0.165021 -2.8945e-06
1:193571465 T A 0.072977 1.8400e-05
1:193572398 C T 1.045894 -2.2488e-06
1:193575312 T C 0.049933 -6.0517e-06
1:193576184 T C 0.059453 1.8636e-05
1:193592394 G A 0.304077 2.0405e-05
1:193594794 T C 0.274719 4.5848e-06
1:193599144 A G 0.074823 -7.2971e-06
1:193621541 G A 0.038520 -5.4607e-06
1:193625305 T G 0.056957 -9.7812e-06
1:193631501 G A 0.170188 1.3455e-05
1:193636323 A G 1.088633 3.1905e-05
1:193640208 A G 0.061221 4.7704e-06
1:193645287 A G 0.030962 -2.4607e-06
1:193665026 T C 0.260763 -5.7719e-05
1:193674124 A C 0.042284 1.8837e-05
1:193679397 G A 0.075707 -1.1274e-05
1:193682630 G A 0.268980 -1.0896e-05
1:193706122 A G 1.813792 -2.7898e-06
1:193707234 G A 0.158122 -3.1168e-05
1:193715749 T C 0.092536 -4.7545e-06
1:193716739 C A 0.112021 5.2441e-06
1:193720679 C G 0.073086 -2.2151e-05
1:193722635 G A 0.021293 -1.3057e-05
1:193725592 T C 0.076907 2.7739e-05
1:193729907 A G 0.240544 5.7683e-05
1:193734900 A G 0.109631 8.3131e-06
1:193736023 G A 0.293221 -1.2228e-05
1:193738316 A G 0.083234 -6.5766e-06
1:193738660 T C 0.998960 -2.4176e-06
1:193738699 T C 0.032723 1.2936e-05
1:193740898 T C 0.052225 -1.8220e-05
1:193742984 C T 1.269609 -8.3418e-06
1:193756625 G T 0.051718 -2.5298e-05
1:193758766 A G 0.060881 1.6252e-06
1:193759596 T C 0.132607 -2.5048e-05
1:193763292 G A 1.545665 2.5055e-05
1:193763899 G A 0.269786 -3.9969e-05
1:193769491 T G 0.050793 -5.1622e-06
1:193771677 T C 0.105143 -8.8730e-06
1:193777949 T G 0.089970 -7.4116e-06
1:193778021 T C 0.055169 1.6359e-06
1:193780066 A G 0.111276 -3.3338e-05
1:193787201 T C 0.071151 -1.4751e-05
1:193788485 A G 0.330558 -5.6999e-05
1:193791610 G A 0.039645 2.2437e-05
1:193798605 C A 1.647115 1.9188e-05
1:193800259 T C 0.547218 2.6208e-05
1:193806511 T C 0.184100 1.1442e-05
1:193815221 G A 0.039951 2.5438e-05
1:193820766 C T 0.059997 1.7916e-05
1:193820890 G A 0.336011 6.0746e-06
1:193826798 A G 0.041257 -4.0871e-07
1:193835484 C T 0.130366 3.0858e-06
1:193849819 T C 0.060904 -1.3015e-06
1:193850820 G A 1.630708 2.0569e-04
1:193860718 C A 0.031785 -1.3057e-05
1:193863165 T G 1.634465 1.7819e-04
1:193864246 G T 0.105411 1.3863e-05
1:193875236 T G 0.151697 -7.8456e-06
1:193876342 G A 1.111609 1.3479e-05
1:193878858 G A 0.531657 6.0760e-05
1:193879922 A C 0.759701 1.2351e-05
1:193901127 A G 0.038850 1.4144e-05
1:193904497 T C 0.491064 7.4279e-06
1:193908559 C G 0.061707 -2.6104e-05
1:193908726 T G 0.102107 1.2709e-05
1:193909189 T C 0.027756 1.5018e-05
1:193914818 C T 0.361520 4.3645e-05
1:193921548 T C 0.913155 -5.3150e-06
1:193922330 A G 0.388467 5.6442e-05
1:193924249 T C 0.024679 -3.1376e-06
1:193930305 T C 0.390891 2.0179e-05
1:193934464 A G 0.040550 6.5281e-06
1:193934750 C T 0.221855 2.2049e-06
1:193942506 C T 0.172816 -6.5896e-05
1:193945081 G A 0.393421 -1.4615e-05
1:193946018 A G 0.089215 1.4694e-05
1:193952059 T C 0.069737 2.0995e-05
1:193958320 T C 1.156521 1.8519e-05
1:193960610 A G 0.037619 1.5657e-06
1:193961911 T C 0.058511 1.8352e-06
1:193968580 G A 0.039248 -1.6364e-05
1:193974716 C T 0.092026 1.1990e-05
1:193983836 T C 0.028385 5.9418e-06
1:193991229 G A 0.054146 -2.5710e-05
1:193994459 A G 0.132185 1.3568e-05
1:193996368 C T 1.693676 2.7872e-05
1:193998886 A C 0.061119 -1.2677e-05
1:194008668 C T 0.262045 5.7312e-06
1:194009385 T C 1.644780 1.5633e-05
1:194010312 C T 0.213893 -6.8436e-05
1:194015337 G T 0.075017 1.7526e-05
1:194026099 G A 0.051266 7.1003e-06
1:194026413 A C 0.055573 2.3282e-05
1:194030168 C T 0.045547 -7.0535e-06
1:194030338 A C 0.130614 9.0731e-06
1:194032874 C T 0.093427 2.0421e-05
1:194037221 C G 0.331133 -9.1710e-06
1:194040018 A G 0.114064 -7.4149e-06
1:194053230 T C 0.060479 1.5229e-05
1:194053933 T G 0.037622 -1.9628e-05
1:194054361 T C 0.029854 7.8585e-06
1:194070081 T G 0.640819 -7.3330e-05
1:194072769 T C 0.153060 -6.7882e-06
1:194074046 G A 0.080844 -2.8205e-05
1:194077212 A C 0.039928 6.3008e-06
1:194079963 T C 0.106071 -3.4085e-07
1:194080827 T G 0.393465 -1.1564e-05
1:194087520 A G 0.041825 3.1628e-06
1:194095645 T C 0.029201 1.0641e-05
1:194098639 A G 0.035504 6.6206e-06
1:194102934 A C 0.044504 1.7278e-05
1:194106280 T C 0.267495 -3.2831e-05
1:194109419 C G 0.230712 -5.6362e-06
1:194109503 A C 0.034104 1.0102e-05
1:194118455 A C 0.568566 9.3460e-06
1:194125320 G T 0.106867 -2.4404e-05
1:194125739 C T 0.031047 5.1023e-06
1:194127430 T C 0.029425 3.6722e-05
1:194133036 C T 0.091238 9.6500e-06
1:194134714 C T 0.302792 1.8846e-05
1:194145754 G A 0.056491 1.7327e-06
1:194147462 T C 0.171093 3.4375e-06
1:194154914 T C 0.215134 -1.2121e-05
1:194165152 A G 0.066259 -1.6930e-05
1:194187702 T C 1.953572 2.6044e-05
1:194212515 G T 0.038432 1.1155e-05
1:194218779 G A 0.049430 3.5791e-06
1:194221178 C T 0.025733 -7.7088e-06
1:194234958 A G 0.064331 1.5380e-05
1:194250703 G A 0.203887 1.1916e-06
1:194262018 T C 1.292273 1.3353e-05
1:194265583 T C 0.117127 -1.6939e-05
1:194266041 A C 0.047057 -9.5540e-06
1:194266626 G A 0.037731 1.4547e-05
1:194270704 T C 1.920686 3.2741e-05
1:194274835 C T 0.020800 3.7728e-06
1:194286818 A G 1.477665 1.6210e-05
1:194289990 C T 0.089446 7.7271e-06
1:194296329 C A 1.816525 1.6113e-05
1:194308527 A G 1.965655 2.1226e-05
1:194310421 C T 1.944508 3.8634e-05
1:194314227 G A 0.039873 3.1473e-06
1:194320491 T C 0.087460 -1.2053e-05
1:194324826 A G 1.735701 3.2021e-05
1:194339854 A G 0.030211 4.3043e-05
1:194347795 A G 0.127497 -1.3222e-05
1:194347955 G A 0.023136 1.1216e-05
1:194353761 C T 0.433046 -5.6714e-06
1:194356127 A G 0.283430 -2.4415e-06
1:194356260 C T 0.091805 -1.2995e-06
1:194368842 T C 1.399972 1.4289e-05
1:194368935 G A 0.065773 1.3873e-06
1:194369308 G A 1.964672 2.3889e-05
1:194377232 G A 0.223464 5.5736e-06
1:194382825 T C 0.251900 1.9036e-06
1:194387377 C T 0.124845 7.2361e-06
1:194390467 G A 1.298311 1.5008e-05
1:194394426 C T 1.764705 1.4409e-05
1:194413150 G A 0.042926 -7.0400e-06
1:194420305 G A 0.087372 2.9527e-06
1:194422151 A G 0.238338 1.6635e-05
1:194423101 G A 0.252240 6.2954e-06
1:194456237 G A 0.041376 -3.3021e-06
1:194464040 G A 1.306052 1.2695e-05
1:194467168 T C 0.073596 -1.2112e-05
1:194470975 A G 0.092400 1.6744e-06
1:194474263 C T 0.026107 -3.5363e-06
1:194482268 T C 0.045986 2.8426e-05
1:194482366 A G 0.030755 -1.3623e-05
1:194488293 G A 0.049328 9.5646e-06
1:194489088 G A 0.214916 -9.5113e-06
1:194509372 C A 0.042263 -2.3425e-05
1:194519923 C T 1.145846 2.3275e-06
1:194531101 G A 0.130995 1.1044e-05
1:194537085 C T 1.655574 1.4098e-05
1:194538208 C A 0.199070 1.3407e-06
1:194550938 A C 1.657940 8.9905e-06
1:194558050 A C 1.466622 2.3510e-06
1:194568333 C A 0.366164 1.3486e-04
1:194581685 C A 0.150109 3.2359e-05
1:194590401 C A 0.597900 8.4894e-05
1:194593636 G A 0.111419 -2.0697e-05
1:194602038 C T 0.036409 -1.4295e-05
1:194640129 T C 0.173500 -1.8836e-05
1:194644709 G A 1.066586 1.0667e-04
1:194665178 G A 0.070363 -2.4748e-05
1:194671380 G A 0.072457 4.7656e-06
1:194671773 C A 0.059079 3.3885e-05
1:194676825 T C 1.672859 -1.6329e-05
1:194689617 A G 0.048267 1.5696e-05
1:194707268 T G 0.112833 1.1374e-05
1:194707591 A G 0.462988 3.1981e-06
1:194709793 A G 0.054907 3.1417e-05
1:194717979 C T 0.359626 1.1778e-04
1:194734802 C G 0.056189 -1.3643e-05
1:194736059 G A 0.046452 1.8200e-05
1:194748202 G A 0.670187 2.4178e-05
1:194751481 T C 0.063849 2.0225e-05
1:194759579 A G 0.046316 4.5995e-05
1:194764958 G T 0.083302 -1.5481e-05
1:194766579 T C 0.755668 2.8673e-05
1:194778013 C T 0.581985 -8.1511e-06
1:194788236 A G 0.068540 5.2164e-05
1:194799465 G T 0.261015 2.7653e-05
1:194804246 C T 0.335386 3.6660e-05
1:194812816 G A 0.600334 2.0845e-06
1:194819688 A G 0.070727 4.8490e-07
1:194823612 C G 0.059140 1.4226e-05
1:194838945 A G 0.817494 -6.0320e-06
1:194839289 A G 1.260008 -3.2513e-06
1:194850451 T C 0.056073 -2.3361e-05
1:194850696 C T 0.052133 4.1855e-06
1:194853385 G C 0.182006 -2.7730e-06
1:194859967 A C 0.029901 -1.0621e-05
1:194862648 A G 0.051290 1.4006e-05
1:194863671 G A 0.236012 -7.8704e-06
1:194872178 G A 0.720123 -8.5774e-06
1:194884655 G A 0.022602 -2.2869e-05
1:194898940 A G 0.060867 -7.7310e-05
1:194899839 T G 0.952236 -1.5212e-05
1:194911758 C G 0.452819 2.9516e-06
1:194939903 C T 0.030768 3.1419e-05
1:194940699 G A 0.965713 -9.9049e-06
1:194941337 G A 1.400910 -1.7268e-05
1:194949718 C T 0.053272 -7.1268e-06
1:194963167 A G 0.058236 2.4058e-05
1:194973520 T G 0.055363 -2.5950e-05
1:194974689 T C 1.160618 -1.9465e-05
1:194978642 G T 1.895428 1.2540e-05
1:194985264 C T 0.237515 5.0292e-06
1:194985470 C T 0.296937 -1.6873e-05
1:194986006 G A 1.398150 -1.6192e-05
1:195010385 G A 0.082609 9.6247e-06
1:195017692 T A 0.046102 6.0672e-05
1:195031109 A G 0.447243 -1.6897e-06
1:195038022 G T 0.415132 -1.0022e-05
1:195038957 T C 0.114550 -1.0478e-05
1:195042525 G A 0.753666 -1.6317e-05
1:195043810 T G 0.376371 2.6380e-05
1:195045183 A C 1.166656 -1.8352e-05
1:195049565 A C 0.413816 -2.4782e-06
1:195050283 C G 0.053398 -4.9913e-06
1:195065874 T C 0.272006 -1.7290e-05
1:195069542 A G 0.030694 1.3345e-05
1:195072693 G A 0.677272 -2.1299e-05
1:195102538 T C 0.057943 -5.1295e-05
1:195107310 G A 0.056070 -3.1011e-05
1:195108615 T C 0.045632 -1.6002e-05
1:195113302 C T 1.075010 -6.0953e-05
1:195135737 T C 1.581461 -4.1076e-06
1:195136183 G A 0.051123 -5.4566e-07
1:195139293 A G 0.504119 6.3264e-05
1:195145840 C T 0.025441 2.0927e-05
1:195154228 C A 0.287462 -1.9313e-05
1:195154309 C T 0.039370 -9.3849e-06
1:195155293 G A 1.710376 -9.9549e-06
1:195161563 T C 0.069761 -1.7047e-05
1:195172258 C T 0.099540 5.5597e-06
1:195186181 C T 0.831008 7.6906e-06
1:195191753 A G 0.037789 -8.1435e-06
1:195210587 T G 0.101152 -2.0288e-05
1:195212738 T G 0.324527 2.6284e-06
1:195224506 A G 0.097806 -2.8580e-05
1:195226251 G A 0.425835 -4.0766e-06
1:195229043 T C 0.049620 4.0972e-05
1:195241106 C T 0.730931 -1.4186e-05
1:195243598 T C 0.052816 -3.2900e-05
1:195244941 A G 0.054013 -3.7759e-06
1:195245063 A G 0.093988 2.8237e-05
1:195245149 C T 0.570378 -2.3708e-05
1:195249999 G A 0.118242 -1.0539e-05
1:195273096 G T 0.302200 -3.2799e-05
1:195279977 G A 0.207763 2.0690e-05
1:195280379 G A 0.037364 -1.1437e-05
1:195280424 C T 0.354680 -8.8235e-06
1:195298550 T C 0.387583 2.9495e-06
1:195303069 C G 0.056774 -1.5835e-05
1:195325269 C T 1.582342 3.0076e-05
1:195337628 G C 0.107669 5.5963e-06
1:195343827 A G 0.533748 -1.0777e-06
1:195350153 C T 1.083279 2.1574e-05
1:195355477 A G 0.022833 2.2487e-05
1:195379624 A G 0.035365 8.7762e-06
1:195381965 A G 0.035946 1.7915e-06
1:195384958 C G 0.109695 -2.3529e-06
1:195386897 C T 0.293401 -1.3421e-05
1:195404265 T G 0.489421 2.5156e-05
1:195404348 G T 0.063502 5.2303e-06
1:195422266 T C 0.219873 -1.5923e-05
1:195430887 G C 0.096293 9.3162e-06
1:195437941 C T 0.029004 2.3406e-06
1:195438453 T C 0.094379 -2.9100e-05
1:195438742 G A 0.055098 -2.0873e-05
1:195439716 T C 1.585035 3.0194e-05
1:195444855 G A 1.610795 2.6987e-06
1:195450219 C T 0.060371 8.1635e-06
1:195453587 A G 0.326750 -1.4713e-05
1:195455595 T C 1.216725 2.1385e-05
1:195458694 C T 0.065940 7.0109e-06
1:195458697 G A 0.046394 1.7415e-06
1:195468577 C T 0.060809 3.1008e-06
1:195468849 A C 0.046571 1.7015e-05
1:195477281 T G 0.045629 1.3762e-05
1:195506117 C A 0.321317 1.2402e-05
1:195527078 C T 0.949727 -5.3220e-07
1:195531423 C T 0.655115 3.4210e-06
1:195540124 G A 1.604903 5.7852e-06
1:195547293 T C 1.585691 8.7258e-06
1:195547504 G C 1.898376 1.6600e-05
1:195561843 A G 0.654714 6.8526e-06
1:195566158 T C 0.340183 -1.2576e-05
1:195567049 C T 1.005657 -1.0364e-05
1:195568793 C T 0.027743 1.3965e-05
1:195589012 T A 0.138992 3.0651e-06
1:195606377 C T 0.053248 -1.5600e-05
1:195619403 A G 0.050912 1.5026e-05
1:195631098 C A 0.130444 -5.5506e-06
1:195632118 C T 0.750239 9.0833e-06
1:195632382 C T 1.442966 -1.3614e-06
1:195637256 A G 1.647289 -1.4710e-05
1:195643222 T C 0.028406 -1.1568e-05
1:195645668 C T 0.080732 -4.3587e-06
1:195656401 C G 0.070064 1.8044e-06
1:195659696 C T 0.059313 1.1721e-05
1:195668836 G T 0.206352 -1.6930e-05
1:195672584 G A 1.611618 -4.0274e-05
1:195675341 C T 0.235169 -2.1664e-05
1:195675776 T C 0.737377 -5.8259e-05
1:195701750 G A 0.982542 -1.1139e-04
1:195711412 A G 0.495422 2.8730e-05
1:195714869 T C 0.051946 8.5360e-06
1:195723574 G T 0.076479 1.5172e-06
1:195728561 C T 0.739805 -5.3851e-05
1:195732532 C T 0.030241 1.7037e-05
1:195743368 C G 0.199165 -2.0518e-06
1:195750292 A C 0.122227 -6.0479e-06
1:195754174 A C 0.036555 -1.5922e-05
1:195761306 C T 0.255449 -1.8501e-05
1:195769052 C T 0.068078 3.9011e-05
1:195781102 T C 1.188724 2.9816e-05
1:195786666 T C 0.289617 1.4450e-05
1:195803702 A G 0.037041 3.0441e-05
1:195804546 T G 1.171854 2.3730e-05
1:195821403 A G 1.171844 2.4651e-05
1:195825276 A G 1.942638 1.8547e-06
1:195832997 G A 0.737041 2.6720e-05
1:195836536 A G 0.765242 -1.4770e-05
1:195851314 T C 0.119990 -1.3187e-05
1:195852964 C T 0.576440 -2.3721e-05
1:195853910 A G 0.950767 3.4474e-06
1:195858052 T C 0.149432 -1.3325e-06
1:195859179 C T 0.412409 -1.5739e-05
1:195862052 G A 0.032196 6.1593e-06
1:195862727 T C 0.049505 -5.7192e-07
1:195863337 C T 0.335345 -2.7382e-06
1:195863415 T C 0.244440 2.5737e-05
1:195867743 C T 0.881027 6.5209e-06
1:195868725 G A 0.080610 2.4109e-05
1:195869839 C T 0.038727 -7.0291e-06
1:195870305 A G 0.544577 8.8661e-06
1:195881459 A G 1.537553 1.0643e-05
1:195881866 G T 0.072998 -1.0020e-05
1:195886171 A G 0.043977 2.2663e-05
1:195903405 A G 0.059256 -1.3733e-05
1:195911568 C A 0.288665 1.8770e-06
1:195914273 G A 0.814519 7.3343e-06
1:195916417 T C 0.312920 1.5751e-06
1:195918628 C T 0.439651 2.2173e-05
1:195920345 C T 1.360402 5.0231e-05
1:195922462 A G 0.064794 1.1866e-05
1:195923004 G A 0.022945 3.2114e-06
1:195923203 C A 0.128037 4.6625e-06
1:195927526 C A 0.445543 -2.1160e-05
1:195931980 G A 0.075129 1.8012e-05
1:195937560 A G 0.144163 4.6348e-06
1:195937702 G A 1.006976 1.0218e-05
1:195937811 C A 0.072131 1.0926e-05
1:195939829 T C 0.667011 1.4361e-05
1:195941873 T G 0.427072 -3.5264e-05
1:195943172 A G 0.040930 -1.9989e-05
1:195944091 A G 0.081677 -2.5621e-05
1:195954505 G T 0.578252 5.2186e-05
1:195969713 C A 0.490856 5.0495e-06
1:195974678 T C 0.034202 2.6193e-06
1:195978714 G T 0.021524 2.2301e-05
1:195985616 A C 0.166047 -1.1045e-04
1:195986150 T C 0.302751 1.3659e-05
1:195988607 T C 0.113255 -5.3026e-07
1:195991301 T C 0.058378 4.4746e-05
1:195996954 A G 0.034090 8.7955e-06
1:195998089 T C 0.028983 -2.8111e-05
1:195999508 C T 0.249697 1.8385e-05
1:196003100 T C 0.742752 1.5950e-05
1:196012896 G A 0.041002 -3.0524e-05
1:196014376 A G 0.251910 -6.2140e-06
1:196014544 T C 0.476336 -2.7532e-05
1:196017413 T C 0.383507 4.5189e-05
1:196026346 A G 0.087491 -1.0416e-05
1:196026853 A C 0.028712 -5.8097e-06
1:196035449 C G 0.041226 1.2072e-05
1:196042662 A T 0.426107 4.0324e-05
1:196050476 A G 0.084139 -4.9767e-06
1:196050876 T C 0.228842 -2.8935e-05
1:196054861 A G 0.065450 -4.8190e-06
1:196057899 A G 0.253912 1.5929e-05
1:196061849 G A 0.115958 3.8246e-05
1:196068302 A G 0.114815 -2.8113e-05
1:196069691 A G 0.030133 -6.3399e-06
1:196080988 G A 0.890648 -1.2236e-05
1:196082250 C T 0.034576 -1.7580e-05
1:196091770 G T 0.397725 1.7492e-05
1:196096194 T G 0.145686 -6.0773e-05
1:196098961 G A 0.486953 2.8333e-05
1:196105316 G A 0.029153 1.2086e-05
1:196119348 T C 0.119415 7.6161e-06
1:196119369 A G 0.129278 1.7075e-07
1:196120763 A C 0.201790 6.6008e-06
1:196124309 T C 0.081691 1.4528e-05
1:196137377 C T 0.173711 4.9675e-08
1:196154898 T C 1.803398 8.5285e-05
1:196163784 T C 0.075510 1.3947e-05
1:196166502 C A 0.058358 3.5617e-08
1:196170439 C T 0.925768 -2.1423e-05
1:196170801 G A 0.036558 -1.1097e-05
1:196177312 A G 0.052874 4.1528e-06
1:196179074 C A 0.039744 -2.8483e-05
1:196180018 C T 0.144890 1.5084e-06
1:196183282 C T 0.052099 1.8598e-05
1:196209945 T G 0.608150 5.7942e-05
1:196221130 T C 0.100240 1.1146e-05
1:196227832 C A 0.049410 -3.5032e-05
1:196241504 A C 0.068778 -1.7637e-05
1:196246922 C T 1.807084 9.0837e-06
1:196250413 T C 1.669721 1.0075e-05
1:196258591 C A 0.033978 -2.1501e-05
1:196267532 G A 0.023180 2.2732e-05
1:196270326 T C 0.079158 -7.7429e-06
1:196276744 G A 0.039707 -2.6717e-05
1:196281802 C T 1.097504 6.5212e-06
1:196290251 A G 0.051494 1.0769e-05
1:196314140 G A 0.209174 1.3866e-05
1:196314973 C A 1.922025 -2.1165e-05
1:196322394 A C 0.074952 -2.0311e-05
1:196326298 C T 0.083326 -4.5256e-06
1:196331529 C T 0.055179 4.0229e-05
1:196359639 T C 0.103729 -1.8342e-06
1:196360962 G A 0.027828 -9.4372e-06
1:196363561 A G 0.037017 -2.3851e-05
1:196370384 A G 0.099652 1.1175e-05
1:196376140 G C 0.091914 8.9162e-06
1:196378910 A G 0.026692 -1.2405e-05
1:196384549 G A 0.085740 9.6498e-06
1:196386376 T C 0.167951 -1.7295e-06
1:196387741 A C 0.625809 -3.0712e-05
1:196412070 G A 0.035042 -1.4795e-05
1:196422826 G A 0.175043 -1.2540e-05
1:196424797 C G 0.083860 -9.4419e-06
1:196430377 C T 0.035229 2.7005e-05
1:196435417 A G 0.040805 -1.4832e-06
1:196438293 A G 0.050994 1.9954e-06
1:196448149 A G 0.055917 1.7219e-05
1:196448676 A G 0.079416 -6.9779e-06
1:196448876 A G 0.167907 -3.9777e-06
1:196472985 G T 0.043654 1.1384e-05
1:196494547 C T 0.612311 -4.9794e-06
1:196502836 A T 0.115682 1.2451e-05
1:196512722 C A 0.090802 1.1854e-05
1:196529723 T C 0.031659 -1.4236e-05
1:196535416 A G 0.045551 1.1234e-05
1:196539338 A C 0.057746 5.9849e-06
1:196547974 C T 0.089987 9.3706e-06
1:196568270 T G 1.818946 1.1408e-05
1:196569434 G A 0.047108 1.9043e-05
1:196570706 G A 0.621562 -2.0938e-05
1:196573038 G T 0.044697 1.9994e-05
1:196591471 C T 0.096722 2.7034e-05
1:196600605 G A 0.033315 -1.0274e-05
1:196620917 T C 0.562038 4.9193e-05
1:196620941 T C 0.026311 2.9218e-06
1:196623337 C T 0.323993 -1.9915e-05
1:196642233 A G 0.461070 -2.9822e-05
1:196643762 T C 0.024299 -7.6905e-06
1:196652834 T C 0.298674 6.8275e-06
1:196656617 A G 0.042379 -3.2002e-06
1:196660261 G A 1.229213 -3.7896e-06
1:196672385 A G 1.227822 -2.7435e-07
1:196675680 A G 0.068129 1.2307e-05
1:196686918 A G 0.385162 1.8354e-05
1:196687117 C T 0.035287 2.1284e-05
1:196692940 C T 0.117722 1.3881e-05
1:196693075 T C 0.033764 -1.5054e-05
1:196693159 A G 0.041175 1.7401e-05
1:196693761 T C 0.043368 -1.9052e-05
1:196696857 G A 0.086097 3.0418e-05
1:196696875 T G 1.742936 2.9817e-05
1:196700295 G T 0.045442 1.0691e-05
1:196701051 C G 1.147600 2.3933e-06
1:196702810 T C 0.805364 -1.2926e-05
1:196709359 A C 0.058344 -3.3026e-06
1:196709774 T G 0.343181 2.2434e-05
1:196712596 T A 0.041060 -2.8516e-06
1:196716998 A G 0.023024 1.6686e-05
1:196718179 A G 0.130975 2.9833e-05
1:196761790 A G 0.020056 -2.2320e-05
1:196837021 T C 0.050249 -3.1714e-05
1:196852518 C T 0.043905 2.6709e-07
1:196883265 A G 0.176624 6.1778e-06
1:196918741 A G 0.049838 -2.0924e-06
1:196920148 T C 0.456831 -1.0560e-05
1:196920299 A T 0.457776 -1.1108e-05
1:196920901 T G 0.047669 4.3606e-06
1:196927185 T G 0.022466 9.2963e-06
1:196928188 G A 0.034372 -9.0537e-06
1:196941274 T C 0.096807 -3.3732e-06
1:196946775 C T 0.197802 5.1055e-06
1:196955060 A C 0.451745 -2.8244e-05
1:196955354 G A 0.041508 9.8366e-06
1:196973077 C G 0.051925 5.7456e-06
1:196982027 T C 0.065270 -1.6012e-05
1:196993339 G A 1.804463 -7.6107e-06
1:197005447 C A 0.048631 -2.9229e-06
1:197017942 A G 0.035120 -2.0916e-05
1:197020658 G T 0.625394 6.2428e-05
1:197028686 T C 0.079172 -5.2116e-06
1:197037552 A C 0.066807 4.8284e-06
1:197047297 T A 0.072940 -1.5840e-05
1:197061086 C A 0.094331 -5.6952e-06
1:197070521 G C 0.161342 2.0610e-06
1:197070697 C T 0.867421 -7.1654e-05
1:197096480 G T 1.803116 -1.0589e-05
1:197098326 A G 0.040217 2.1862e-05
1:197102174 T C 0.035739 -2.1867e-05
1:197108946 G A 0.122465 2.3053e-05
1:197119778 G C 0.125552 -2.9811e-06
1:197126649 A G 0.318839 2.5206e-06
1:197127578 G A 0.210021 3.5020e-05
1:197133267 C T 0.026570 5.6265e-06
1:197150638 G A 1.793726 -6.0067e-06
1:197150731 G A 0.034600 -2.2463e-05
1:197151776 T C 0.105857 -4.2359e-07
1:197162563 C A 1.424294 1.6618e-05
1:197167465 T C 0.465446 -1.6889e-05
1:197171088 G A 0.033121 4.7892e-06
1:197186449 G A 0.071233 1.2158e-05
1:197194271 A C 0.034019 -4.0020e-06
1:197198558 C T 1.788752 -3.4881e-06
1:197201860 A G 0.036365 1.0315e-05
1:197204142 G A 0.028654 -1.2085e-05
1:197217206 G T 0.053823 -7.8575e-06
1:197219127 C T 0.544247 4.0511e-05
1:197219577 G C 0.041515 1.8028e-05
1:197236152 T C 0.050188 2.6789e-06
1:197243571 C A 1.864429 2.4550e-06
1:197244197 C T 0.436384 -2.3201e-05
1:197246490 C T 0.042624 3.2640e-05
1:197253267 C T 1.789558 -9.6815e-06
1:197264372 G T 0.024734 -1.0682e-06
1:197275153 A G 0.111994 1.8161e-05
1:197289793 T A 0.061714 -3.4440e-06
1:197304081 G T 1.353932 -2.8943e-05
1:197304361 G C 0.725764 -8.8183e-06
1:197308507 A G 0.372587 -1.6288e-05
1:197310367 G A 0.445679 -1.4385e-05
1:197310747 A G 0.102345 -2.9791e-06
1:197310777 T G 1.571541 2.1556e-05
1:197313189 T C 1.324656 5.1494e-06
1:197319799 G A 0.074317 1.6940e-05
1:197321451 G A 0.216446 -9.8416e-06
1:197329041 T A 1.561110 1.1422e-05
1:197329774 A G 0.084472 1.5023e-05
1:197337036 T C 0.035583 7.6571e-06
1:197341587 T A 0.131427 2.6721e-05
1:197341901 A G 0.216997 -5.2588e-06
1:197350704 A G 0.646099 -1.1011e-05
1:197361571 A G 0.649492 -8.4116e-06
1:197376813 A G 0.070985 1.1906e-05
1:197394947 G T 0.051198 7.9577e-06
1:197415455 G T 0.079437 1.9827e-05
1:197420724 G A 0.038921 9.6213e-06
1:197428429 C T 0.133100 9.1440e-06
1:197431246 C T 0.040754 1.1987e-06
1:197438606 T G 0.681610 3.7663e-05
1:197445879 C T 0.067622 5.0801e-07
1:197449902 A G 0.093305 1.8969e-05
1:197465128 G A 0.064416 -6.5161e-07
1:197468341 A G 0.051419 -1.8689e-05
1:197472070 A G 0.880275 1.5106e-05
1:197474654 A G 0.289260 -1.3523e-05
1:197477879 C T 0.042610 5.0904e-06
1:197480986 T C 0.213084 -1.1476e-05
1:197482265 G A 1.096059 2.8263e-06
1:197499003 T C 0.048774 1.2011e-05
1:197505460 T C 0.075513 2.8748e-06
1:197508901 A G 1.555817 1.2545e-05
1:197512404 C T 0.469689 8.9230e-06
1:197512851 T G 0.055849 -2.2885e-06
1:197512914 T C 0.109022 1.9931e-05
1:197555860 G A 0.469349 9.5564e-06
1:197570517 A G 0.029626 -7.9723e-06
1:197585077 C T 0.050100 1.8983e-05
1:197589088 A G 0.085774 -8.7420e-06
1:197607538 T C 0.043436 -2.9740e-05
1:197618445 C T 0.033216 -4.0863e-06
1:197652602 C T 1.579384 2.1751e-05
1:197661576 C T 0.040686 -2.1500e-05
1:197683734 C A 0.191362 -2.8472e-05
1:197693266 T C 0.172575 -3.1120e-05
1:197695451 C T 0.052633 -9.1557e-06
1:197727642 G A 0.646024 -5.3142e-06
1:197743274 C T 0.047258 -1.0413e-05
1:197775931 G A 0.406840 -1.7758e-05
1:197780168 T C 0.028419 -8.7565e-06
1:197781198 T C 0.412749 -5.5261e-06
1:197782332 G A 0.028715 1.2389e-05
1:197785420 G A 0.368847 1.2419e-05
1:197793482 C T 0.059578 7.5614e-06
1:197793998 A G 0.076238 6.0397e-06
1:197812669 A G 1.621620 -1.9439e-05
1:197828609 T C 0.044806 -9.9175e-06
1:197830838 C T 0.198454 9.6885e-06
1:197832749 T C 0.060245 -1.3275e-06
1:197839402 T G 0.033849 -4.0792e-05
1:197842458 T C 1.000456 3.0794e-06
1:197865112 C A 0.054700 2.1523e-05
1:197877103 G A 1.004124 -2.8867e-05
1:197878087 T C 0.029932 -3.6595e-06
1:197880773 A G 1.102515 7.1190e-06
1:197887266 T C 0.068527 -1.7695e-05
1:197887584 G A 0.058300 -6.8703e-06
1:197888308 A G 0.073518 6.9389e-06
1:197897189 G A 0.079590 1.0151e-05
1:197897263 C T 0.379791 -1.3387e-06
1:197910120 G T 0.434749 -1.9910e-06
1:197910455 T C 0.100737 -7.4852e-06
1:197912090 A G 0.159802 -1.0817e-05
1:197912389 G A 1.064029 1.0838e-06
1:197913101 T C 0.824154 -6.8854e-06
1:197913768 C T 0.050691 6.9977e-06
1:197916864 C T 0.085499 -9.1689e-06
1:197924770 A G 0.042501 7.4207e-06
1:197927517 A C 0.144390 2.2789e-05
1:197938330 T C 1.131186 9.1761e-06
1:197939323 T A 0.408172 5.0136e-06
1:197953742 G C 0.060670 1.7887e-06
1:197956286 T C 0.136465 -3.4594e-05
1:197956976 T C 0.044592 -1.0087e-05
1:197958740 C T 0.755322 1.0299e-04
1:197958900 C T 0.031265 3.5880e-06
1:197963452 A G 0.048407 -9.3140e-06
1:197964326 T C 0.034263 2.4667e-06
1:197966145 G A 0.160189 -2.6031e-05
1:197966796 T C 0.076907 -6.4865e-06
1:197968590 A G 1.521043 1.9334e-05
1:197970853 G A 0.025114 2.3131e-05
1:197975734 C A 0.138764 3.8331e-05
1:197982554 T C 1.600983 3.5577e-05
1:197986686 T C 1.079522 1.8448e-05
1:197988207 C T 0.122625 3.1693e-06
1:197992373 T C 1.105690 1.8305e-05
1:197994392 G T 0.045524 1.8743e-06
1:197999908 G A 0.266658 2.4210e-05
1:198001491 C T 0.026570 -2.1970e-06
1:198003546 T C 0.081001 -4.5385e-07
1:198011890 A G 0.077904 -8.6745e-06
1:198013635 T C 1.042477 6.8485e-06
1:198022138 T C 1.618370 -2.6082e-06
1:198040234 A G 0.037194 -1.1538e-05
1:198040978 T C 0.283287 -1.5492e-06
1:198049020 C T 0.344178 -8.9885e-05
1:198050729 G T 0.050579 2.8022e-05
1:198063771 T C 0.133722 -1.7072e-05
1:198067358 A C 0.033271 7.6876e-06
1:198076012 T C 0.404208 -3.7676e-06
1:198083107 A G 0.143452 2.1656e-05
1:198087973 G C 0.190897 4.4785e-05
1:198088979 A G 0.964880 1.8213e-05
1:198097051 T C 1.344375 -2.5552e-06
1:198099838 T C 0.165758 -2.7792e-06
1:198117538 T C 0.276511 2.4486e-05
1:198128084 A G 0.025237 -1.0320e-07
1:198145878 T C 0.713647 -9.5253e-06
1:198152431 G A 0.173932 -1.0909e-06
1:198152998 C A 0.035321 -8.4446e-06
1:198166108 G C 0.216324 -1.3765e-05
1:198176860 G T 0.171212 -7.0641e-06
1:198185193 T C 0.059062 1.7029e-05
1:198201062 G T 0.450966 2.9330e-06
1:198201701 T G 0.034763 -9.2188e-06
1:198210570 A G 1.371924 5.7589e-06
1:198211443 A G 0.026202 -2.8634e-06
1:198217330 A G 0.082745 3.2268e-06
1:198225478 A G 0.102933 -2.0681e-05
1:198237879 T C 0.208232 2.4433e-05
1:198247229 A C 0.057668 2.7707e-05
1:198254389 T C 0.242588 -1.8425e-05
1:198276799 T C 0.411606 -2.2447e-05
1:198285175 G A 0.072753 2.9401e-05
1:198286840 C T 0.661133 -9.3724e-06
1:198299057 A G 0.270371 5.8192e-07
1:198299549 C G 0.076683 1.7108e-05
1:198302489 C T 0.145774 -3.3306e-06
1:198320168 A G 0.050542 2.8606e-05
1:198323377 C T 0.251152 8.5126e-06
1:198336607 T C 0.156249 -3.7186e-06
1:198356345 A G 0.029521 -3.1135e-06
1:198370682 G C 0.045524 -5.1718e-07
1:198370859 T G 0.054057 2.1611e-06
1:198377460 T C 0.552947 -3.3060e-06
1:198387751 T C 0.053428 2.3868e-05
1:198387752 A G 0.120415 1.9799e-06
1:198406354 G A 0.034974 -1.2344e-05
1:198406402 C T 0.060622 -1.6049e-05
1:198412006 A C 0.279394 -5.7802e-06
1:198433606 G A 0.951862 7.7197e-05
1:198434064 A C 0.076516 -9.0698e-06
1:198438537 G A 0.201895 -8.1157e-06
1:198442457 G A 0.069407 -4.7601e-06
1:198458658 A G 0.061758 1.9448e-05
1:198474867 C G 0.073004 2.1767e-07
1:198483954 T C 0.042685 7.3645e-06
1:198490350 T C 0.110266 -2.6889e-05
1:198496756 G A 0.143469 -1.3329e-05
1:198501796 C T 0.568318 3.0522e-05
1:198501934 G A 0.106520 4.1385e-05
1:198505830 T C 0.060605 3.5660e-06
1:198510790 T C 0.059191 6.1533e-06
1:198513946 G A 0.458133 -2.0655e-05
1:198515714 C A 0.069016 2.5916e-05
1:198518958 C A 0.071733 2.2019e-06
1:198519142 C T 0.147661 -3.1411e-06
1:198520920 G A 0.027403 -1.1950e-05
1:198538502 A C 0.061476 3.1740e-06
1:198541652 C T 1.221349 3.1246e-05
1:198543996 C T 0.437187 -1.0460e-05
1:198547818 C T 0.596961 -9.8286e-07
1:198557610 A G 0.123699 -5.2835e-06
1:198567830 G A 1.886249 1.6162e-05
1:198568798 G A 0.040951 -1.2572e-05
1:198572333 T C 0.020807 -1.1742e-05
1:198572649 A G 0.121826 5.9624e-07
1:198574863 A G 0.218415 7.2661e-06
1:198577263 G A 0.037126 1.9600e-07
1:198582088 T C 0.089752 1.9998e-05
1:198589459 T C 0.034559 2.2078e-05
1:198590454 C A 0.134099 7.1637e-06
1:198598663 A G 0.234639 -2.2118e-05
1:198598829 C T 0.184950 -2.7993e-05
1:198600231 A G 0.095212 -1.2090e-05
1:198601148 G A 0.047278 2.4003e-05
1:198605878 T C 0.034450 6.6938e-06
1:198613504 C A 0.059626 2.4466e-05
1:198627652 A G 0.683674 1.6322e-05
1:198630882 G T 0.033835 -3.4556e-05
1:198633691 C T 0.098302 -1.1877e-05
1:198635853 G T 0.033645 1.4228e-05
1:198645051 A G 0.200280 -3.1495e-05
1:198645459 T C 0.054656 -8.1871e-06
1:198658856 T C 0.154468 -9.5340e-06
1:198668761 C G 0.032835 1.7994e-05
1:198675683 C T 0.067034 -1.4694e-05
1:198676063 C A 0.037816 1.4936e-05
1:198680254 A G 0.058956 -1.1783e-05
1:198686614 C T 0.028813 -5.8748e-06
1:198695546 C G 1.292698 -3.2113e-05
1:198700442 A G 0.256676 -2.0132e-05
1:198714895 T C 0.257265 -1.7123e-05
1:198733214 T C 0.058399 -6.8509e-06
1:198737907 G A 1.972676 9.8168e-06
1:198745000 T C 0.030979 5.8139e-06
1:198745722 C A 0.241037 -5.8999e-06
1:198746650 C T 0.059055 8.2450e-06
1:198758216 G A 0.073334 1.0694e-06
1:198766881 T C 1.198733 -5.9054e-06
1:198768617 G A 0.029007 7.4277e-06
1:198769899 A G 0.547725 -1.7606e-05
1:198779234 C T 0.260311 -2.7140e-05
1:198784714 C T 0.072892 -2.4847e-06
1:198795389 T C 1.030728 -1.8337e-05
1:198806659 T G 0.245314 -4.6420e-07
1:198810628 T C 0.139522 2.0376e-05
1:198816209 C G 0.125525 -9.8902e-06
1:198822345 A C 0.181173 -6.8865e-05
1:198824509 T C 0.026750 6.3771e-06
1:198825746 T C 1.821842 2.0455e-05
1:198833047 T C 0.142616 1.1849e-05
1:198835658 A G 0.035164 -1.3490e-05
1:198848834 A G 0.152866 -5.3432e-05
1:198869514 C T 1.268491 9.6028e-06
1:198876258 C T 0.368092 5.2155e-06
1:198889074 C T 0.385077 2.9184e-05
1:198889086 C T 0.046629 1.1633e-05
1:198892129 C T 0.089657 3.9854e-06
1:198912551 T C 0.103113 1.0767e-05
1:198914427 A G 1.506203 3.5014e-05
1:198917448 C T 0.039683 1.2771e-06
1:198918084 T C 0.040403 1.1596e-05
1:198959525 A G 0.067320 -2.3938e-06
1:198974065 G A 0.054380 -1.1488e-05
1:198974904 T C 1.514964 1.2388e-05
1:198996308 C T 0.450517 -1.0872e-06
1:199012985 T C 0.062428 -2.0048e-06
1:199013542 A C 0.029143 1.0386e-05
1:199019342 T A 0.450514 -1.7949e-05
1:199027228 T C 0.038717 7.7325e-05
1:199038043 C T 0.339928 -1.1195e-05
1:199068218 G C 0.261103 -1.5318e-05
1:199070327 T C 0.038119 -6.6379e-06
1:199087871 T G 0.046499 5.9234e-07
1:199092693 C T 0.059493 -7.4240e-06
1:199093884 C T 0.069948 3.4590e-05
1:199098166 A C 0.049399 1.3455e-06
1:199102610 T C 0.967161 -8.8424e-06
1:199114140 A C 0.045286 -1.1894e-05
1:199119573 C T 0.613984 8.5876e-06
1:199122765 T C 0.877525 -4.0599e-05
1:199126631 G A 1.155192 1.0858e-05
1:199132779 T G 0.037752 7.7092e-06
1:199132983 T C 0.030969 1.2215e-05
1:199134034 G A 0.198917 9.9022e-07
1:199134820 C T 0.035348 -3.2182e-06
1:199150453 T C 0.608442 -4.4604e-06
1:199164909 A G 0.049552 1.7284e-05
1:199169102 T C 0.064610 2.7813e-08
1:199192368 T C 0.080028 -3.3727e-06
1:199193075 C T 0.104541 2.0487e-05
1:199195892 C T 0.428102 -1.7115e-06
1:199201296 A G 0.061935 8.4390e-06
1:199213107 A C 0.058477 -1.1555e-05
1:199218108 C T 0.024404 5.7240e-07
1:199219576 G A 0.108312 3.3080e-05
1:199227721 C T 0.063978 6.7633e-06
1:199229628 G A 1.791213 -1.1520e-05
1:199233239 T C 0.208209 -3.1771e-06
1:199240320 A G 0.103746 5.5003e-05
1:199240424 C T 0.363489 -2.6311e-05
1:199243829 C T 0.570769 1.5981e-05
1:199244383 T C 0.033226 -5.1364e-06
1:199247142 A G 0.422394 -6.1987e-06
1:199248661 G A 0.691521 3.7058e-05
1:199257785 C A 1.130288 1.7702e-05
1:199265717 T C 0.027137 -1.7410e-05
1:199265747 A G 0.573934 1.7972e-05
1:199266874 G A 0.435490 1.1867e-05
1:199268740 G A 0.339479 -8.5497e-06
1:199270369 T C 0.325904 1.8726e-06
1:199273011 A G 0.142286 1.7034e-05
1:199281617 T C 0.106136 1.6847e-05
1:199286231 G A 0.528101 9.6145e-06
1:199287233 C T 0.047254 2.4568e-06
1:199292238 G A 0.056702 2.0193e-05
1:199299739 C T 0.154801 6.1342e-06
1:199312525 A C 0.907943 7.2095e-06
1:199317643 A G 0.034406 -2.7759e-05
1:199320785 C A 0.680308 1.7583e-06
1:199323826 T A 0.050236 -7.4590e-06
1:199327251 G C 0.047336 -1.1761e-05
1:199328942 T C 0.132981 5.5471e-06
1:199340829 T G 0.236352 1.3964e-05
1:199347592 A G 0.020623 -2.4411e-07
1:199350042 T C 0.035532 1.3182e-05
1:199350257 G A 0.025879 1.2337e-05
1:199362737 A G 0.159758 1.0399e-05
1:199369533 A C 0.347435 7.8450e-06
1:199375865 C T 0.106391 -1.9480e-05
1:199377114 T C 0.710961 -1.6442e-05
1:199383678 G A 1.260127 1.6184e-05
1:199391505 C T 0.043518 -6.4996e-06
1:199407133 C T 0.032975 -6.1651e-06
1:199407277 C A 0.036429 -1.9221e-06
1:199419227 T G 0.058195 1.1715e-05
1:199420499 G C 0.066905 4.9484e-06
1:199428381 G A 0.350753 -1.6349e-05
1:199443634 A G 0.053221 9.8600e-06
1:199448482 G A 0.033767 -3.0666e-07
1:199449373 C T 0.023336 -1.9073e-05
1:199449610 A G 0.600218 -2.1021e-06
1:199451256 A G 0.020810 3.9256e-06
1:199452656 T C 0.079699 3.5492e-06
1:199456050 G A 0.022956 6.8285e-06
1:199460300 C T 0.168142 1.2216e-05
1:199463156 A G 0.237175 7.0254e-06
1:199469217 A G 0.029803 -5.0986e-06
1:199470036 C T 0.125899 -9.8946e-06
1:199470684 G A 0.072865 9.4017e-06
1:199479614 T C 1.092679 6.6974e-07
1:199481478 G T 0.729252 2.4625e-06
1:199485155 T C 0.045459 -9.6551e-07
1:199486821 C T 0.329011 4.1141e-06
1:199487284 C T 0.071243 8.0158e-06
1:199491808 T G 0.145057 9.9042e-06
1:199504062 A G 0.099710 -8.2367e-06
1:199506475 C T 0.114003 3.4269e-06
1:199516164 C T 0.075435 4.1967e-06
1:199529535 A C 0.393696 -1.6107e-05
1:199539269 T G 0.159027 -1.7843e-06
1:199539861 T C 0.022320 3.4704e-05
1:199542956 C A 1.208273 2.8204e-06
1:199545339 T G 0.070319 1.3941e-05
1:199545344 C T 0.136221 1.1270e-05
1:199547225 C A 0.315670 5.4600e-07
1:199552645 T C 1.522332 4.4888e-06
1:199554886 C T 0.114581 8.2618e-06
1:199555717 C T 0.033740 -3.0059e-05
1:199558418 T C 0.051973 -5.5070e-06
1:199563761 T C 0.623504 1.5743e-05
1:199581581 G A 0.666851 -1.0043e-05
1:199581632 T C 0.021885 -6.7596e-06
1:199581902 C A 0.056770 -1.3511e-05
1:199588458 T C 0.812823 -1.9138e-05
1:199593347 C T 0.149701 4.4800e-05
1:199598535 A G 0.327964 3.0252e-05
1:199628071 C T 0.319121 1.7249e-06
1:199630263 C G 0.057324 1.6128e-05
1:199637202 C T 0.100686 -8.2865e-06
1:199659661 T C 0.342213 -8.0442e-07
1:199659779 G A 0.100176 9.2743e-06
1:199664554 T C 0.126429 1.2721e-05
1:199689355 G A 0.970289 -6.4142e-07
1:199690977 G C 0.123240 -1.4670e-06
1:199691414 T C 0.595849 -6.7765e-06
1:199691458 T C 1.103674 -2.1840e-06
1:199695619 T C 0.101135 1.4693e-05
1:199707512 G A 0.302098 -2.3107e-06
1:199726114 C T 1.055308 1.3435e-05
1:199762778 C T 0.037102 -1.2857e-05
1:199765359 C T 0.241394 2.4073e-06
1:199785082 T G 0.077111 -7.0288e-06
1:199786008 G T 0.124909 3.0966e-06
1:199787465 A G 0.104874 4.1443e-06
1:199787741 A C 0.244695 -3.3272e-06
1:199790140 A G 0.898641 -2.3979e-07
1:199801036 A G 0.043562 3.8924e-05
1:199801302 A G 0.064607 4.2034e-06
1:199829791 T C 0.029684 -3.6883e-06
1:199836987 C T 0.190336 -6.3093e-06
1:199846300 G C 0.091258 -8.3490e-06
1:199849551 C T 0.160298 4.8214e-06
1:199866467 C T 0.069302 5.7764e-06
1:199877026 A G 0.979101 1.4400e-06
1:199880479 T C 0.052782 1.4034e-05
1:199903646 C T 0.077489 -6.1175e-05
1:199911423 A G 0.102590 1.0323e-05
1:199914051 C G 0.272771 -3.6462e-06
1:199926077 C T 0.094777 -5.9927e-06
1:199943572 A C 0.069822 8.4392e-06
1:199945630 G A 1.256812 3.0509e-06
1:199947887 T C 0.055777 -5.4042e-06
1:199952893 C T 0.088038 4.6782e-06
1:199966662 G A 0.156320 7.6274e-06
1:199971261 A G 1.714078 1.9344e-06
1:199980772 C T 0.201504 -8.2827e-06
1:200005245 A G 0.059901 1.4200e-05
1:200005611 G A 0.034637 1.0690e-05
1:200007432 G A 0.458442 1.8151e-05
1:200015730 G A 0.067823 6.6395e-06
1:200016146 C T 0.649995 1.0010e-05
1:200017002 T C 0.108958 -1.3547e-05
1:200020261 T C 0.176679 1.2236e-05
1:200020780 G T 0.064280 -7.9640e-08
1:200022667 A G 0.381412 2.1305e-05
1:200023663 C T 0.039360 6.1328e-06
1:200028431 T C 0.230753 2.2993e-05
1:200031873 G A 0.123237 -1.4598e-05
1:200034969 G A 0.531970 1.3525e-05
1:200044988 C A 0.038245 -3.5248e-05
1:200052623 T G 0.060629 -4.4454e-06
1:200053219 T C 0.948088 8.1198e-06
1:200056504 G C 0.165350 -2.8314e-07
1:200059397 T C 0.114700 4.9597e-05
1:200061056 T C 1.159853 3.1857e-05
1:200062389 A G 0.457691 2.2500e-05
1:200065617 G A 0.873367 -1.9305e-05
1:200066197 C T 0.033277 -1.1696e-05
1:200067845 T G 1.709580 1.6357e-06
1:200084893 A G 0.886222 1.3053e-05
1:200085792 A G 0.168655 1.0929e-05
1:200089872 T C 0.869416 -2.0708e-05
1:200098584 T C 0.086267 2.9217e-06
1:200101433 T C 1.023976 -1.1951e-05
1:200101481 A G 1.688219 -1.9575e-05
1:200104995 C T 0.644130 1.0051e-05
1:200113077 A G 1.293031 -1.0556e-06
1:200117926 C T 0.020297 -5.7922e-06
1:200118131 A C 0.028103 2.8685e-05
1:200126078 C T 0.030731 1.9981e-06
1:200126127 G A 0.099149 -1.4951e-05
1:200131235 T C 0.230321 -2.3782e-05
1:200136068 A G 0.526510 -5.1209e-05
1:200136760 C G 0.108179 2.7212e-05
1:200138774 C T 0.238355 5.0300e-05
1:200139864 A G 0.761050 6.6937e-05
1:200142304 G A 0.046159 -4.9744e-06
1:200145506 A G 0.266393 9.9213e-06
1:200146403 C T 0.136731 -5.5185e-06
1:200147649 C T 1.394430 1.6720e-04
1:200149495 G C 0.153567 2.8178e-05
1:200152167 G A 0.710203 -7.7000e-06
1:200152323 A G 0.029408 3.0056e-06
1:200161148 C T 0.769349 -2.0687e-05
1:200161458 T C 0.171803 7.8400e-06
1:200161964 A G 0.451010 -2.0027e-05
1:200162783 A G 0.227639 -1.8708e-06
1:200164518 G A 0.077156 -2.0185e-05
1:200165884 T C 0.430142 -1.6927e-05
1:200171437 G T 0.086349 5.0906e-06
1:200176152 C T 0.699085 -3.0941e-05
1:200177620 A G 0.059861 8.9426e-06
1:200182834 G A 0.701285 -3.1095e-05
1:200192690 T C 0.082456 1.2053e-09
1:200192730 G A 0.045605 1.0195e-05
1:200197538 G A 1.018315 -2.7208e-06
1:200205826 T C 1.403413 -3.2778e-06
1:200213790 A G 0.343640 -9.1947e-06
1:200227941 C T 0.031656 -2.6148e-06
1:200233628 T C 0.046275 6.3405e-06
1:200239446 T C 0.083010 -8.8840e-05
1:200244796 C T 0.063213 -7.0131e-07
1:200246944 A G 0.241357 -1.4917e-05
1:200251210 T C 0.048158 -5.5071e-07
1:200263154 G A 1.567512 1.4529e-05
1:200272845 G A 0.196377 2.7197e-06
1:200278260 T G 0.055200 1.1962e-05
1:200281227 T G 1.353405 -8.3896e-06
1:200300299 A G 1.358423 7.0666e-06
1:200303492 T C 1.467088 9.9133e-06
1:200304353 C T 0.579391 4.0351e-06
1:200322948 C T 0.054295 -2.4947e-05
1:200358114 C G 0.381912 1.5421e-05
1:200364891 C T 0.096575 7.1554e-06
1:200367088 G A 0.752517 3.4888e-06
1:200376695 T C 0.089677 -1.1210e-05
1:200387206 C T 1.916507 4.5287e-05
1:200390000 A C 0.085393 -5.2954e-06
1:200403095 C T 0.775024 3.5335e-07
1:200406038 C T 0.066314 -3.1564e-05
1:200436428 G A 0.187667 5.8079e-06
1:200441091 G A 0.081650 1.4716e-05
1:200447344 G T 0.195969 2.0062e-06
1:200447395 T C 1.201273 -1.0100e-05
1:200450304 T C 0.056447 -1.1527e-06
1:200452498 A G 1.103028 -6.7546e-06
1:200455896 A G 0.027093 1.7751e-06
1:200464803 T C 1.295084 2.5572e-06
1:200466223 C T 0.444625 4.0826e-05
1:200466405 C T 0.045401 6.3970e-06
1:200467316 A G 0.826606 -1.3780e-05
1:200467395 G A 1.356114 -2.4763e-05
1:200468045 C T 0.224177 2.3675e-05
1:200469505 C T 0.335828 4.8128e-05
1:200470069 G A 0.453910 6.8815e-06
1:200471464 A C 1.750507 1.3565e-05
1:200475185 G A 0.164463 2.1715e-06
1:200476218 C T 0.071580 1.9802e-05
1:200476655 C T 0.065059 2.0062e-05
1:200478352 C T 0.188051 1.0667e-05
1:200480707 C T 0.065882 2.2409e-05
1:200481820 C T 0.850724 -5.4192e-05
1:200500617 G A 0.220166 -7.5378e-06
1:200500655 T C 0.150191 2.0036e-06
1:200500707 G A 1.121918 -3.4480e-05
1:200505802 G T 0.022456 -2.5310e-05
1:200511522 T G 0.092169 5.8721e-06
1:200514008 G A 1.953147 8.9619e-06
1:200518341 A G 0.274848 1.2740e-05
1:200520021 A G 1.524749 -3.6604e-05
1:200522566 C G 0.829312 -5.9469e-05
1:200537851 C T 0.042491 -1.3558e-05
1:200554691 C T 0.200501 1.6996e-05
1:200557187 G T 0.054271 2.2082e-05
1:200558784 A G 0.082337 2.9927e-05
1:200560516 A G 1.227081 -3.3576e-05
1:200563971 G A 0.158972 1.6184e-06
1:200570660 C T 0.819435 -5.6992e-05
1:200577276 A C 0.048090 -1.6540e-05
1:200581953 A C 1.927893 -9.6810e-06
1:200589171 T G 1.926496 -6.6675e-06
1:200595128 A C 0.055873 1.0667e-05
1:200595273 A G 0.881686 -2.0592e-05
1:200596981 G A 0.072586 2.7095e-05
1:200597650 T C 1.190818 -5.9572e-05
1:200599126 T C 0.036456 -2.9189e-06
1:200601229 C T 0.030010 -8.9036e-06
1:200635560 C T 0.102562 -6.0368e-06
1:200635617 A G 0.210905 4.8692e-06
1:200645919 C T 0.071964 2.4917e-05
1:200646073 T C 0.943798 -1.4083e-05
1:200650239 C G 0.843272 4.4337e-06
1:200650468 C T 1.859196 6.3592e-06
1:200653982 T G 0.051314 2.9761e-06
1:200659854 G T 0.965220 6.4485e-06
1:200662374 T C 0.273210 -5.7227e-06
1:200662525 A G 0.799832 -1.0685e-05
1:200664589 G A 1.760945 -1.8302e-06
1:200666739 T C 1.944848 5.3772e-06
1:200672906 T G 1.132783 -9.9271e-06
1:200676448 T G 0.270449 2.1956e-06
1:200680082 G T 0.049865 -2.9631e-06
1:200684877 T C 0.045700 3.1344e-06
1:200694973 A G 1.170783 -1.4587e-05
1:200696085 A G 0.023255 6.9445e-06
1:200701271 A T 0.025043 -9.9837e-06
1:200709130 T C 0.037575 -2.6850e-06
1:200709425 T C 0.078006 1.6978e-05
1:200739465 G C 0.037072 3.2529e-06
1:200749827 A G 0.137683 4.2457e-06
1:200772175 C T 0.800787 -3.3997e-05
1:200780333 C T 0.243825 2.1625e-05
1:200795233 A G 0.054455 2.1828e-05
1:200801935 G A 0.028246 -1.8021e-06
1:200815734 A C 0.076853 -2.9802e-05
1:200818980 G C 0.021432 9.9704e-06
1:200822372 C G 0.032693 6.9161e-06
1:200826587 G A 0.034784 -1.8995e-05
1:200826769 G A 0.245661 1.8069e-05
1:200832537 A G 0.130210 1.2733e-05
1:200847224 T C 0.104919 -1.6639e-06
1:200852790 A G 0.323792 2.9579e-05
1:200853503 A G 0.815084 1.2282e-05
1:200858315 G T 1.010458 2.7654e-05
1:200861595 T C 1.819503 4.8024e-06
1:200863451 A G 0.810361 -3.7665e-05
1:200863772 T C 0.880840 2.1249e-06
1:200864982 T C 0.736293 1.4406e-06
1:200867552 T C 0.071172 5.9524e-06
1:200867572 A T 0.022704 -8.3871e-06
1:200877562 A C 0.592575 -3.8413e-06
1:200878026 T A 0.029589 -1.4050e-05
1:200881595 A G 0.588859 -2.5368e-06
1:200881940 C T 1.636998 -3.6709e-05
1:200892137 C T 1.269358 2.0065e-06
1:200896708 T C 0.233993 2.4358e-05
1:200901543 A G 0.032020 3.9932e-06
1:200902033 C A 0.092326 -2.4923e-05
1:200903490 C T 0.020372 3.1521e-06
1:200906473 A G 0.451721 9.4714e-06
1:200916660 A G 0.075513 2.2853e-05
1:200928907 T C 0.100550 -1.5393e-06
1:200929375 T C 1.958906 -2.2041e-06
1:200930005 C T 0.368830 1.1728e-05
1:200935866 C T 0.618788 -8.2620e-06
1:200951307 A G 0.352939 -1.3506e-06
1:200955885 G T 0.033352 -1.1373e-05
1:200957412 A G 0.038639 -7.2547e-06
1:200959302 A G 0.350559 2.5813e-05
1:200964109 T C 0.113462 -2.7156e-06
1:200971049 A G 0.179184 -6.3988e-05
1:200978027 A G 0.042994 -5.3781e-06
1:200978379 C G 0.054652 9.5103e-06
1:200990617 T C 0.131237 6.2786e-07
1:200990759 C T 0.248639 1.6109e-05
1:200991752 C T 0.087280 7.5327e-07
1:201001698 C T 1.788245 -1.1275e-05
1:201009182 G A 0.254942 1.9247e-05
1:201012484 T C 0.093114 -7.3869e-06
1:201016296 A G 0.237314 -2.6394e-05
1:201024586 T C 0.021354 8.8487e-06
1:201025682 A C 0.904859 -1.3634e-06
1:201029187 T C 0.066688 3.0311e-05
1:201029939 C T 0.029728 8.3017e-06
1:201034536 C T 0.130329 -1.4005e-05
1:201036936 A G 0.100448 -5.8676e-06
1:201037069 C T 1.184818 -9.3902e-06
1:201037712 C G 0.340047 -1.2993e-05
1:201038501 C T 0.051198 2.4241e-06
1:201041364 A G 0.789782 3.4239e-05
1:201041480 G A 1.554623 -1.0706e-05
1:201044344 T C 0.759881 -5.0245e-05
1:201047774 T C 0.449919 4.4392e-06
1:201050568 G A 0.093747 -2.6189e-06
1:201051032 T C 0.874360 3.1236e-05
1:201052310 T A 0.781776 3.9777e-05
1:201059830 A G 0.206893 -3.3494e-05
1:201066284 G A 1.928638 7.9934e-06
1:201066880 A G 0.728817 -8.1809e-06
1:201066983 C T 0.302312 -2.2164e-05
1:201068696 A G 0.193610 -4.0051e-05
1:201073555 C T 0.250071 -1.7821e-05
1:201073691 T C 0.312406 -1.1716e-05
1:201074927 C T 0.800141 -1.1909e-05
1:201076769 T G 0.075867 1.3259e-06
1:201076860 T C 0.057331 1.6118e-05
1:201077667 G A 0.763440 5.3725e-06
1:201079344 C G 0.111603 3.7222e-06
1:201085420 A G 0.506801 8.9899e-06
1:201085521 T C 0.802820 1.1533e-05
1:201085996 G A 0.199094 8.9257e-06
1:201091572 T C 0.076238 -3.5076e-06
1:201093883 G A 0.287829 8.5026e-07
1:201096710 A G 0.205152 1.9338e-05
1:201098071 A G 0.035358 -8.0867e-06
1:201103404 T C 0.538155 9.1783e-06
1:201103982 T C 0.069591 -1.4102e-05
1:201104589 G A 0.974515 -2.2270e-05
1:201108447 C A 0.057219 1.8391e-05
1:201108503 A G 0.230433 -6.8218e-05
1:201108859 A G 0.049940 4.9915e-06
1:201117268 A G 1.527299 1.4058e-05
1:201117812 C T 0.218714 -1.2759e-05
1:201120062 G A 1.902626 -3.2974e-05
1:201124410 T C 0.887126 -6.2157e-06
1:201125326 C T 0.756882 -7.2871e-06
1:201125945 G A 0.022830 -1.1763e-05
1:201130814 G T 1.763519 -7.0464e-06
1:201139317 T G 0.959331 1.0021e-05
1:201141285 A C 0.091057 2.4203e-06
1:201142674 A G 0.024754 1.5756e-05
1:201144538 A G 0.136489 -5.7000e-06
1:201146593 C G 0.023734 9.1693e-06
1:201146810 T G 0.237546 4.8570e-06
1:201148020 A G 1.321824 -1.6852e-06
1:201157847 T C 0.246263 1.5752e-05
1:201159461 C T 0.690657 -2.5394e-05
1:201160137 G A 0.044269 1.9007e-06
1:201160496 C G 1.614579 2.2312e-06
1:201166124 C T 0.813479 -2.2825e-05
1:201166383 A G 1.114377 -6.0263e-06
1:201166992 G C 0.726926 9.3806e-06
1:201168589 C T 0.240061 1.2489e-05
1:201168803 T G 0.080032 9.4956e-07
1:201170571 G A 0.666464 -1.7448e-05
1:201170772 G A 1.857238 1.0239e-05
1:201171283 T C 1.161101 -1.4981e-06
1:201174215 A C 0.121714 2.5736e-05
1:201175274 G A 0.936699 -2.5646e-05
1:201175715 T G 1.437074 4.2716e-05
1:201175768 C G 0.080912 1.4184e-05
1:201181217 G A 0.698283 1.8225e-05
1:201182609 A G 0.029612 -2.3897e-05
1:201182693 A G 0.033073 6.3458e-06
1:201183424 A G 0.122319 2.4105e-05
1:201185752 A G 0.032625 3.6752e-06
1:201187954 T C 1.771906 1.7299e-05
1:201188328 A G 0.021143 7.4876e-06
1:201191065 T C 0.032897 -8.7683e-06
1:201192884 T G 0.179310 -1.0325e-05
1:201193225 C G 0.047145 -1.8046e-06
1:201193613 T C 0.025995 -2.8386e-06
1:201195119 T C 1.373345 -2.8168e-05
1:201196994 A T 1.088987 1.3879e-05
1:201197781 T C 0.692102 3.4944e-06
1:201198425 T C 0.335882 3.3958e-05
1:201214003 G T 1.782109 2.6050e-05
1:201215259 A C 0.034988 -3.4407e-05
1:201217556 A G 0.240718 2.2484e-05
1:201218256 A C 1.542102 3.9553e-06
1:201221178 A G 0.847334 2.8571e-06
1:201223608 C A 0.352021 -5.3537e-05
1:201229470 G T 0.041219 1.3945e-05
1:201235047 C T 0.580948 -1.4097e-05
1:201236141 A G 0.297899 4.7745e-05
1:201247121 G A 0.145138 -7.5186e-06
1:201248200 A G 1.747713 3.1195e-05
1:201250108 A G 1.960015 8.9652e-06
1:201252866 T C 0.168179 2.4186e-06
1:201253656 A G 0.159788 -1.9616e-05
1:201255199 C T 1.610544 1.9657e-05
1:201260084 C T 0.026250 -5.0942e-06
1:201262432 T C 0.544084 9.3934e-06
1:201264241 C A 1.756974 -2.0415e-07
1:201264902 T C 1.208079 -8.7059e-06
1:201267462 A G 1.890135 -7.4870e-06
1:201279340 T C 0.097901 1.0451e-05
1:201280945 T C 1.284443 -1.6553e-05
1:201280956 T C 0.435762 2.0286e-05
1:201282573 G A 0.108937 6.1068e-06
1:201286204 T C 0.043008 1.9150e-05
1:201288955 A G 0.434807 1.9414e-05
1:201288982 A C 0.040264 -5.8171e-06
1:201294910 T C 0.031159 -6.1433e-06
1:201297368 T C 0.130689 2.7429e-06
1:201298352 A G 1.587391 -1.5042e-06
1:201298668 C T 0.171888 -7.9760e-06
1:201313782 A C 0.072392 2.1308e-05
1:201314624 G A 1.451010 -1.6560e-05
1:201315182 G A 0.130519 3.3523e-06
1:201315520 T C 0.195082 -3.3867e-06
1:201316765 A G 0.057569 -1.9931e-05
1:201322261 A G 0.214740 1.8617e-06
1:201328705 A G 0.064066 2.3693e-05
1:201329173 A G 0.063665 -3.0953e-06
1:201330429 C T 0.028491 -4.2151e-06
1:201334382 A G 1.413112 -3.1001e-05
1:201336386 C T 1.630140 -3.7567e-05
1:201337838 T G 0.153067 6.1539e-06
1:201340813 A G 0.181741 1.9392e-06
1:201345352 G A 1.242802 -3.1661e-05
1:201345487 A G 0.395716 8.0072e-06
1:201347048 A G 0.097184 -3.5262e-06
1:201347315 G A 1.822675 -4.2507e-06
1:201348343 C T 0.472708 1.9648e-05
1:201348672 T C 0.065586 3.2044e-07
1:201350983 T C 0.052429 -2.7350e-05
1:201351421 A T 0.179555 -9.6733e-06
1:201355522 C T 0.986924 -1.1744e-05
1:201355653 T G 0.044021 8.2234e-06
1:201355669 C T 0.167142 -2.2057e-05
1:201355761 G A 0.044888 7.0559e-06
1:201355943 T C 0.982906 -1.3507e-05
1:201358304 A C 0.226367 -9.9125e-06
1:201364570 C A 0.873530 -1.2556e-05
1:201365889 T C 0.547558 1.6682e-06
1:201369248 G A 1.219544 -3.0538e-05
1:201369279 T C 1.137349 -2.4304e-05
1:201372100 C T 0.023537 -2.6070e-05
1:201373844 A G 0.494103 1.9687e-05
1:201373850 A G 0.040220 6.7688e-06
1:201375751 C T 0.876787 1.8739e-05
1:201376549 A G 0.058025 -8.4703e-06
1:201385061 C T 1.745768 4.0259e-07
1:201385868 A G 0.379713 -5.2436e-05
1:201386916 T C 0.072348 -2.8594e-05
1:201390362 A G 0.056886 1.1680e-05
1:201391213 G A 0.200318 9.4276e-07
1:201392063 A G 1.151455 -1.3526e-05
1:201398228 T C 1.333244 9.8152e-06
1:201398875 T G 0.166948 2.7016e-05
1:201401617 C T 0.205183 4.2468e-06
1:201404890 A G 0.111412 5.2686e-06
1:201407782 T G 0.308092 -4.7164e-06
1:201421082 G A 1.431934 3.3984e-06
1:201424159 T C 0.137706 -1.1432e-05
1:201426937 G A 0.044997 4.9079e-06
1:201429381 A G 1.098085 1.9735e-05
1:201429425 C T 1.104347 1.8487e-05
1:201430436 G A 1.437720 1.8755e-05
1:201430494 A G 0.131339 -1.3992e-05
1:201437832 T C 0.126494 -8.1643e-06
1:201441734 G A 1.779056 1.0496e-05
1:201442587 T C 0.062434 9.1484e-06
1:201443635 T C 0.379243 -1.5417e-05
1:201452021 C T 0.039445 -9.6494e-06
1:201452105 C T 0.066630 -1.1036e-05
1:201454385 A C 0.034845 1.3906e-05
1:201455278 C T 0.043858 3.6465e-06
1:201455685 G A 0.036640 2.1768e-07
1:201456799 T G 1.281981 -4.5324e-06
1:201457054 C A 1.694784 3.3711e-06
1:201463192 A G 0.025675 -6.3770e-06
1:201464025 T C 0.692316 -2.5481e-05
1:201466057 G A 0.229168 -2.8587e-06
1:201472758 A G 0.048682 2.2979e-05
1:201478276 T C 0.732482 2.3616e-06
1:201485024 A G 0.173173 8.9652e-06
1:201485565 G A 0.133797 -1.5609e-05
1:201486045 T C 0.098918 -1.4008e-05
1:201494890 G A 1.185872 2.2203e-06
1:201499578 T C 0.444442 1.2592e-05
1:201501967 C T 1.177692 6.7976e-06
1:201509855 A G 0.062727 1.0208e-05
1:201511247 A G 0.101124 1.8607e-05
1:201511769 G A 0.162131 -8.0668e-06
1:201514133 A G 0.046414 -1.6060e-05
1:201517396 C T 0.042287 -6.5369e-06
1:201518022 T G 0.091064 -7.2437e-06
1:201521609 C T 1.080430 5.6585e-06
1:201521672 G T 0.247725 -1.6930e-05
1:201523617 T C 0.088552 -1.6093e-05
1:201523953 G A 1.259981 -4.0846e-06
1:201524064 A G 0.036803 -4.7449e-06
1:201524412 A G 0.242503 -9.3265e-06
1:201524471 C T 1.052092 1.1040e-08
1:201525010 G A 0.038435 -2.4012e-05
1:201527466 T G 0.175614 -9.9964e-06
1:201529828 G T 0.027348 -1.1428e-06
1:201530119 C T 0.350512 -3.1908e-06
1:201531853 T C 0.061867 8.9259e-06
1:201532170 G A 0.047373 -1.4652e-05
1:201536120 G A 0.084628 -5.4918e-06
1:201537334 G A 0.556636 -4.8264e-06
1:201537457 C G 0.065698 -1.9811e-07
1:201540009 G A 0.036059 -3.5587e-05
1:201540736 A G 0.059602 1.2812e-05
1:201552441 T G 0.102097 4.5883e-06
1:201554207 C G 0.108016 -2.0170e-05
1:201561252 A G 0.041070 2.4741e-07
1:201563666 G A 0.512992 1.7526e-05
1:201565327 A G 0.055873 -7.2285e-06
1:201567375 T G 0.034287 1.6599e-05
1:201572071 G A 1.584181 -3.4339e-06
1:201573977 T C 0.263748 3.0917e-05
1:201578110 T G 0.040890 -2.5523e-05
1:201578784 A G 0.076333 2.2536e-05
1:201582281 C T 0.115971 2.1153e-05
1:201583143 G A 0.298351 5.0778e-06
1:201583990 T C 0.137390 -4.1990e-05
1:201586129 C T 0.187680 -7.3040e-06
1:201587381 G C 1.648533 6.9279e-06
1:201594665 C T 0.128309 -1.2971e-05
1:201598917 A G 0.040325 1.1499e-05
1:201598990 A G 0.278167 1.4258e-05
1:201599304 T C 0.171232 9.6829e-06
1:201606116 A G 1.621705 9.0138e-06
1:201608057 G A 0.466401 1.5780e-05
1:201608813 A C 1.135293 1.2564e-05
1:201622356 C T 0.494623 7.8959e-06
1:201625823 A G 0.177161 6.8621e-06
1:201627815 A G 0.153859 4.7188e-06
1:201629249 T C 0.964485 1.2539e-05
1:201630461 G T 0.639024 1.4311e-06
1:201634155 T C 0.056651 6.2282e-06
1:201636846 T C 0.076221 -3.0667e-06
1:201637983 A G 0.033349 -2.6353e-06
1:201638600 G A 0.288774 -1.8911e-05
1:201640197 G A 0.049389 2.4922e-05
1:201654790 T C 0.065508 4.2763e-06
1:201654962 T G 1.681209 2.0674e-05
1:201658814 T C 0.115642 1.5969e-05
1:201665985 T C 0.075286 2.8702e-05
1:201670808 G A 0.881343 -9.9026e-07
1:201674490 T C 0.689940 7.0787e-06
1:201674542 C T 0.083571 3.6447e-06
1:201674642 C T 0.095202 1.3501e-06
1:201685511 C G 0.320338 3.1629e-05
1:201685606 A C 0.856334 -3.5324e-05
1:201693831 A C 1.827156 -1.7153e-05
1:201695929 C T 0.114101 -7.5528e-06
1:201696250 T C 0.043028 -1.9851e-05
1:201700085 T C 0.620434 -9.2052e-07
1:201704444 A C 0.090218 -1.3348e-05
1:201705650 C T 0.194269 2.2627e-05
1:201721930 G T 0.345313 8.1487e-06
1:201722102 T C 1.636586 2.3028e-05
1:201722663 C T 0.028810 -1.2200e-05
1:201729850 C A 0.056111 7.1511e-06
1:201730433 T C 0.160975 1.9031e-05
1:201733115 G A 0.121438 2.6535e-06
1:201735431 C T 0.035800 1.5068e-05
1:201735730 G A 0.865809 3.8101e-06
1:201743299 G A 0.033910 9.2682e-06
1:201746239 T G 0.130393 -9.4832e-06
1:201748087 A C 0.795382 6.6329e-06
1:201754444 C G 0.113901 3.7782e-06
1:201754528 C T 0.085965 -7.3002e-06
1:201763208 G A 0.033264 5.7486e-06
1:201764737 C A 1.338877 2.3370e-05
1:201774211 A G 0.800920 -1.9011e-05
1:201777250 T C 0.156803 3.4482e-05
1:201778653 T C 0.035885 9.5862e-06
1:201784287 C A 1.135055 1.3728e-05
1:201805702 T C 0.061697 2.8933e-05
1:201805926 C T 0.041607 -1.8074e-06
1:201816572 A G 0.040645 9.6171e-07
1:201820094 A G 0.102780 7.2001e-06
1:201821841 A C 0.045425 8.8893e-07
1:201824619 C A 0.037745 1.2796e-05
1:201852688 G A 0.067942 -3.2233e-06
1:201856962 T C 0.182394 -4.3143e-05
1:201860626 G A 1.323262 -7.3777e-05
1:201861016 G C 0.682307 1.9730e-06
1:201861180 T G 0.103763 -1.3801e-05
1:201869257 A G 0.679482 6.5194e-05
1:201873143 G A 0.410977 -3.0252e-05
1:201884952 C T 0.709526 3.7121e-05
1:201886423 A G 0.381953 -3.1730e-05
1:201891254 A C 1.545121 2.5051e-05
1:201894438 C T 0.060711 1.4325e-05
1:201895664 C T 0.166557 -3.4724e-05
1:201898765 T G 0.042331 -2.4887e-06
1:201899485 A G 0.368459 -1.7104e-05
1:201899974 G T 0.159214 3.3564e-06
1:201912417 T C 0.169842 1.7823e-06
1:201915550 A G 0.138607 -1.1207e-05
1:201919674 T C 0.909225 2.6853e-05
1:201920911 C T 0.044504 1.4864e-05
1:201921769 C T 0.152037 1.1373e-05
1:201923805 G A 0.827945 1.0016e-05
1:201930625 A G 0.140882 1.7027e-05
1:201934578 A G 0.182081 4.1961e-05
1:201936324 G A 0.418732 -2.0555e-05
1:201938995 T C 0.940833 -1.5519e-05
1:201940216 T C 0.299793 -1.2123e-05
1:201945170 G A 0.678894 2.7348e-05
1:201950949 C T 0.638310 -3.7761e-05
1:201959738 A G 1.209687 -1.4222e-05
1:201965317 T G 0.038554 -3.9853e-06
1:201966355 A G 0.055750 -2.6069e-05
1:201973565 A G 0.543417 8.6490e-06
1:201974292 A C 0.144737 1.1388e-05
1:201975436 C T 0.026264 -9.9260e-06
1:201976402 G T 1.104939 6.9095e-06
1:201976846 G A 0.117579 1.0684e-05
1:201977827 T G 1.104018 9.9653e-07
1:201981218 G C 0.417468 5.1607e-06
1:201981774 A G 0.024883 1.8443e-06
1:201983242 T C 0.697110 7.4669e-06
1:201987924 T C 0.592259 2.2028e-06
1:201995426 T C 0.926044 -3.1695e-05
1:201996215 A C 0.951869 -4.5008e-05
1:201999066 T C 0.061190 2.0585e-05
1:202000888 C A 0.044602 1.0783e-05
1:202011421 G T 0.032696 -1.5491e-05
1:202011582 T C 0.160934 -1.6486e-05
1:202011604 C A 0.055808 -1.0429e-05
1:202014968 T C 0.061010 7.8883e-06
1:202018473 G A 0.041393 -1.3223e-05
1:202019047 T C 0.057035 -1.4538e-05
1:202024168 C T 0.219295 -2.3051e-06
1:202027170 T C 0.647075 -1.2601e-06
1:202033575 G A 0.650077 -7.1000e-06
1:202033857 C G 0.273210 2.9833e-05
1:202037995 A G 1.288720 -6.0696e-07
1:202042331 G T 0.074031 -1.2302e-05
1:202044277 C G 0.061727 -2.2408e-06
1:202045406 C A 0.027556 4.2228e-06
1:202047657 T C 0.626030 -2.1834e-05
1:202051959 C T 0.414132 -3.5361e-06
1:202052416 T C 0.327573 1.0625e-05
1:202057326 A G 0.058011 -9.9622e-06
1:202070183 C T 0.028389 7.3933e-07
1:202079202 G A 0.781963 -1.7246e-05
1:202084525 G A 0.075187 2.5685e-05
1:202093402 C T 0.047863 1.6843e-05
1:202093735 T G 0.929736 -1.5487e-05
1:202094695 G A 0.161604 -6.1774e-06
1:202096815 A G 1.575145 -6.5893e-05
1:202098496 A G 0.083353 -5.2192e-07
1:202100381 A C 1.735293 -7.9392e-05
1:202106996 C T 0.041770 1.5559e-05
1:202108127 G C 0.158697 1.6419e-05
1:202112285 G A 1.867778 -3.5177e-05
1:202112692 T G 0.088178 -7.0322e-06
1:202114469 A G 1.149337 -1.5524e-05
1:202122613 T C 1.188439 -3.9526e-05
1:202122783 A C 0.636600 -1.3783e-05
1:202123626 A G 0.044663 3.5948e-06
1:202123871 A G 0.020637 2.5552e-05
1:202125495 C T 0.090826 2.7568e-05
1:202125899 G A 1.296686 -1.1657e-05
1:202125994 T C 0.111626 5.1689e-05
1:202128421 T C 0.020994 1.2073e-05
1:202128601 T C 0.028681 -1.5801e-05
1:202129930 A G 0.030605 -1.4017e-06
1:202132064 A G 0.261154 1.7607e-05
1:202140315 C A 1.530685 2.4608e-05
1:202142806 T C 0.068292 2.3210e-05
1:202143635 T G 0.128194 2.1896e-06
1:202144128 A G 0.052769 -1.4506e-06
1:202158670 T G 0.812095 -2.0856e-05
1:202159881 A G 0.718559 -7.8290e-06
1:202167176 T C 1.182071 -1.9936e-05
1:202171405 G A 0.462213 5.6144e-06
1:202171797 G T 0.041580 6.8077e-07
1:202177909 A G 0.112242 1.9926e-05
1:202183308 T C 0.926669 -2.1094e-05
1:202187038 G A 0.075731 -1.7437e-05
1:202188616 T G 1.711416 -8.7643e-06
1:202189966 A G 0.888380 8.0828e-06
1:202191805 T C 0.049692 3.3362e-06
1:202196119 T C 0.041345 -1.6472e-05
1:202197011 T C 0.038370 2.3044e-05
1:202202238 T C 0.102236 -2.8309e-05
1:202203785 A G 0.046370 -1.0001e-05
1:202205323 G A 1.115489 -3.4680e-06
1:202210299 C T 0.029582 1.9493e-05
1:202216810 G A 0.117736 4.3711e-07
1:202221093 T G 0.074191 -1.7290e-05
1:202231798 G A 0.118912 1.9191e-06
1:202233419 G A 1.273924 -3.7209e-05
1:202237443 G T 0.038870 1.5329e-05
1:202244522 T C 1.029113 -3.3669e-05
1:202249026 G A 0.149786 -1.9202e-05
1:202251909 A G 0.099173 -3.1353e-05
1:202263859 G A 0.077009 3.4213e-05
1:202272886 A G 0.061319 -1.6609e-06
1:202281006 T G 0.102267 -7.0891e-06
1:202287813 C T 1.241319 -3.6347e-05
1:202288293 T C 0.241425 -1.0412e-05
1:202289026 C T 0.075316 -1.7548e-07
1:202299085 C T 0.415414 5.0267e-06
1:202300127 T G 0.310961 -6.7700e-06
1:202301573 A C 0.067792 2.8507e-05
1:202302232 G A 0.260131 2.2001e-05
1:202304709 T G 0.062281 3.8622e-05
1:202304868 C T 1.003203 1.5159e-05
1:202317294 A G 0.062669 -8.4630e-06
1:202318750 T C 0.106673 -4.8448e-06
1:202331167 T G 0.028528 7.9329e-06
1:202331533 G A 0.035256 3.3894e-06
1:202349612 G A 0.086699 -1.7864e-05
1:202350846 G C 0.049379 1.3687e-05
1:202371533 T C 0.023843 7.3071e-06
1:202373394 G A 0.266801 9.1461e-06
1:202377592 G A 0.057851 -1.1592e-05
1:202405565 C A 0.038714 -5.8185e-06
1:202409427 C T 0.059038 -1.8300e-05
1:202415994 C T 0.138475 -2.9876e-05
1:202426864 G A 0.172949 2.5184e-06
1:202450864 G A 0.040166 -9.8805e-06
1:202461103 C T 0.513227 -1.3457e-07
1:202464773 A G 0.020192 -5.1658e-06
1:202479192 G T 0.430261 1.5057e-05
1:202492418 A G 0.968640 -1.8907e-05
1:202500398 G A 0.055964 -2.1456e-05
1:202555044 G C 0.126722 1.2559e-05
1:202557017 T C 1.220434 -2.1307e-06
1:202557363 T C 0.098445 -1.5163e-05
1:202566780 T C 0.108084 -1.1363e-05
1:202568735 C T 1.119375 -5.5088e-06
1:202570918 A G 0.102229 -1.6050e-05
1:202576631 A G 0.102641 6.4984e-06
1:202584632 A G 0.066650 -1.1643e-05
1:202587012 T C 1.466371 -2.4704e-06
1:202588985 A G 0.078743 -8.6155e-06
1:202593316 A G 0.030088 2.4563e-06
1:202595153 G A 0.574760 3.4436e-05
1:202601156 T C 0.205135 7.5123e-05
1:202604818 A G 0.622766 2.1662e-05
1:202607771 A G 0.020151 4.4421e-06
1:202615053 C T 0.761298 4.1247e-05
1:202615123 C A 0.095957 3.2269e-07
1:202615197 A G 1.009088 -4.1314e-05
1:202616789 T C 0.978782 -1.1884e-05
1:202619045 A G 0.374198 8.9636e-07
1:202625347 T C 0.843618 7.9902e-06
1:202628582 A C 0.233445 -4.0954e-05
1:202629507 G A 1.024010 2.2312e-05
1:202637217 G A 0.044371 -1.6406e-05
1:202638960 T C 1.271357 2.6236e-05
1:202657808 T C 0.673661 -1.5603e-06
1:202674197 T C 0.110994 -7.5482e-06
1:202675641 C A 0.239463 1.6169e-06
1:202677271 A G 0.082456 7.0404e-06
1:202678105 C T 0.777733 5.3363e-06
1:202694347 A G 0.049059 -1.4275e-05
1:202711743 A G 0.084826 3.5038e-06
1:202711778 A C 0.066586 -3.9610e-06
1:202725976 A C 1.479531 -1.6221e-05
1:202733178 G A 0.062587 2.6718e-08
1:202746826 C T 0.065766 -2.4074e-05
1:202758974 A G 0.024907 8.1813e-06
1:202762268 T C 0.087222 2.8764e-05
1:202766771 C T 0.419592 1.8039e-06
1:202771017 T G 0.054778 2.7625e-05
1:202774682 T C 0.138856 1.3694e-06
1:202778261 A G 1.754278 1.7359e-05
1:202779438 A G 0.164599 2.2901e-05
1:202780530 C T 0.458401 -2.1458e-05
1:202781164 A G 0.605634 4.1582e-06
1:202794787 C T 0.511874 -2.7675e-05
1:202795068 T C 0.036004 1.9011e-06
1:202808174 T G 1.802970 -3.2549e-05
1:202815986 A G 1.435504 2.1324e-05
1:202817596 A G 0.036293 -6.0507e-06
1:202818685 C T 0.187677 4.3211e-05
1:202833851 C T 0.546277 1.1146e-05
1:202839190 G A 1.093811 -2.4568e-06
1:202847929 C T 0.067235 9.7943e-06
1:202848683 C T 0.059677 -3.2819e-05
1:202849770 C T 1.294336 1.0292e-05
1:202854488 T C 1.210469 7.1814e-06
1:202882303 G A 1.693870 2.3361e-05
1:202883363 A G 0.472953 1.4694e-05
1:202887295 A G 1.219557 4.2246e-06
1:202892667 T A 0.047472 1.5714e-06
1:202896142 C G 0.129254 2.3321e-05
1:202912422 C T 0.033682 3.6986e-05
1:202917197 A G 0.528319 1.5681e-05
1:202919851 A G 0.449317 1.1954e-05
1:202920582 T C 0.078781 6.6306e-06
1:202922194 C T 0.610720 1.1778e-06
1:202923178 C T 1.746720 1.0978e-05
1:202931839 A G 0.730646 4.2402e-06
1:202935911 C T 0.057940 9.2267e-07
1:202938087 A G 0.052483 -4.3077e-06
1:202944639 G A 0.704127 -1.9481e-06
1:202946524 C G 1.945525 -9.1609e-06
1:202948970 T C 0.097544 -1.9786e-05
1:202952651 A G 0.369476 -8.0192e-06
1:202954127 C T 1.299572 3.2091e-06
1:202954291 C T 0.032625 1.1356e-05
1:202963269 C T 0.224198 1.2304e-05
1:202964982 T C 0.029827 1.1973e-05
1:202983237 T G 0.023452 2.0742e-05
1:202985691 G A 0.220115 9.6947e-06
1:202986314 G A 0.743347 5.1115e-06
1:202994102 G C 1.810800 1.3048e-05
1:202994268 C T 0.953239 1.5696e-05
1:202994673 T C 0.042783 8.9281e-06
1:202996589 G A 0.301629 1.6788e-05
1:202998819 A G 1.376292 8.3255e-06
1:202999484 T C 0.020226 -1.2493e-05
1:203000490 T C 1.562368 2.3996e-06
1:203000813 T C 0.103191 -4.8277e-06
1:203002320 A G 0.043508 -1.3180e-05
1:203003210 T C 0.120401 -1.2628e-06
1:203005519 T C 0.114084 6.5473e-06
1:203006098 G A 0.841711 -1.5154e-05
1:203007338 A G 0.174336 2.1782e-05
1:203008236 A C 0.032210 -9.2996e-06
1:203011480 T C 0.508399 2.1645e-08
1:203012906 A G 1.556558 -9.1056e-07
1:203014239 T C 0.041716 -1.2474e-05
1:203017087 T C 1.533279 1.5062e-05
1:203019387 C A 0.209623 1.8601e-05
1:203021690 T C 1.433906 7.9350e-06
1:203023661 T C 0.444034 1.6420e-05
1:203024692 A G 0.070366 6.7539e-06
1:203025583 A G 0.104854 -8.7208e-06
1:203027262 G A 0.148035 -4.2197e-05
1:203028371 T G 0.373277 -1.1700e-05
1:203030261 T C 0.065566 9.0063e-06
1:203033904 G A 0.046397 -1.3944e-05
1:203035365 G A 0.730234 2.8282e-05
1:203038366 A C 0.053602 2.1811e-05
1:203038959 G A 0.057069 -4.6721e-06
1:203039174 C T 1.254694 -8.2707e-06
1:203042785 A G 0.048308 1.6704e-05
1:203043658 A G 0.327338 1.4909e-05
1:203045583 C T 0.763070 5.1367e-06
1:203053768 C T 1.928107 2.4315e-05
1:203061371 A G 0.039033 1.0882e-06
1:203071897 G A 0.138403 1.5958e-06
1:203080673 G T 0.135942 -5.0499e-05
1:203093201 T G 0.664359 3.1001e-06
1:203093337 T C 0.029272 1.9387e-05
1:203102728 G A 1.193671 5.2104e-05
1:203106175 C T 0.464338 4.0557e-05
1:203109354 T G 0.100567 -1.3044e-05
1:203109402 A G 0.030952 -1.2710e-05
1:203113189 C T 0.356271 -4.7336e-06
1:203117861 G A 0.161913 5.1626e-06
1:203121296 A G 0.264360 -1.8079e-05
1:203123116 A G 0.803324 -1.2696e-05
1:203125392 G A 1.701839 2.2429e-05
1:203133868 C T 1.967409 2.3394e-05
1:203133985 G A 0.105435 1.0119e-06
1:203135674 T G 0.118083 4.3312e-05
1:203143725 C G 0.250655 -1.9091e-05
1:203144833 A G 0.087090 2.3054e-05
1:203145712 C T 0.111120 1.7789e-06
1:203146166 G C 0.333315 -8.3421e-06
1:203146749 G T 1.826551 2.1894e-05
1:203147846 C A 0.043083 9.1277e-06
1:203149906 T C 0.032033 -5.6300e-06
1:203150208 A G 0.303710 4.8857e-06
1:203155055 A G 1.463372 8.0030e-06
1:203155882 C G 1.586619 1.7574e-05
1:203156080 C T 1.513118 1.5271e-05
1:203157003 G C 0.048182 -7.0884e-05
1:203157122 A G 0.252845 -3.4141e-06
1:203157873 T C 1.258968 1.6215e-05
1:203159916 A G 0.076768 -6.6037e-06
1:203161361 A G 0.096518 5.2432e-05
1:203162281 A G 0.080470 -1.4239e-05
1:203167694 C G 0.064168 2.1988e-05
1:203169492 C A 0.083911 1.0444e-05
1:203171173 C T 0.025910 -2.7924e-07
1:203174921 G A 0.413221 4.1971e-05
1:203178081 A G 0.206046 2.4171e-05
1:203179767 C T 0.958505 4.3447e-05
1:203189093 T C 0.092798 -7.3906e-06
1:203189588 T C 0.037456 3.1483e-06
1:203189657 G A 0.093057 3.0800e-06
1:203192137 C T 0.368116 6.0455e-05
1:203193049 T C 0.572731 1.8158e-05
1:203194186 T C 0.598042 1.1470e-05
1:203197257 G T 0.709404 1.1721e-04
1:203198596 A G 0.041845 -2.2844e-06
1:203199081 G T 0.135167 -3.9276e-06
1:203200196 C T 0.844057 -3.6567e-05
1:203201184 A G 0.153284 -1.2634e-06
1:203202885 G A 1.864935 -1.4113e-05
1:203208365 T C 0.059847 -1.5398e-05
1:203208696 T G 0.749933 -1.7046e-05
1:203218689 T C 0.042042 5.5441e-06
1:203254173 A G 1.020141 8.8919e-06
1:203254197 G A 1.765803 -5.0255e-06
1:203255766 C T 0.082520 -2.3492e-05
1:203256033 G T 0.034430 8.4991e-06
1:203258685 C G 1.044211 1.0373e-05
1:203260119 C T 0.175812 -2.9543e-05
1:203260500 C T 1.097663 1.5342e-05
1:203265407 C T 0.049736 -1.0506e-05
1:203272281 A C 0.025624 1.4752e-05
1:203272902 T C 0.323174 1.4914e-05
1:203273366 G A 1.742684 1.5025e-05
1:203275407 G C 0.827877 1.5430e-05
1:203284355 G A 1.794117 -1.3290e-05
1:203294230 G A 0.101247 2.3021e-05
1:203301965 A C 1.543995 1.3609e-05
1:203303942 T C 0.086716 1.1760e-07
1:203304431 G A 0.079631 -9.0782e-06
1:203309752 C T 0.368384 -1.6050e-05
1:203314594 G A 1.711250 8.8903e-06
1:203317708 C T 0.107513 4.6863e-06
1:203318227 G A 0.240180 1.3935e-05
1:203319816 A G 1.860546 -5.3532e-06
1:203320118 A G 0.125549 4.5875e-05
1:203323636 A G 1.898794 -9.8240e-06
1:203327181 A G 0.246844 2.6940e-05
1:203330230 A G 0.102926 -9.9069e-06
1:203331234 G A 1.567726 1.2664e-05
1:203332622 G A 1.588424 8.9791e-06
1:203333064 C T 0.296628 -1.6349e-05
1:203333785 T C 0.066762 2.7945e-05
1:203334320 G T 1.120354 -1.0658e-05
1:203334839 G T 0.079202 1.1497e-05
1:203335066 A C 0.989154 1.1320e-05
1:203335188 A G 0.106149 -1.5432e-06
1:203335702 A G 1.427480 -6.8704e-06
1:203336808 C A 0.994662 -4.3556e-06
1:203336822 A C 0.102498 1.8985e-05
1:203337462 G A 0.113697 -2.1551e-05
1:203338525 T G 0.625510 7.9324e-06
1:203339135 T C 0.089619 3.8945e-06
1:203339554 G C 0.063879 -2.3678e-05
1:203340174 C T 0.164664 -5.4600e-06
1:203346528 T C 0.583824 -5.3100e-05
1:203349524 A G 0.142167 -1.4057e-05
1:203352135 C G 0.479690 -1.8941e-05
1:203363506 A G 1.090078 1.8870e-05
1:203364478 G C 1.775527 -4.5648e-06
1:203366505 G A 0.023449 -1.0151e-05
1:203367047 C T 0.286741 1.4701e-06
1:203371740 C T 0.728541 -1.0222e-05
1:203372485 A G 1.562630 -1.5305e-05
1:203372880 G A 0.490441 -1.1020e-05
1:203374145 C T 0.238559 -7.8350e-07
1:203375246 T C 0.674953 -1.4549e-05
1:203377964 G A 0.147726 2.0152e-05
1:203379592 T C 1.552512 -2.3474e-06
1:203388521 A G 0.447083 3.2151e-06
1:203388632 T C 0.026512 4.6488e-06
1:203388963 T C 0.113751 -1.7940e-05
1:203394580 G A 0.961191 5.0047e-06
1:203395433 T C 0.081368 -3.9948e-07
1:203397372 G A 0.123125 3.7204e-08
1:203402652 C T 1.168349 1.6156e-05
1:203403393 G A 0.963299 6.7505e-06
1:203403673 G T 0.180483 1.1305e-05
1:203407932 T C 0.022078 1.5157e-06
1:203420708 T C 0.103752 -1.6384e-05
1:203422658 T G 0.190427 3.0519e-05
1:203430274 G A 0.141218 -1.0613e-05
1:203435030 A G 0.238205 -1.3887e-05
1:203436232 T C 0.061928 2.4342e-05
1:203439113 G A 0.119426 -1.1566e-05
1:203444560 A G 0.138179 -9.3950e-07
1:203451217 A G 0.087056 -1.4187e-05
1:203452720 T C 0.021412 8.4165e-06
1:203452781 G A 0.026406 -5.7779e-06
1:203455902 C A 0.071151 7.9347e-06
1:203458407 C T 0.630786 5.0553e-05
1:203465470 C T 0.117229 3.2753e-05
1:203466349 A G 0.085373 5.5853e-05
1:203467231 C A 0.125130 -8.3199e-06
1:203471679 C T 0.980186 2.8990e-05
1:203474617 A G 0.242822 -1.3307e-05
1:203478370 A C 0.239874 -8.5273e-06
1:203481966 A G 0.024965 2.1861e-05
1:203483066 T C 0.070213 1.9934e-06
1:203483087 T C 0.033604 1.7724e-05
1:203484294 A C 0.075677 8.2975e-06
1:203486152 G A 0.095175 3.6216e-05
1:203489032 A G 0.068085 3.1039e-05
1:203489683 T C 0.351232 -1.3901e-05
1:203490238 G A 0.134154 2.1314e-05
1:203491392 G T 0.400955 -2.0432e-05
1:203491674 T G 0.077533 1.3144e-05
1:203492986 A G 0.104565 -2.0649e-05
1:203494379 T C 1.005229 1.2033e-05
1:203495475 T C 0.093213 6.6638e-06
1:203495505 T C 0.040699 -7.2780e-06
1:203495518 T A 0.218381 -1.1488e-05
1:203501240 A G 0.223283 9.9508e-06
1:203502968 G A 0.025322 2.3222e-05
1:203504674 G A 0.534727 -1.2057e-05
1:203506611 G A 0.029568 4.3720e-06
1:203510053 A C 0.069911 -1.3051e-05
1:203510396 T C 1.001754 -6.1687e-06
1:203510915 A C 0.081912 -3.2944e-06
1:203517798 A G 0.067082 -5.8698e-06
1:203518196 C T 0.072736 -2.7670e-05
1:203522909 G T 0.542557 -8.8375e-06
1:203526529 A G 0.040951 1.4593e-06
1:203533525 C A 0.389616 -6.7474e-06
1:203538486 T G 0.624918 -4.7875e-06
1:203541449 G A 0.235615 -3.9198e-05
1:203545727 C T 0.248153 -1.2012e-05
1:203546436 G A 0.945358 -2.0732e-05
1:203550074 A G 0.021936 -1.8018e-05
1:203551177 C A 0.800444 -1.0704e-05
1:203554848 G T 0.195769 -2.4640e-05
1:203554871 T C 0.067466 -4.7806e-06
1:203558731 A G 0.046438 -1.8315e-05
1:203562733 G C 0.343161 2.0774e-05
1:203566740 C T 0.033407 -1.3470e-05
1:203569634 T C 0.057069 1.5662e-05
1:203570113 G A 0.045836 3.4510e-06
1:203572499 C T 0.096453 2.6192e-06
1:203572574 A G 0.055822 8.9607e-06
1:203577939 C T 1.097483 1.4371e-05
1:203578768 C T 1.882703 9.5933e-06
1:203584850 T C 1.786206 3.6444e-06
1:203588387 T C 0.076924 2.7005e-05
1:203595146 A G 0.549248 -6.7961e-06
1:203599192 A T 0.217680 -1.3268e-05
1:203599593 T C 0.071519 8.0287e-07
1:203607803 A G 1.335209 8.8253e-06
1:203608856 A G 0.058936 2.6222e-07
1:203611163 T C 0.047237 -2.7510e-06
1:203619048 T C 0.345354 5.6244e-06
1:203619172 T C 0.024754 9.3451e-06
1:203627725 C G 0.062839 3.3630e-06
1:203636551 T G 1.752065 1.2303e-05
1:203636660 A G 1.051171 1.4101e-05
1:203639967 G A 1.744684 -7.5934e-07
1:203643053 C T 1.614198 -8.8602e-07
1:203643164 A G 1.672852 -1.4856e-05
1:203643268 A G 0.548568 2.8183e-06
1:203644628 A G 1.607015 -6.7200e-07
1:203646034 A C 0.581744 -2.2037e-05
1:203646580 T C 0.063655 -1.5292e-06
1:203647429 T C 0.036670 -1.0117e-05
1:203652698 C T 1.804129 2.4195e-05
1:203667536 G A 0.430802 -2.1031e-05
1:203669371 A G 0.037837 -6.1609e-07
1:203670761 G A 0.348397 -3.8541e-05
1:203673020 T C 0.052765 1.6944e-05
1:203675105 T C 0.375949 3.8165e-05
1:203675305 C G 0.042083 -1.1676e-05
1:203677565 C T 0.862957 2.5704e-06
1:203690537 A G 0.032951 -4.8280e-06
1:203693892 G C 0.373253 4.4692e-05
1:203696548 T C 0.026396 -1.5941e-05
1:203706932 A C 0.060411 5.7639e-06
1:203708772 T C 0.092574 3.0555e-05
1:203709068 C T 1.159295 2.4586e-06
1:203716609 G C 0.291263 9.2697e-06
1:203717486 C T 0.315272 -3.2356e-05
1:203724854 T C 0.293122 1.4748e-05
1:203733826 G A 0.354550 6.6553e-06
1:203738765 C T 1.329167 -6.1874e-07
1:203740057 A G 0.030221 8.9759e-06
1:203740462 A G 0.144207 1.2184e-05
1:203743653 T C 0.654724 -7.9216e-06
1:203743798 T C 0.081817 -2.4150e-06
1:203751603 G A 0.030541 -2.3452e-06
1:203752854 G A 0.274206 2.1174e-06
1:203757044 C T 1.679730 -5.3149e-06
1:203763325 C T 1.682256 -9.1020e-06
1:203767822 G T 0.295173 7.1282e-06
1:203769532 A G 0.259182 2.0121e-05
1:203773096 C A 0.294557 8.2264e-06
1:203777907 A G 0.048138 5.1186e-06
1:203780591 G A 0.553046 2.2474e-05
1:203789596 G A 0.400016 1.9710e-05
1:203790079 T C 0.073657 -3.6256e-06
1:203800675 C T 0.049182 2.5343e-06
1:203807392 T C 0.020610 1.3187e-06
1:203825666 T C 0.029034 1.9883e-05
1:203837577 G T 1.293360 -6.2556e-06
1:203838197 A G 0.251648 1.2776e-05
1:203839619 A G 0.025298 -3.0379e-07
1:203839945 A G 0.079304 2.1729e-05
1:203843742 G A 1.539168 -2.2212e-06
1:203855708 C T 1.752830 -5.1417e-06
1:203878358 A G 0.713704 1.1392e-05
1:203898362 G T 0.852777 1.6048e-05
1:203903513 G A 0.136051 4.5118e-06
1:203905103 T C 0.255928 1.3923e-05
1:203914021 A G 0.057688 1.0603e-05
1:203915763 A C 0.032635 -5.9016e-06
1:203925697 T C 0.147974 -1.6816e-05
1:203925956 T C 0.082585 2.2349e-05
1:203931093 G T 1.283695 1.6702e-05
1:203931979 A G 0.032332 -1.1020e-06
1:203939234 A G 0.035222 -1.1188e-05
1:203945059 T G 0.887626 -6.4750e-06
1:203958029 T C 0.082469 2.6815e-05
1:203964176 A G 1.204414 3.7964e-05
1:203966555 A G 0.072447 4.3834e-06
1:203968185 A G 0.247677 1.4220e-05
1:203970536 T G 0.398347 2.0566e-05
1:203970857 T C 0.150663 9.7137e-06
1:203972603 T C 1.214128 3.9174e-05
1:203982333 A G 1.373800 4.2219e-05
1:203982375 G A 0.120354 -2.9253e-05
1:203982765 G A 0.362625 -3.0454e-05
1:203995730 A G 0.129118 -1.1483e-05
1:203995994 G C 1.250604 2.5916e-05
1:203997399 A G 0.272312 -5.6535e-06
1:204002270 C T 1.854005 1.8912e-05
1:204003830 G A 1.855307 2.3954e-05
1:204006095 G A 0.628066 1.7931e-05
1:204012023 A G 0.043263 -8.3821e-06
1:204015233 G A 1.064246 -1.2045e-05
1:204015718 G A 1.707755 -6.8435e-06
1:204023251 A C 0.142330 1.0050e-05
1:204029558 A G 0.524865 4.0506e-06
1:204030721 G A 1.464198 3.0785e-06
1:204034533 A G 0.039724 -6.9373e-06
1:204039160 A G 0.232133 -2.4175e-06
1:204045170 T G 0.024632 1.2458e-05
1:204049354 A G 0.581716 -2.0681e-05
1:204054323 A G 0.400604 1.3864e-04
1:204054521 T G 0.633190 -1.5323e-05
1:204061744 A G 0.261589 -3.9331e-07
1:204062186 G A 1.004042 3.3780e-06
1:204064576 C T 1.679778 4.5269e-06
1:204069643 A G 0.912047 -1.2031e-05
1:204074243 T C 0.581577 3.1050e-08
1:204074283 A G 0.269456 -9.0692e-06
1:204075077 A G 0.039288 6.9771e-06
1:204081892 T C 0.695651 5.6506e-06
1:204082002 T C 0.804898 -4.6015e-06
1:204083217 T C 0.086002 6.6521e-06
1:204091014 C T 0.091180 3.6441e-05
1:204093489 T A 0.222960 -6.5241e-06
1:204094282 C T 0.067197 -6.3933e-06
1:204094902 C T 1.938722 1.4762e-05
1:204094987 T C 0.028722 -3.8900e-06
1:204095220 T C 0.047927 5.7522e-06
1:204095426 T C 0.100342 -1.2983e-05
1:204097047 T G 1.853835 3.4065e-05
1:204097471 A C 0.107268 -2.6641e-05
1:204097859 T C 1.375973 1.8681e-05
1:204103440 G A 1.960980 6.4961e-06
1:204108493 A G 0.207134 1.3346e-05
1:204109473 A G 1.378713 1.8456e-05
1:204110547 T C 0.071073 -1.2678e-05
1:204112984 A G 0.968266 2.4084e-06
1:204113692 A T 0.147240 7.6003e-06
1:204115586 C G 1.807009 -1.1275e-05
1:204115934 T C 0.656679 4.8992e-06
1:204120400 A G 0.594772 -1.4252e-05
1:204120952 T G 0.276640 3.2210e-06
1:204123345 T C 0.056491 -3.3850e-05
1:204124560 T G 0.038574 1.9217e-05
1:204124865 T C 0.524701 8.2531e-06
1:204138759 T C 0.116645 2.3862e-06
1:204139302 T G 0.273376 9.1602e-06
1:204140784 A G 0.366586 -3.9280e-06
1:204155425 C A 0.078261 -7.0163e-06
1:204158520 T C 0.114166 9.1928e-07
1:204159359 T C 0.087188 1.7015e-05
1:204159922 C T 0.118973 1.0144e-06
1:204161591 C T 0.493576 -8.9973e-06
1:204161947 T C 0.082391 -4.0986e-06
1:204166043 T C 1.254626 -5.7535e-06
1:204167467 C T 0.102695 -7.0555e-06
1:204170434 A G 0.096062 -3.1252e-05
1:204171329 G A 0.207379 1.9103e-05
1:204180540 C T 0.235346 1.7921e-05
1:204181317 C A 0.097357 -3.9806e-06
1:204184670 C T 0.029487 1.3405e-05
1:204188658 C G 0.094019 -1.2879e-05
1:204189357 T C 0.033383 5.2892e-06
1:204194585 G A 0.192155 2.9848e-05
1:204199614 T C 0.916936 9.1726e-06
1:204210750 A C 0.718032 -1.1629e-05
1:204216410 T C 1.267641 -6.8020e-06
1:204225946 A G 0.040155 9.7287e-07
1:204230052 G A 1.091377 -2.3027e-05
1:204233776 G A 0.731632 -7.6578e-06
1:204239527 A G 1.324540 -4.4394e-06
1:204245630 T C 0.331333 -2.8367e-05
1:204246106 A C 0.083914 1.0873e-05
1:204246643 T G 0.037289 -5.3499e-05
1:204247749 A G 0.076435 1.3907e-05
1:204247778 G T 0.107570 2.8653e-05
1:204249126 A G 0.091652 -2.2429e-05
1:204258019 C T 1.936740 -1.7588e-05
1:204260810 C A 0.027817 7.3493e-06
1:204268993 T C 1.951022 -1.7615e-05
1:204276040 C A 0.422945 -1.7565e-05
1:204279517 T C 0.050834 -7.6715e-06
1:204280891 G T 0.132375 1.1817e-05
1:204281004 T C 0.935216 -1.1373e-05
1:204283575 C T 0.515308 -1.0856e-05
1:204287966 A G 0.049515 2.8280e-06
1:204289107 T C 0.030000 -1.4680e-06
1:204295499 C A 0.039567 1.6029e-05
1:204307087 C T 1.950662 -1.4469e-05
1:204310366 A G 0.027477 -3.9297e-06
1:204317341 A G 0.048828 -1.1196e-05
1:204318983 T C 1.296662 -3.3055e-06
1:204319563 G A 0.046754 1.7627e-05
1:204323874 A G 1.516722 -1.3225e-05
1:204333487 T C 0.035413 1.7232e-06
1:204333626 A G 0.024938 9.2538e-06
1:204334765 G A 0.365090 3.0586e-05
1:204334914 T G 0.039139 7.5839e-06
1:204336631 G A 0.172126 -4.6568e-06
1:204343719 C T 0.120847 1.6035e-06
1:204344953 A G 0.600300 -1.0908e-05
1:204345107 C T 0.216490 -8.8333e-06
1:204347839 T C 0.034804 -3.5240e-06
1:204352866 G A 0.325584 -1.9139e-05
1:204353050 G A 1.487895 1.2620e-05
1:204353486 A G 0.043100 1.0056e-05
1:204355244 G T 0.175761 8.8335e-06
1:204355966 G T 0.040896 1.6752e-05
1:204358667 T G 0.076938 -8.7452e-06
1:204358996 G A 0.079879 5.6918e-06
1:204359072 C T 0.064835 1.0772e-05
1:204359333 C A 1.050793 -1.6672e-05
1:204359597 C T 1.808947 6.9654e-06
1:204361599 C A 0.069091 -3.8881e-06
1:204367303 G A 0.219554 -4.6798e-06
1:204369875 G T 1.460390 -9.5367e-07
1:204370414 T C 0.130523 7.9287e-06
1:204374063 G A 0.064318 -5.5531e-06
1:204378038 T C 0.175465 -2.2190e-05
1:204378775 C T 0.046034 -4.2375e-05
1:204379452 C T 0.178667 -1.2291e-05
1:204379532 C T 0.061649 -7.7755e-06
1:204381603 G A 0.068734 -7.3766e-06
1:204386265 G A 0.090163 -1.0569e-05
1:204386696 C A 0.032679 -6.8695e-06
1:204388533 T C 0.073661 6.7666e-06
1:204388864 C T 0.043773 3.6978e-06
1:204392257 A G 0.217456 1.9725e-05
1:204396830 A G 0.173908 3.5419e-06
1:204397427 T G 0.158289 1.4017e-05
1:204406034 T C 1.630691 -1.0738e-05
1:204428703 T G 0.025726 -2.0356e-06
1:204434438 A G 0.097340 -2.7086e-05
1:204436066 A G 0.338952 7.7757e-06
1:204437423 G C 1.975800 8.7502e-06
1:204437571 C G 0.158323 -6.4643e-06
1:204438643 T G 1.971843 9.7210e-06
1:204444687 G A 0.050273 -1.2358e-06
1:204446313 C T 1.972206 9.4403e-06
1:204448062 C G 0.124053 2.0715e-06
1:204449157 A G 1.047666 4.3858e-06
1:204453320 T C 0.441858 -3.0040e-06
1:204454165 T C 1.433766 -6.0636e-06
1:204470503 T C 0.034280 6.2674e-06
1:204476992 C T 0.043637 2.8730e-07
1:204477977 G A 1.383361 -1.1210e-05
1:204488687 G A 0.382830 -1.6716e-05
1:204494576 C T 0.106037 2.0020e-05
1:204504252 A G 1.931558 -3.0452e-06
1:204517487 G T 0.030435 1.0851e-05
1:204518842 A C 1.451415 -1.0231e-06
1:204525132 G A 0.068904 9.6976e-06
1:204539339 C T 0.033424 -2.1338e-05
1:204542488 G A 0.021993 4.6952e-06
1:204556958 T C 1.304243 1.1313e-05
1:204561378 G A 0.032081 4.4423e-06
1:204564265 A G 0.140640 -1.1929e-05
1:204570154 A G 0.028321 -1.4246e-05
1:204571400 C G 0.101271 -1.9209e-05
1:204572071 A G 0.952430 1.9704e-05
1:204587240 A G 0.919207 3.0836e-05
1:204587569 C G 0.418831 -7.6085e-06
1:204587918 T C 0.026264 9.6803e-06
1:204600719 G A 1.032631 3.9266e-05
1:204603945 G A 0.236791 -1.0502e-06
1:204605383 G T 0.992075 3.3534e-05
1:204614475 G A 0.287537 2.3650e-06
1:204617283 A G 0.209772 9.0784e-08
1:204623615 G A 0.911880 2.0394e-05
1:204626806 A G 0.283919 3.9912e-06
1:204628101 A G 0.097735 2.1341e-07
1:204632163 C T 0.123791 -1.2420e-05
1:204632333 C T 0.957550 1.3278e-05
1:204633043 A G 0.073664 1.7143e-05
1:204633128 A G 0.869372 6.5626e-06
1:204633526 T C 1.235676 3.0791e-05
1:204633694 T C 0.058072 -3.7652e-05
1:204636181 C T 0.027586 -3.1513e-06
1:204636870 A G 1.608014 -2.0272e-05
1:204639673 A G 0.047091 -1.0797e-05
1:204642424 G A 0.093159 -4.3290e-05
1:204648059 T C 0.028745 -8.5788e-06
1:204648527 A G 0.194823 -7.5080e-06
1:204655010 G A 0.370475 -4.5183e-06
1:204659133 G A 0.047434 -1.2137e-05
1:204667814 C T 1.973179 -7.4995e-06
1:204669868 T C 0.157578 5.5196e-06
1:204670925 T C 0.219938 -5.2213e-07
1:204671967 A G 1.972577 -2.0638e-05
1:204672951 A G 0.022106 -2.1199e-07
1:204682237 T C 0.227061 -9.4613e-06
1:204683654 T C 0.033481 1.1068e-05
1:204692918 T G 0.038109 7.7750e-06
1:204698682 T C 0.024826 -1.3104e-05
1:204701240 G A 0.105541 -2.0299e-06
1:204711044 A C 0.051806 2.6529e-05
1:204717211 T C 0.767190 -1.6234e-05
1:204719503 A G 0.052534 2.2983e-05
1:204724644 T C 0.204418 -3.2964e-06
1:204730368 T C 0.071372 1.8855e-06
1:204733909 T C 0.027678 5.9456e-06
1:204744602 T C 0.019998 -1.5023e-05
1:204744657 C A 0.027593 -7.5463e-06
1:204745068 T C 0.027607 -4.5665e-06
1:204769220 A G 0.203663 -2.1000e-06
1:204779152 G A 0.063352 9.7266e-06
1:204779290 T G 0.080083 2.4053e-05
1:204788254 C T 0.077084 -1.2271e-05
1:204797460 C A 0.176845 -7.1299e-06
1:204799959 C G 0.027226 -7.6381e-06
1:204801508 A G 1.962656 7.5185e-07
1:204821164 A G 0.177515 -5.6601e-06
1:204824476 A G 0.023809 -1.8702e-05
1:204826328 G A 0.148429 1.0263e-05
1:204826475 T C 0.077135 -2.4463e-05
1:204828825 C T 0.066650 8.9212e-06
1:204834209 C T 1.788120 -1.3021e-05
1:204842554 T C 0.077400 -2.3767e-05
1:204845109 G A 0.048172 -4.4187e-06
1:204848318 G A 0.149834 9.9707e-06
1:204854004 A G 0.045119 2.3626e-06
1:204854043 A G 0.029789 -1.7719e-05
1:204855898 A G 0.040543 2.1448e-07
1:204863204 C A 0.141830 1.1019e-05
1:204866365 C T 0.250156 -1.7934e-06
1:204871981 A G 0.675915 -4.7281e-06
1:204872842 A G 0.125015 3.3491e-06
1:204873947 C T 0.512258 -1.0457e-05
1:204875260 A G 0.100798 -1.7261e-05
1:204878527 G A 0.924425 1.0310e-05
1:204885484 A G 0.376517 -1.8573e-06
1:204888754 T G 0.754560 -1.5294e-05
1:204891547 G A 1.944882 1.4483e-05
1:204893885 C A 0.129316 6.8890e-06
1:204899778 A G 0.049342 5.2445e-06
1:204912567 T C 1.679985 -9.5752e-06
1:204913101 T G 0.881224 -3.3572e-05
1:204914693 G T 0.028474 -6.9291e-06
1:204917108 A G 1.815298 -4.0669e-05
1:204919070 C T 0.213869 3.1233e-05
1:204921312 T C 0.090983 -4.2493e-07
1:204927418 G A 0.467931 -5.0078e-07
1:204932611 G A 0.152536 -1.0239e-05
1:204932749 G A 0.070407 1.1818e-05
1:204933389 A G 0.036161 -2.1345e-05
1:204942163 T C 0.609826 -1.5485e-05
1:204943991 T C 0.786869 2.1908e-05
1:204945458 C T 0.143095 -3.4634e-05
1:204945934 G A 0.201824 -1.6875e-05
1:204947702 A G 0.384231 1.0423e-05
1:204950218 G A 0.024363 -2.3443e-06
1:204958680 T C 0.123393 -2.3615e-05
1:204960239 T C 0.115540 -6.0910e-06
1:204966170 C T 0.688525 -3.1043e-05
1:204966428 G C 0.568906 1.8080e-05
1:204966690 A G 1.952294 -9.1931e-07
1:204968542 A G 0.092740 5.4632e-05
1:204969586 T C 0.706901 3.5367e-05
1:204974771 T C 0.040941 -1.9569e-07
1:204978533 G A 1.473106 -2.0329e-05
1:204979071 G A 1.007779 -2.5451e-05
1:204981251 G A 0.254592 -8.8176e-06
1:204988535 C T 1.418542 -3.1557e-06
1:204989066 T G 0.033063 -2.4646e-05
1:204997096 T C 0.509508 1.9408e-06
1:205001332 T C 0.121935 2.3605e-05
1:205007950 A C 0.905461 -1.9296e-05
1:205009556 C T 0.041434 1.9122e-05
1:205011023 C T 0.047557 -1.1582e-05
1:205013871 A G 0.246324 1.3903e-05
1:205017854 C T 0.325241 -4.6106e-06
1:205022977 G A 0.676218 3.1496e-06
1:205027737 A G 0.308337 9.5388e-07
1:205028915 T C 1.034260 -7.0365e-06
1:205031116 T C 0.685241 2.6987e-06
1:205033518 G C 0.023605 -1.3748e-05
1:205035727 G A 0.024737 2.0739e-05
1:205036604 A C 0.034202 -3.0062e-07
1:205037676 G T 0.925812 -3.3515e-05
1:205040943 G C 1.032835 -4.3908e-05
1:205042840 A G 0.054812 -1.9338e-05
1:205052939 A G 1.729180 -2.0633e-05
1:205053150 G A 0.056281 -2.1263e-05
1:205063949 T C 0.906080 3.4824e-06
1:205074722 T A 0.077819 1.4242e-05
1:205087294 A C 1.740995 -1.0239e-05
1:205091650 A G 0.056437 -2.1364e-05
1:205118441 C T 0.898252 -1.9148e-05
1:205128059 T C 1.278483 -1.1023e-06
1:205130413 G A 1.815692 -3.6692e-06
1:205138321 C G 0.106142 9.5582e-06
1:205139804 G A 1.751946 -9.5262e-06
1:205152932 C T 1.272503 9.3543e-07
1:205181526 C T 1.185861 2.1322e-07
1:205199591 A G 0.028885 3.3959e-06
1:205201325 C A 0.831937 -2.5333e-05
1:205207074 A G 0.079695 6.4509e-06
1:205207566 T C 0.051144 -1.8097e-05
1:205223393 T C 0.032193 -7.0496e-06
1:205225285 A G 0.407105 5.4202e-05
1:205227627 C T 0.479270 -1.8597e-05
1:205238275 G A 0.745537 -1.6816e-05
1:205244774 T C 0.020076 1.0157e-05
1:205244953 A G 0.774425 -1.2545e-05
1:205245233 G A 1.832379 -6.8191e-06
1:205248437 T C 0.118321 -3.3151e-06
1:205255203 T G 0.030282 -1.3497e-05
1:205257156 G C 0.248367 6.6769e-06
1:205263633 T C 0.023476 2.8153e-05
1:205270815 A G 0.279612 3.5702e-06
1:205271007 T C 0.215311 -1.5213e-05
1:205273100 A G 0.122179 1.1108e-05
1:205273784 G A 0.235761 -6.3960e-05
1:205274174 G A 1.609299 -2.3797e-06
1:205274675 T C 0.602704 3.2166e-05
1:205275972 G A 0.751245 2.0980e-06
1:205277671 G A 0.026682 -1.9681e-05
1:205277781 T C 0.032397 9.6227e-06
1:205284682 T C 0.032920 6.5355e-06
1:205287324 C T 0.304019 1.1542e-05
1:205294072 A G 0.606692 -1.5622e-05
1:205295739 A G 0.142218 -7.0266e-07
1:205295907 T C 0.209310 -9.5572e-06
1:205296555 T C 0.612230 -1.1009e-05
1:205301537 G A 0.568658 -1.3328e-05
1:205317286 T G 0.391211 -2.6371e-05
1:205318983 T C 1.208375 2.1550e-05
1:205319001 C T 0.063189 3.6583e-06
1:205322974 G A 0.383442 2.8038e-05
1:205324025 A G 1.573115 -3.7945e-06
1:205325458 A G 0.362166 3.8075e-05
1:205336809 G A 0.055692 7.0495e-06
1:205336875 T C 1.095521 6.5151e-06
1:205338976 A G 0.111351 -9.1252e-06
1:205342450 G T 0.178161 -1.0119e-05
1:205346733 G A 0.575923 -2.4281e-05
1:205348276 A G 0.271170 1.0659e-05
1:205353492 C A 0.199777 -9.2470e-06
1:205367446 G A 1.134184 -6.6673e-05
1:205369075 T C 0.624581 -2.2020e-05
1:205376841 T C 0.089041 -2.2430e-05
1:205381940 A G 1.372451 1.7012e-05
1:205387934 T C 0.505979 2.4865e-06
1:205388023 G A 1.673974 1.3929e-06
1:205389592 A G 0.058382 1.4751e-05
1:205391677 C T 0.233911 -2.6043e-05
1:205392273 C T 0.060292 1.4555e-05
1:205393738 G A 0.172565 -1.4679e-05
1:205399087 A G 0.135820 1.3431e-05
1:205405612 A G 0.242581 -1.8003e-05
1:205407352 A G 0.031574 4.7505e-06
1:205408015 T C 0.071655 -1.3979e-05
1:205408911 A C 0.388525 -1.8043e-05
1:205410423 A G 0.042879 -9.4252e-06
1:205412474 G A 0.020328 -1.7601e-05
1:205412773 A C 0.067045 -9.7783e-06
1:205413479 T C 0.158214 -2.6067e-05
1:205415817 T C 1.770434 -6.2864e-06
1:205418134 G A 0.858955 2.1139e-06
1:205420138 T G 1.888632 5.6245e-06
1:205423231 C T 1.099350 1.8755e-05
1:205424757 A C 0.072185 -2.8595e-05
1:205427644 G A 0.148892 4.7782e-06
1:205433451 C T 0.637066 1.0431e-05
1:205435699 T C 0.082398 5.7161e-06
1:205438771 T C 0.059375 1.9803e-06
1:205438914 G A 0.364662 2.2982e-05
1:205440751 G A 0.065137 2.4355e-06
1:205441834 T C 0.027382 -5.8373e-06
1:205442730 G A 0.020110 -1.9433e-05
1:205442999 A G 0.145424 -3.9134e-06
1:205443227 C G 1.382113 2.3992e-05
1:205448000 A G 1.099112 2.0027e-05
1:205450012 C T 0.024030 3.3862e-06
1:205450682 G A 0.763379 4.1436e-06
1:205451659 C T 0.441511 4.6281e-06
1:205452224 C G 0.464416 6.0633e-07
1:205455402 T C 0.118681 -2.4326e-06
1:205457589 G A 0.306300 5.1164e-06
1:205458254 G A 0.035528 1.3062e-05
1:205459397 C T 0.063176 8.7603e-07
1:205459511 C T 1.459190 5.6822e-05
1:205462172 T C 0.528669 1.3273e-05
1:205467785 A G 1.795776 -2.5314e-06
1:205468167 T C 0.385829 5.5168e-05
1:205469151 T C 0.082881 2.4562e-05
1:205474162 A G 0.101923 -8.2972e-06
1:205475551 G A 0.274383 -6.0589e-07
1:205478601 C G 0.658229 -2.9796e-05
1:205479742 A G 0.033553 -1.4917e-05
1:205479770 T C 0.183539 4.6673e-06
1:205482880 C T 0.119494 -3.1463e-06
1:205484073 A G 0.603125 7.8470e-06
1:205486027 A G 0.029925 -2.2680e-05
1:205487722 C T 0.051728 -4.7837e-06
1:205487838 T C 1.053612 4.2867e-06
1:205488487 A G 1.879354 1.4589e-05
1:205488874 T G 0.438152 -4.4911e-05
1:205490769 C T 1.236155 -8.7448e-07
1:205494010 T C 0.115662 -2.5508e-06
1:205495392 G A 1.937008 -1.1305e-06
1:205499701 C T 0.246718 -1.4911e-05
1:205501985 G T 0.680206 -3.0059e-05
1:205502843 T C 0.038340 2.1044e-07
1:205506597 G A 1.936216 -7.1235e-07
1:205506765 A G 0.064590 -2.7968e-05
1:205512917 G A 1.325152 -3.4424e-05
1:205526261 C T 0.058341 4.0004e-06
1:205533181 A G 0.076656 -1.2740e-05
1:205534982 A G 0.097228 7.0427e-06
1:205536793 C T 0.071740 -2.4749e-05
1:205539721 T C 0.021973 -2.2082e-05
1:205540418 C T 0.320624 -4.8450e-05
1:205541515 A C 0.702584 2.0918e-05
1:205544694 A G 1.579452 7.5956e-05
1:205552864 A G 0.279622 -7.3237e-06
1:205554085 C G 0.964944 -2.4083e-06
1:205558062 C T 0.038302 -1.4377e-05
1:205562202 A G 1.565146 1.3590e-06
1:205563162 T C 1.344402 4.3744e-05
1:205567558 G A 0.041852 2.1605e-05
1:205569190 G A 0.448352 -1.1544e-06
1:205571793 G A 0.419783 -4.1009e-05
1:205575893 T C 0.169753 -8.0195e-05
1:205581063 G T 0.032271 -5.3160e-06
1:205581521 A G 0.132481 -3.6597e-06
1:205585067 T C 0.041209 -1.8650e-05
1:205599775 G A 0.020763 4.1364e-06
1:205600344 T C 0.185392 -9.9154e-06
1:205607514 T C 1.729714 1.9828e-06
1:205609410 G A 0.225187 1.8877e-06
1:205613859 A G 0.694516 -4.2607e-06
1:205616849 A G 0.709434 1.6681e-05
1:205622385 T C 0.041522 1.2231e-06
1:205626904 A G 0.123346 -4.1970e-05
1:205631767 G A 0.465106 -1.1766e-05
1:205632932 G A 1.252818 1.9756e-05
1:205635948 G A 0.068404 -1.8851e-05
1:205637659 C T 0.026933 -3.9984e-05
1:205638464 T C 0.105500 1.0354e-05
1:205642390 C T 1.692986 -1.7916e-06
1:205645063 A C 0.531736 2.2345e-07
1:205645310 A G 0.096188 1.0052e-05
1:205648707 G T 1.458517 -2.0988e-07
1:205661367 G A 0.233683 -2.2707e-05
1:205676212 G A 0.044038 7.9914e-06
1:205676263 C T 0.236859 7.4319e-06
1:205679213 T C 0.151693 -7.2232e-06
1:205712544 C A 0.033383 1.9555e-05
1:205712957 G T 0.529645 -1.0272e-05
1:205713378 A G 1.941438 -2.6008e-05
1:205717823 C A 0.791941 -1.9104e-05
1:205719191 A C 0.135449 -3.5658e-05
1:205735864 A G 0.134232 -3.6053e-05
1:205739266 T C 1.092227 2.4456e-06
1:205740668 C G 0.033087 5.1411e-06
1:205744138 T G 0.859693 2.1080e-06
1:205745834 C T 0.027763 -1.4228e-06
1:205752665 G A 1.511976 9.5759e-06
1:205756168 G A 1.530726 9.6103e-06
1:205763861 A C 0.043331 2.1120e-05
1:205764640 A G 1.650665 1.1795e-05
1:205765980 T C 0.080202 -1.6894e-05
1:205773461 T C 1.635080 8.0617e-06
1:205797413 T G 1.295047 -4.8420e-06
1:205798033 A G 1.897512 -8.5466e-06
1:205801756 T C 0.022626 2.6661e-05
1:205801872 G A 1.073841 1.0072e-06
1:205807504 T C 0.564983 -2.0416e-06
1:205810630 A G 1.204044 1.3396e-06
1:205810947 T C 0.125474 -5.3210e-06
1:205811055 T C 0.030923 2.3319e-06
1:205812912 G A 0.298015 -6.4453e-06
1:205813672 C T 0.964989 -5.2463e-06
1:205814497 C T 1.892205 -1.4038e-05
1:205814695 G A 0.150537 -6.3656e-06
1:205815820 C A 0.051297 1.6793e-06
1:205819104 A G 0.144210 -4.8862e-06
1:205822075 C T 1.892447 -1.1234e-05
1:205830874 G T 0.058712 7.3537e-06
1:205832057 A T 0.133888 1.2395e-05
1:205841620 A G 0.510157 5.8562e-06
1:205857654 A G 0.204826 5.4941e-06
1:205868430 A C 0.024877 4.4703e-07
1:205878395 C T 0.092394 9.2954e-07
1:205880622 T C 0.113418 6.6402e-06
1:205881194 C T 0.492719 -8.6236e-06
1:205882454 T C 0.142854 -5.3401e-06
1:205884062 C T 0.159272 1.5436e-06
1:205884226 A C 0.030507 2.1965e-05
1:205884274 C T 0.182679 2.5146e-05
1:205885917 C A 1.732890 3.4800e-05
1:205887981 C T 0.155957 9.4007e-06
1:205894276 C T 1.803837 2.3090e-05
1:205894424 A G 0.023976 -2.7974e-05
1:205895926 T C 0.027743 -3.0959e-05
1:205896235 A G 0.317054 8.6598e-06
1:205896948 G A 1.389198 1.1431e-05
1:205901026 T C 0.022177 1.6116e-05
1:205904311 G A 0.147692 1.3751e-05
1:205906221 G T 0.248751 -1.3309e-06
1:205907340 G A 0.024567 -3.0438e-05
1:205908867 T C 1.263003 2.2764e-05
1:205914247 G A 0.037449 1.2102e-05
1:205914885 T C 0.792679 3.5578e-06
1:205916699 A G 0.966478 2.4191e-05
1:205921286 A G 0.027566 1.6571e-06
1:205921352 A G 0.709914 -2.5248e-05
1:205921859 A G 1.121703 -1.3384e-05
1:205922403 C T 0.151748 7.2632e-06
1:206098434 A G 0.077703 -5.9725e-06
1:206191036 C T 0.152975 -3.1198e-06
1:206191088 A C 0.083564 -3.0171e-06
1:206192730 T C 0.072076 -1.5298e-05
1:206193642 A T 0.072549 -7.8079e-06
1:206194571 A G 0.170413 1.1663e-05
1:206198813 G T 0.162229 8.2907e-07
1:206199702 C T 0.156783 -1.7950e-07
1:206206267 C T 0.039193 -3.1603e-05
1:206206273 G A 0.258611 1.1485e-05
1:206211598 C T 0.183706 1.4509e-05
1:206213706 G A 0.030146 3.2843e-05
1:206217256 T C 0.234924 1.2130e-05
1:206219662 A C 0.287741 3.5984e-05
1:206223383 C T 0.074714 2.0923e-05
1:206224635 C G 0.126844 1.2571e-05
1:206225011 C G 0.073446 1.3735e-05
1:206225582 A G 0.119466 3.8777e-05
1:206227034 T C 0.044459 2.9626e-05
1:206227646 A G 0.022871 2.4994e-05
1:206228702 A C 0.128520 1.4322e-05
1:206233206 T C 0.409709 3.5070e-04
1:206234290 T C 0.320212 1.2992e-04
1:206235712 T C 0.140977 4.4246e-05
1:206243870 T G 1.298511 3.0293e-06
1:206243998 T C 0.052167 3.1158e-05
1:206246654 A G 0.057032 -8.3083e-06
1:206255930 T C 0.176026 3.9937e-05
1:206262657 T C 0.041665 -6.7280e-06
1:206271884 T C 0.106605 2.1045e-05
1:206278727 T C 0.029847 -1.2758e-05
1:206278745 C T 0.222053 5.6893e-05
1:206281191 C T 0.704209 9.5030e-06
1:206282163 C T 0.880289 -5.4923e-06
1:206292350 A C 0.376558 9.1427e-07
1:206293771 A G 0.062723 -1.6250e-05
1:206298081 G A 0.061146 2.4749e-06
1:206305229 T C 0.083095 7.7058e-07
1:206307365 G A 0.532212 6.4934e-06
1:206315038 T C 0.057909 -3.4614e-05
1:206319119 G A 0.036742 2.9950e-05
1:206516335 T C 0.025539 -2.4826e-05
1:206587333 C T 0.028467 -5.2184e-07
1:206596299 A G 0.023047 -2.4913e-06
1:206598095 T C 0.107975 2.1579e-05
1:206598126 T C 0.444041 1.4752e-05
1:206602679 G A 0.035266 -2.8266e-05
1:206604220 T G 0.095933 9.9827e-06
1:206605665 G A 0.929440 5.6031e-05
1:206607088 G A 0.044660 1.2159e-05
1:206607754 T C 0.022344 -2.9175e-06
1:206610118 A G 0.047135 -4.4629e-06
1:206613667 C A 0.105252 1.1483e-05
1:206625223 C T 0.389973 2.6290e-05
1:206626607 A G 1.042032 -9.9741e-05
1:206630721 A G 0.414897 4.5120e-05
1:206634429 G A 0.567026 -4.0004e-06
1:206637395 T C 1.014769 -3.0017e-05
1:206638507 G A 1.841990 1.0483e-05
1:206640606 T C 0.123193 -9.3487e-06
1:206641869 G A 1.859251 1.7007e-05
1:206643973 C A 0.082789 1.5822e-05
1:206646274 T G 1.586252 -1.7451e-05
1:206646311 T C 0.901388 7.1392e-06
1:206647787 C T 1.683313 6.1048e-06
1:206648037 G C 0.746346 2.7405e-05
1:206649373 A G 0.070628 1.8407e-06
1:206651725 T C 0.082204 -9.5668e-06
1:206652404 A G 0.040750 -1.1872e-05
1:206652524 C T 0.153635 8.4715e-06
1:206654497 C T 0.471304 -4.5819e-06
1:206664407 G T 1.675909 -1.2563e-05
1:206665720 T C 0.070036 -3.4153e-05
1:206665896 G C 1.695947 -7.9266e-06
1:206669465 T C 0.448270 9.9910e-06
1:206670654 G T 0.728368 -1.5289e-05
1:206676331 A G 0.993571 -3.0437e-05
1:206677881 G T 0.068081 1.0984e-05
1:206685627 C T 1.915824 -2.0328e-05
1:206695731 A G 0.063091 1.1285e-05
1:206708725 C T 0.763549 -5.6656e-06
1:206710614 G C 0.054401 6.7267e-08
1:206712543 G A 1.024346 5.0338e-07
1:206718142 T C 0.056179 5.9630e-06
1:206720184 A C 1.099115 -1.5617e-06
1:206727404 T C 0.435718 -1.7246e-05
1:206737276 C A 0.281553 -1.0768e-05
1:206740005 C A 1.090296 -1.2218e-05
1:206740209 C G 0.026321 1.5017e-05
1:206746865 G A 1.028576 -1.1308e-05
1:206747458 A G 0.356431 1.6657e-05
1:206757857 A C 0.109896 1.8665e-05
1:206764782 A G 1.136081 3.0624e-05
1:206771341 A G 0.052850 1.5362e-05
1:206775427 G A 0.862141 -2.8005e-05
1:206784756 A G 0.033413 9.4306e-06
1:206784809 C T 0.227163 -1.0977e-05
1:206788458 G A 0.144054 1.7561e-05
1:206788843 C A 0.091877 -7.7654e-06
1:206796179 G A 0.802674 4.3710e-05
1:206801947 G C 0.362074 5.0078e-05
1:206804765 C A 0.304685 3.5119e-06
1:206805896 A G 0.065919 -2.0819e-05
1:206806372 A G 1.684918 -9.2238e-05
1:206810248 T G 0.052656 9.5743e-07
1:206821569 T C 0.020362 -8.7736e-06
1:206825605 C T 0.803177 -2.8460e-05
1:206828985 T C 0.051096 1.5288e-05
1:206834908 A G 0.107472 3.2824e-05
1:206849834 T G 0.079297 -2.2740e-05
1:206854136 C T 0.020324 -1.0533e-05
1:206861935 A G 0.405493 2.1899e-05
1:206871784 C G 0.184665 3.9974e-05
1:206882170 A G 0.170015 2.5921e-06
1:206883853 T C 0.486685 -6.0139e-06
1:206889712 A C 0.057464 -1.2159e-05
1:206900590 G T 0.601085 8.6083e-07
1:206900798 A G 0.022242 -3.6709e-05
1:206901415 A C 0.120537 5.6744e-06
1:206903256 A G 0.021687 -8.4409e-06
1:206905618 T G 0.024509 -1.6606e-06
1:206908232 A C 0.210959 1.4163e-05
1:206911760 C A 0.024927 -8.8845e-06
1:206912817 C T 0.490795 3.7592e-05
1:206913937 G A 0.213437 -2.1092e-05
1:206915883 G A 0.038731 -7.8318e-06
1:206926846 C T 1.962568 -2.9268e-05
1:206927516 C T 1.302112 -8.4810e-06
1:206932256 A G 0.023102 9.0280e-06
1:206932451 G A 0.713344 1.5620e-07
1:206932693 C T 0.153856 6.5743e-06
1:206933490 T G 0.125049 -1.7636e-05
1:206933517 G T 0.301894 -8.3231e-06
1:206941529 C T 0.591491 -2.9619e-05
1:206943410 C A 0.041049 -1.4214e-06
1:206943968 A C 0.308344 -1.3334e-06
1:206944645 C T 1.601238 -1.9523e-05
1:206946634 G A 1.555953 -3.0025e-05
1:206946666 T C 0.070155 -6.0115e-07
1:206949871 A G 0.050817 1.2844e-07
1:206957558 T C 1.868546 -1.0713e-05
1:206958396 T C 0.021354 -1.3904e-05
1:206959527 A G 0.905614 1.0573e-05
1:206959685 G A 0.118525 -2.3282e-06
1:206960592 G C 0.025852 -5.2912e-07
1:206968592 C A 0.138206 1.8187e-05
1:206975221 T C 0.705395 4.4853e-05
1:206979331 A G 0.063699 -1.7341e-06
1:206979430 C T 0.405990 4.7937e-05
1:206979950 T C 0.027046 -4.2603e-06
1:206983993 G T 0.636987 -1.8174e-05
1:206990419 C T 0.022456 1.6028e-05
1:206992899 G C 0.081800 -5.8621e-06
1:206994725 T C 0.298304 -2.5671e-06
1:207003583 G A 1.834143 -1.7764e-05
1:207010728 A G 0.279136 1.2315e-05
1:207011492 G A 0.041257 -1.6709e-06
1:207014472 C A 1.544077 -3.8980e-05
1:207015957 C T 1.559767 -2.5049e-05
1:207017652 G T 0.215525 3.7123e-06
1:207022651 G T 0.056825 1.2038e-05
1:207031792 T C 1.205727 -3.0312e-05
1:207031859 T C 0.144520 1.5160e-06
1:207032751 T C 0.160941 -1.8827e-07
1:207034160 T G 0.029221 2.4764e-06
1:207038514 A C 0.048679 -2.4800e-05
1:207040614 G A 0.168924 -3.2835e-06
1:207042033 A G 0.058943 -1.7016e-05
1:207042684 C T 0.052718 -6.4431e-06
1:207048528 G A 0.107373 -3.7791e-06
1:207049831 A G 0.883814 -1.6660e-06
1:207054662 G A 0.047740 -1.0427e-06
1:207064918 G C 0.899420 -2.3532e-06
1:207068643 C T 0.061445 -6.2687e-06
1:207074905 C T 0.927220 -1.8814e-06
1:207077023 G C 0.037415 -1.8743e-05
1:207078467 A G 0.029157 1.8297e-06
1:207082909 A C 0.036834 -2.1857e-05
1:207091570 A G 0.042590 -9.7076e-06
1:207095551 T C 0.043664 -1.4561e-05
1:207101264 A G 0.319849 -1.9558e-05
1:207102008 A G 0.050362 1.5000e-05
1:207106478 A G 0.047944 -1.1376e-05
1:207110936 C T 0.908344 -3.7578e-06
1:207111257 T G 1.251046 7.8670e-06
1:207126809 G T 0.043327 3.6571e-06
1:207131666 T C 0.022055 -1.1298e-05
1:207134104 T G 0.080572 6.4062e-07
1:207135991 T C 0.532290 -2.5236e-05
1:207141234 G A 0.357886 1.6620e-05
1:207146906 C T 0.151948 -1.4634e-05
1:207147521 G A 0.214315 2.9694e-05
1:207149364 A C 0.059616 -2.1024e-05
1:207152676 C A 0.851387 2.0429e-06
1:207157714 G C 0.025801 -2.3858e-06
1:207159378 A C 0.681685 2.2027e-05
1:207162433 C T 0.713565 1.5746e-05
1:207176705 T C 0.064168 1.3566e-05
1:207179782 G A 0.278850 -1.4520e-05
1:207186503 A G 0.059432 1.1318e-05
1:207187153 C A 0.025142 -4.1660e-06
1:207188207 A G 0.452652 -2.1917e-07
1:207190948 G T 0.289461 7.3949e-07
1:207192180 T C 0.378281 6.1889e-06
1:207195561 A G 0.026192 -1.3530e-05
1:207195779 G A 1.972257 -4.0049e-06
1:207198843 C A 0.059425 -2.0203e-05
1:207207634 T G 0.060282 -6.1522e-06
1:207211326 T C 0.813248 -3.2083e-05
1:207216197 C A 0.087049 2.1353e-05
1:207221409 C T 1.970704 -1.6627e-06
1:207223714 G A 0.031051 -1.2365e-05
1:207224328 G A 0.024605 -1.1395e-05
1:207230003 T C 0.068622 -3.6049e-05
1:207233675 C A 0.219061 3.2044e-05
1:207243142 G C 0.961827 -1.4646e-05
1:207244221 G T 0.957781 -2.2370e-05
1:207250300 A G 1.221230 6.3074e-06
1:207252911 T C 0.070574 6.9401e-06
1:207253165 G A 1.182013 1.2795e-05
1:207253487 G A 0.289226 4.0867e-05
1:207258669 T C 0.198930 -2.7158e-05
1:207262980 G T 1.015755 -4.8116e-06
1:207263829 G A 1.011910 -5.7383e-06
1:207269858 C T 0.137363 -1.8589e-05
1:207273492 A G 0.136190 -7.2784e-06
1:207273957 G A 0.133249 -9.9279e-06
1:207276336 G A 0.037242 -1.1858e-05
1:207276684 A G 0.282335 -6.1175e-06
1:207277428 A G 0.077557 5.3418e-06
1:207278969 A C 0.047866 -2.4874e-05
1:207285631 A C 0.617319 2.9001e-05
1:207288392 G A 0.251332 -8.6913e-06
1:207294007 C G 0.242095 7.6421e-05
1:207295365 G T 0.126745 -1.3950e-05
1:207295888 T C 1.346904 -2.3110e-05
1:207298306 C T 0.220652 -1.1278e-05
1:207300070 A G 0.024662 2.8373e-05
1:207301333 A G 0.101947 1.5886e-05
1:207303477 C T 0.031605 2.5346e-06
1:207304900 C T 0.697497 -2.2234e-05
1:207305588 T C 0.472606 -1.5324e-05
1:207320393 C T 0.052792 -1.3062e-05
1:207327868 T C 0.027450 -2.9039e-05
1:207332325 A G 0.141926 2.3453e-05
1:207345231 A G 0.077540 -1.3120e-05
1:207348197 A G 0.187483 6.6140e-06
1:207352581 G A 0.025189 2.5221e-05
1:207402248 A G 0.037252 -1.1366e-05
1:207403141 C T 0.056471 5.1794e-06
1:207405131 T C 1.267484 3.0719e-06
1:207415197 A G 0.031265 5.5827e-06
1:207421572 C A 1.330969 1.0061e-05
1:207443904 A G 0.053568 -9.1159e-06
1:207454639 T C 1.951325 6.2160e-06
1:207455870 C T 0.058579 -1.0653e-06
1:207461884 C A 0.495762 2.9328e-05
1:207462821 C T 0.220261 1.4197e-05
1:207472845 T C 0.216926 -1.1155e-05
1:207475169 A G 0.038734 5.9262e-06
1:207481566 T C 0.045857 -2.8692e-05
1:207486413 T C 0.452751 1.2527e-05
1:207486456 C T 0.122530 2.3632e-05
1:207491368 G A 1.951440 6.3354e-06
1:207494416 C T 1.376796 1.5258e-05
1:207509287 A G 0.040250 8.5712e-06
1:207510860 A G 0.044123 -1.9702e-06
1:207514187 C T 0.041512 3.1364e-06
1:207546631 C T 0.023965 3.1617e-06
1:207569884 A G 0.922192 -3.1756e-06
1:207570177 G A 0.726960 -6.0878e-06
1:207578564 T C 0.024186 -6.5028e-06
1:207578988 T C 0.035198 -1.6101e-05
1:207591939 T C 0.022456 -2.8190e-05
1:207610967 T C 0.029810 1.5724e-05
1:207623480 A G 0.060377 -1.7318e-05
1:207623781 A G 0.025145 3.7362e-06
1:207627998 T C 0.077829 -9.7434e-06
1:207631205 G A 0.429112 1.5510e-05
1:207634670 C T 0.079158 -6.0290e-07
1:207646163 T C 0.026882 -5.0543e-06
1:207646923 A G 0.658348 -2.4085e-06
1:207650938 T G 0.232980 -2.8145e-05
1:207652176 G A 0.049403 -1.5816e-06
1:207653106 C A 0.661082 -4.1969e-06
1:207653364 G A 0.137621 4.0961e-05
1:207653395 A C 1.692744 -2.8892e-05
1:207656050 T C 1.174268 1.1820e-06
1:207659797 A G 0.044412 1.3948e-05
1:207666061 T C 1.580013 -5.2068e-05
1:207666591 T C 0.031710 -2.9923e-05
1:207667835 C T 0.043426 -2.5916e-05
1:207671849 A C 0.252355 -3.0914e-05
1:207673414 A G 0.197829 -2.8211e-05
1:207676604 T C 1.642509 -5.2763e-05
1:207685965 C A 1.643097 -4.5918e-05
1:207693866 C G 1.949193 3.2223e-06
1:207695588 G C 0.043327 -1.0835e-05
1:207697506 C T 0.056920 1.7656e-05
1:207753621 G A 0.328943 -9.8212e-06
1:207757515 G A 0.329433 -1.3209e-05
1:207773902 G A 0.685363 7.2171e-06
1:207782707 G A 0.234051 -1.1015e-05
1:207782769 A G 0.056134 1.9893e-05
1:207782931 G A 0.387695 2.6886e-06
1:207786289 G A 1.637810 -2.6927e-05
1:207790417 C G 0.063172 -1.4723e-05
1:207791434 G A 0.048934 3.8796e-06
1:207795320 G A 1.639598 -2.2803e-05
1:207809833 A G 0.102800 -6.7789e-06
1:207823865 G A 0.955704 -5.5711e-06
1:207845713 A C 0.023204 -1.7986e-05
1:207851611 G A 1.049308 -9.9826e-06
1:207853813 A G 0.032703 -1.0895e-05
1:207857254 G A 0.207195 1.5590e-05
1:207868022 T G 0.111456 3.3547e-05
1:207872290 C T 0.578578 6.3667e-06
1:207872405 T C 0.045354 7.7193e-06
1:207875175 T G 0.511938 -3.3172e-05
1:207880683 G T 1.133375 6.7757e-06
1:207882401 C T 1.428830 1.2926e-05
1:207885845 G A 0.988913 -4.5277e-06
1:207888169 A G 0.061442 1.8308e-05
1:207902105 A G 0.036919 -6.7852e-06
1:207911224 T C 0.090473 3.7214e-05
1:207915978 C T 1.185566 -3.8255e-06
1:207922911 G A 0.054241 -3.3149e-06
1:207923081 G A 1.548623 1.5465e-05
1:207931806 G A 0.022918 1.5506e-05
1:207936103 A G 0.097456 -4.9521e-06
1:207938236 T C 0.228002 1.1333e-05
1:207953244 C T 1.186983 -3.8069e-06
1:207970625 G A 0.069571 1.9544e-06
1:207974818 G A 0.935176 7.2660e-07
1:207983595 C T 0.050946 -1.0766e-05
1:208000018 C T 0.700986 1.9416e-05
1:208018454 T C 0.050266 -7.9729e-06
1:208023885 C T 0.147301 2.5991e-05
1:208024820 T C 0.200743 3.9252e-06
1:208026424 C T 0.020715 -2.1911e-05
1:208032512 C T 0.024802 1.2306e-05
1:208034955 T C 1.738588 1.1311e-05
1:208036829 A G 1.850870 -1.1634e-05
1:208037821 T C 0.488429 -1.8017e-05
1:208038547 C T 0.074198 4.1503e-06
1:208039431 C G 0.125783 9.8508e-06
1:208040165 C T 0.681287 2.4582e-05
1:208045641 T C 0.152553 -2.1696e-05
1:208052836 T C 0.070594 -9.3218e-06
1:208057800 T C 0.127786 1.3734e-05
1:208060009 T C 0.424685 -5.9128e-06
1:208060806 A G 0.788677 -5.5529e-06
1:208062471 C A 0.536761 -7.6427e-06
1:208063067 A G 0.676769 1.3050e-05
1:208068167 G A 0.218915 -1.1824e-05
1:208068720 C G 0.269426 5.6392e-06
1:208073205 A C 0.039870 -1.1875e-06
1:208080972 C T 0.122938 1.5632e-05
1:208088477 A G 0.026179 4.1838e-06
1:208091464 C G 0.060048 7.9491e-06
1:208095627 G A 0.064923 7.1924e-06
1:208098165 A G 1.124219 1.8381e-05
1:208110349 T C 0.114027 2.2220e-05
1:208121860 T C 0.106119 1.6688e-05
1:208124202 G A 0.819908 3.5361e-05
1:208128722 A G 1.252447 -4.5146e-05
1:208139216 T C 0.073110 1.0311e-05
1:208142785 G T 1.824729 -5.1133e-06
1:208158787 T G 0.636250 2.5284e-05
1:208164440 A G 1.188282 1.6911e-05
1:208164457 C T 0.246055 -7.5564e-06
1:208164620 C A 1.410117 1.6136e-05
1:208169771 G A 1.746183 1.9669e-06
1:208171793 G A 0.175064 9.6560e-06
1:208173420 A C 0.031302 -1.0614e-05
1:208173765 T C 0.492743 -4.0484e-06
1:208175614 T G 0.086233 -7.6998e-06
1:208178218 C T 0.556405 -8.4882e-06
1:208179552 C T 0.201674 -7.6032e-06
1:208183894 C G 0.022748 -2.6860e-06
1:208185185 A G 1.428945 -2.2093e-06
1:208188196 T C 1.952283 -1.3327e-05
1:208188669 C T 0.038591 -2.2515e-06
1:208193732 G T 1.146862 -1.4247e-05
1:208197785 T C 0.321222 -7.8434e-06
1:208199562 A G 0.066620 2.4563e-05
1:208203837 A G 0.226700 -2.4040e-05
1:208206242 G T 0.211302 6.7032e-06
1:208207839 A G 1.166863 1.6417e-05
1:208212224 T C 0.054989 1.4223e-05
1:208217017 G A 0.021670 7.2466e-06
1:208220682 C T 0.020936 2.1301e-05
1:208221368 A G 0.373508 -4.7236e-06
1:208223657 T C 0.042494 3.9979e-07
1:208225357 G A 1.119449 1.2942e-05
1:208229228 G T 0.440920 -2.1833e-05
1:208231048 A G 0.038636 1.3356e-06
1:208231931 T C 0.059973 -7.1874e-06
1:208235103 G A 0.130526 -7.4805e-06
1:208249800 T C 0.118467 3.4066e-05
1:208252777 C G 0.038129 -2.5018e-06
1:208256139 A G 0.067425 6.8412e-06
1:208256286 A C 0.035562 -4.1655e-06
1:208274130 T C 0.561165 -1.5502e-06
1:208275192 A G 0.109342 1.1488e-05
1:208277095 C T 0.066667 8.8310e-06
1:208282044 G T 0.145941 4.5020e-06
1:208298569 G A 1.204438 5.6947e-06
1:208301738 C T 1.083649 5.3873e-06
1:208309775 A G 0.180235 -1.0230e-05
1:208313310 T C 1.836768 1.2419e-05
1:208314049 A C 0.237294 3.8433e-06
1:208321596 T G 0.045653 1.4232e-06
1:208325202 T C 1.790088 6.8614e-06
1:208326221 C T 0.736065 2.0554e-05
1:208329618 G A 0.643107 -2.4122e-05
1:208332088 A C 0.026213 -1.9021e-05
1:208347155 T C 0.802015 4.9684e-05
1:208364707 C T 0.112514 -1.4209e-06
1:208365291 C G 0.064889 1.2974e-05
1:208366991 T C 0.358375 -2.8935e-05
1:208372139 G T 0.614984 -2.5798e-05
1:208377606 T C 0.047234 -1.5285e-05
1:208378499 C T 0.068982 -1.5826e-05
1:208378625 T C 1.968633 -1.2846e-05
1:208379166 G A 0.423448 -1.5763e-05
1:208382156 T C 0.591777 -2.0429e-05
1:208383493 T C 0.051871 -3.9028e-06
1:208390086 C G 0.672512 -8.9692e-06
1:208390162 C T 0.345126 1.2112e-05
1:208390469 T C 0.394940 -1.5438e-05
1:208391741 A G 0.146223 -1.0211e-05
1:208394402 A G 0.118491 5.7975e-06
1:208396156 C T 0.356264 1.4437e-05
1:208400606 C T 0.075585 -1.2318e-05
1:208403139 T A 0.043627 2.5943e-06
1:208403682 A G 1.659168 -1.1870e-05
1:208404011 T C 0.488412 4.8985e-06
1:208404218 G T 0.552390 -3.0118e-05
1:208408705 T C 0.049029 -6.6923e-08
1:208409226 A G 0.022184 2.6565e-05
1:208410160 A G 0.266301 -2.3146e-05
1:208410498 C T 0.044680 1.0844e-05
1:208410528 G A 0.341057 -2.9737e-06
1:208411188 A G 0.170664 1.9430e-05
1:208411433 A G 0.090847 3.8996e-06
1:208414033 C T 0.984089 1.5641e-06
1:208414663 A G 0.109335 -1.2908e-05
1:208420588 C T 0.266662 2.0449e-05
1:208420665 C T 0.734946 -1.8417e-05
1:208424980 A G 0.142521 5.8875e-06
1:208430523 T C 0.286918 1.0545e-05
1:208430761 T C 1.092621 -6.1332e-07
1:208432707 G A 0.038234 -2.1938e-05
1:208433371 G T 0.149487 -1.7204e-05
1:208434607 G A 0.811136 -1.5277e-05
1:208446399 T C 0.951019 -8.6237e-06
1:208450506 A G 0.279812 -6.2158e-06
1:208452688 C T 0.375143 5.5086e-06
1:208456824 A G 0.052306 -1.1117e-05
1:208468255 T C 0.200692 -3.9737e-06
1:208471326 T C 0.050702 4.3131e-06
1:208477714 T C 0.020362 7.7681e-06
1:208478608 A G 0.090133 -1.3883e-05
1:208480289 T C 0.028997 4.1423e-06
1:208483965 C T 0.078298 1.1687e-05
1:208485874 A G 0.353911 3.2123e-05
1:208505232 T C 0.296675 -9.2195e-06
1:208511052 C A 0.033590 4.9555e-05
1:208520153 G A 0.138189 6.1955e-06
1:208526028 C A 0.101794 4.6671e-09
1:208529325 T C 0.055308 -3.9091e-05
1:208536340 A C 0.459173 1.8411e-05
1:208538564 A G 0.122292 -7.7544e-06
1:208538831 G A 0.323847 -3.7376e-05
1:208540931 A G 0.128020 1.6812e-05
1:208541766 G A 0.462009 -6.1258e-06
1:208547582 T G 0.866418 1.0798e-05
1:208548393 A G 0.372471 8.0876e-06
1:208549265 T G 0.068615 -3.4481e-05
1:208551083 C T 0.059126 -5.0332e-06
1:208552588 A G 0.141031 1.1927e-05
1:208560485 C T 0.044680 -5.5281e-07
1:208566617 G A 0.321038 -5.3903e-06
1:208567253 A G 0.644481 8.4737e-06
1:208567475 G T 0.166809 6.1011e-06
1:208568131 C T 0.174394 3.0445e-06
1:208569475 G A 0.842167 2.1932e-05
1:208571297 T C 0.035147 -2.9004e-06
1:208584108 G A 0.356570 3.9629e-05
1:208586059 G C 0.064695 -8.8044e-06
1:208587208 A G 0.046142 3.1172e-05
1:208587894 C T 0.170379 -1.3712e-05
1:208588545 T G 0.211697 1.2956e-05
1:208590432 A G 0.874441 -7.9125e-06
1:208591819 T C 0.220577 1.2787e-06
1:208592627 T C 1.700479 8.7454e-05
1:208593334 A G 0.073939 5.7709e-06
1:208602140 A C 0.042399 -7.9777e-06
1:208603189 A G 0.235720 -2.1067e-05
1:208607480 T G 0.319543 -1.0761e-04
1:208611664 A G 0.140827 2.5486e-05
1:208612299 G A 0.056083 5.6457e-07
1:208612749 A G 1.379247 1.0052e-04
1:208619858 G T 0.755369 2.2417e-05
1:208620272 C T 0.675208 -9.1626e-06
1:208620410 T C 0.047390 -2.1742e-05
1:208624751 T C 0.101910 6.3888e-06
1:208626275 T C 0.066793 -4.3319e-05
1:208629003 A G 0.039271 9.9789e-06
1:208629207 G A 0.306392 9.0216e-06
1:208632906 A G 0.052180 -4.9450e-05
1:208632955 G A 0.088780 1.4253e-05
1:208633504 G A 1.931684 2.6890e-05
1:208634420 A G 0.050800 -2.6282e-05
1:208635134 T C 0.047145 -3.4193e-06
1:208635244 G A 0.041311 -7.4715e-06
1:208636251 G T 0.069071 -1.5004e-05
1:208637976 A G 0.260158 2.5006e-05
1:208639596 T C 0.051993 2.7536e-05
1:208639965 C T 0.080678 -2.3625e-05
1:208642105 T C 0.224317 -3.9725e-06
1:208646090 C A 0.845434 3.0999e-05
1:208648503 A T 0.086420 -1.9599e-05
1:208671456 A C 0.920794 -2.6750e-05
1:208675414 G A 0.046323 -7.3617e-06
1:208675759 G T 1.765949 3.6477e-06
1:208676030 A G 0.068738 -2.1956e-05
1:208682474 A G 1.758905 -2.0057e-06
1:208683443 A C 0.179568 -1.8159e-05
1:208683557 G A 0.066140 7.9257e-06
1:208684303 G A 0.214301 -1.5401e-05
1:208684835 A G 0.044184 1.2927e-05
1:208686297 A G 0.041230 -1.3393e-05
1:208698223 G A 0.071056 1.3941e-05
1:208698296 T C 0.157976 1.8439e-05
1:208699659 A G 0.036487 -1.3521e-05
1:208700287 A G 0.065511 1.9824e-05
1:208700733 T C 0.718277 -2.0590e-05
1:208700789 C T 1.218207 2.0406e-07
1:208701208 A G 1.574247 -8.2723e-06
1:208701838 G A 1.339731 1.7587e-06
1:208701907 A G 1.281760 7.8536e-07
1:208708062 C T 0.144958 1.2023e-05
1:208711001 T C 0.827415 -2.0747e-05
1:208713165 C T 0.517538 6.5174e-06
1:208716444 C T 0.436360 -1.1027e-05
1:208717605 C T 1.294006 -2.6521e-05
1:208718672 G A 0.868804 -1.6348e-05
1:208718742 T C 0.025944 7.1659e-06
1:208725816 C A 0.202028 2.0621e-05
1:208727768 C G 0.087964 1.4561e-05
1:208737659 C T 0.643920 2.3336e-05
1:208739034 A G 0.049379 -6.2989e-06
1:208746142 T C 0.028246 1.4090e-05
1:208756154 C A 0.985231 1.1956e-06
1:208756374 G A 0.060041 -1.6524e-05
1:208756429 G A 0.023496 -3.2661e-07
1:208757586 C G 0.347013 -3.5566e-05
1:208761593 C T 0.597070 2.5337e-05
1:208762044 G A 0.065426 3.8315e-06
1:208763263 C T 0.041525 3.0780e-06
1:208763623 A G 0.050396 -1.2210e-05
1:208767267 C A 0.072341 -2.7204e-05
1:208770989 G A 0.120514 -2.5964e-05
1:208777012 A G 0.515413 5.1734e-05
1:208777749 A G 1.807529 2.1778e-06
1:208779194 T C 0.040312 3.3076e-05
1:208780169 A G 0.053894 -2.3567e-05
1:208794454 A C 0.633135 6.0869e-05
1:208795089 C A 0.092400 1.4308e-05
1:208803987 T C 0.038500 -8.9566e-08
1:208808979 G T 0.408910 -4.4328e-05
1:208809503 A G 1.905883 1.6050e-05
1:208810046 C T 0.039499 -2.1267e-05
1:208810079 A G 0.538134 1.1311e-05
1:208810098 T C 1.047292 -3.4153e-06
1:208810234 C G 0.965227 5.4934e-06
1:208812173 T C 0.022432 -2.5640e-06
1:208813119 T C 0.522522 3.9283e-06
1:208818098 T C 0.067520 1.7040e-05
1:208819546 C G 1.398857 6.1362e-06
1:208825881 T G 0.249578 -8.7755e-06
1:208830499 C T 0.407771 5.1852e-06
1:208830611 C A 0.097354 -1.3785e-05
1:208843331 G A 0.044718 -2.8860e-05
1:208849634 T C 0.250101 -7.1618e-06
1:208857946 G A 0.179551 5.5975e-06
1:208858179 T C 0.580295 7.1462e-06
1:208860293 A G 0.386393 6.0945e-06
1:208861170 A G 0.029116 1.0309e-05
1:208861680 T C 0.121278 -4.1799e-06
1:208866218 T C 0.078308 7.6747e-06
1:208872435 A G 1.508253 3.0425e-05
1:208890270 C T 0.042290 -1.3719e-05
1:208893836 T C 0.195017 1.5156e-05
1:208907384 T C 0.076938 3.9954e-06
1:208908057 C T 0.144336 -1.7907e-05
1:208922357 G A 0.139998 6.2472e-07
1:208932974 G A 0.172232 5.0364e-06
1:208936451 A G 0.437482 -3.7405e-05
1:208937403 T G 0.632299 -3.6989e-05
1:208938163 G A 0.068690 -1.4727e-07
1:208938640 C T 0.175353 1.6875e-06
1:208940672 G A 0.314252 -2.5288e-05
1:208942499 G A 0.211370 -2.5206e-06
1:208947470 T C 0.086287 -8.5752e-07
1:208948586 T C 0.210507 -1.7804e-05
1:208949558 T G 0.028035 6.4787e-06
1:208952697 C T 0.026053 -7.4987e-06
1:208954631 A G 0.063604 -1.7976e-05
1:208954872 C T 0.177168 -1.0920e-05
1:208956621 T C 1.530219 -5.7599e-06
1:208967876 G A 0.041056 -1.5129e-05
1:208969841 G A 0.048182 -2.1356e-06
1:208971057 G C 0.179082 -8.7536e-06
1:208972349 G A 0.066008 6.2352e-05
1:208973209 G A 0.243342 -8.6389e-06
1:208975033 A C 1.323010 8.1777e-06
1:208986351 G A 1.387138 2.6377e-05
1:208994195 T C 1.939099 -6.9674e-07
1:208994548 C T 0.300337 -1.6276e-05
1:208997091 T C 0.930620 2.7625e-05
1:208998375 G A 1.614215 6.7940e-06
1:208998704 A G 0.032142 2.7937e-05
1:208999133 T C 0.185471 -4.9741e-06
1:208999491 C T 0.051433 5.8482e-06
1:209007054 T C 0.063696 7.8749e-06
1:209008960 C T 0.068588 -1.3015e-06
1:209009472 A C 0.031360 1.0127e-05
1:209019492 T C 0.381780 -2.2354e-05
1:209021202 G A 0.192998 6.5201e-07
1:209023600 A G 0.103225 -1.4611e-05
1:209026332 C T 0.127599 4.2113e-05
1:209028440 C T 1.446635 2.4143e-05
1:209032199 G T 0.054404 -8.6107e-06
1:209041412 A G 0.032431 2.3824e-05
1:209048032 C T 0.968773 1.5041e-05
1:209052552 A G 0.183046 1.0389e-06
1:209055813 C T 0.101712 9.0800e-06
1:209056273 T C 0.031775 -6.5315e-07
1:209063680 C A 0.627478 -1.7198e-06
1:209064718 G A 0.693003 3.4062e-05
1:209073676 T C 0.185926 -5.8630e-06
1:209073907 C A 0.960929 1.6507e-05
1:209076899 T G 0.316374 1.0228e-05
1:209081159 C G 0.079403 4.1678e-06
1:209082022 T C 0.077380 -5.7327e-06
1:209084801 C T 0.120534 1.9633e-05
1:209088514 C T 0.794015 -1.2301e-05
1:209092556 G A 0.188119 -1.4853e-05
1:209094446 G A 0.157997 6.4361e-06
1:209100221 T C 0.101342 4.1300e-06
1:209101571 T C 0.156790 -1.5508e-06
1:209101942 C T 0.116923 -1.8917e-06
1:209108041 A G 0.067412 -2.4880e-05
1:209108296 C T 0.025029 6.8662e-06
1:209109349 A G 0.548143 -1.1509e-05
1:209109755 T C 0.107302 8.8540e-06
1:209110349 G T 0.787977 -2.1880e-06
1:209111813 C T 0.035960 -3.7326e-05
1:209114268 A G 0.032903 2.4438e-06
1:209118300 C T 1.275171 -1.7787e-05
1:209119308 G A 0.052422 -4.2623e-06
1:209120180 T C 0.532881 1.3976e-05
1:209121467 C G 0.576168 -1.8155e-05
1:209125973 G A 0.280285 -3.4423e-05
1:209126373 T C 0.092407 -2.5146e-05
1:209128395 A G 0.071039 -2.2485e-06
1:209155448 T C 0.043695 -1.1069e-06
1:209156342 T C 0.041610 2.7484e-05
1:209162503 A G 0.286938 -3.9290e-05
1:209162845 C T 0.838427 -2.7811e-05
1:209162928 G A 0.552281 -6.8401e-06
1:209180493 A G 0.751378 -2.4819e-05
1:209181469 G A 1.974314 -1.8022e-06
1:209183954 T G 0.044653 -1.0673e-05
1:209201010 T C 0.118480 1.3493e-05
1:209204783 C G 1.243703 -1.4289e-05
1:209206072 C T 0.190897 -4.4866e-05
1:209211775 A G 0.995077 7.3642e-06
1:209220353 G A 0.971343 8.0791e-06
1:209222065 T C 0.041590 -5.9091e-06
1:209223666 T C 0.274682 1.1139e-06
1:209234552 C A 0.053234 -4.7890e-05
1:209239811 T C 1.358097 -7.6824e-07
1:209241420 G A 0.766007 -8.6482e-06
1:209253452 C G 0.026828 -1.0844e-05
1:209254829 G A 0.199488 3.0504e-05
1:209259013 T C 0.229352 -1.3890e-05
1:209266284 T C 0.311934 1.4154e-05
1:209273784 C T 0.038289 5.3789e-06
1:209277959 A G 0.046408 -5.7243e-05
1:209279216 T C 0.237733 7.6359e-06
1:209287142 C T 0.073134 -3.2496e-07
1:209295363 T G 0.734882 -7.9679e-06
1:209295902 A G 0.990107 2.2273e-06
1:209307465 A C 0.218789 -3.9919e-06
1:209308353 A G 0.073436 2.2323e-05
1:209313831 G A 0.027773 -2.6621e-06
1:209322270 C A 0.121102 1.2380e-05
1:209323088 G A 1.058593 -1.4049e-05
1:209325038 C T 0.161876 -2.7038e-06
1:209328259 T C 0.034869 -2.3068e-05
1:209329538 A G 0.906794 5.6242e-06
1:209331985 T C 0.046921 4.7735e-06
1:209355820 A G 0.073378 8.3941e-07
1:209359911 G A 1.280424 -5.9639e-06
1:209360210 T C 0.026763 3.6980e-06
1:209363290 A G 0.122441 -1.5686e-05
1:209364553 C T 0.446543 6.6398e-06
1:209365976 T C 0.051664 -9.7347e-07
1:209368741 C G 0.145676 1.2266e-05
1:209380190 T C 0.050705 -5.4689e-06
1:209381807 A C 0.034739 1.5622e-06
1:209382572 T C 0.065107 -6.3233e-06
1:209383607 C T 0.121363 1.0653e-05
1:209392460 C T 0.045636 8.5401e-07
1:209409485 G A 0.133681 1.2512e-05
1:209424270 C T 0.098690 -8.3988e-07
1:209460628 T C 0.046275 5.9857e-06
1:209479215 T G 0.098775 -1.0785e-05
1:209482201 A G 0.532283 -2.0195e-05
1:209482984 G A 0.833031 -1.6897e-05
1:209487041 G A 1.421748 -4.9955e-05
1:209488640 C T 0.035348 -1.2023e-06
1:209494087 A G 0.048114 -1.1712e-05
1:209498116 C T 0.178630 1.9494e-05
1:209505912 C T 1.849800 -1.9703e-05
1:209512610 T C 0.031520 5.0492e-06
1:209512703 A C 0.097582 1.3270e-05
1:209513933 C T 0.156623 3.3755e-05
1:209514761 C T 0.096358 3.3789e-06
1:209515989 A G 0.079080 1.2244e-05
1:209517898 A G 0.263588 8.2930e-06
1:209523508 A G 0.030442 -7.0040e-07
1:209526299 G A 0.023309 1.1234e-05
1:209536393 T C 0.041512 -1.8194e-05
1:209541395 C T 0.132246 -1.4557e-05
1:209544358 C T 0.027076 4.3473e-07
1:209547733 C T 0.123108 -2.0949e-05
1:209554465 A G 0.269130 3.1961e-06
1:209560208 G A 0.421966 2.3678e-05
1:209560325 T C 0.052874 2.9789e-07
1:209575594 G T 1.283423 4.7755e-06
1:209577485 A G 0.022670 1.6452e-05
1:209580942 G A 0.031979 -1.2405e-05
1:209586137 A G 0.818664 -1.3224e-05
1:209588525 A G 0.028246 1.0463e-05
1:209590078 T G 0.031809 -5.0697e-06
1:209592439 C T 0.474925 4.6175e-06
1:209593193 G A 1.932061 -1.0739e-05
1:209594267 A C 0.142980 1.3804e-05
1:209595738 T C 1.899233 1.1135e-05
1:209603252 G T 0.079355 1.1922e-05
1:209607771 T C 0.208950 1.4390e-05
1:209608020 A C 1.321841 -1.7010e-05
1:209608321 G A 0.162590 2.3376e-05
1:209617663 T C 0.129581 1.4437e-05
1:209620874 T C 0.122951 -1.6820e-05
1:209628916 C T 0.778716 6.2219e-06
1:209637470 G A 0.365974 4.5444e-05
1:209650863 C T 0.314059 3.0997e-05
1:209651535 T C 0.526697 -2.5319e-05
1:209652476 G A 0.116614 -4.6228e-05
1:209654291 T C 0.213941 1.5583e-05
1:209676833 T C 0.032421 -1.3327e-05
1:209681842 A G 0.032523 -6.9113e-06
1:209681972 A G 0.076146 3.7830e-06
1:209686419 A G 0.033400 6.1916e-06
1:209694870 A G 0.051970 5.5360e-06
1:209704708 T C 0.024214 -5.1430e-06
1:209711015 C T 0.109219 -2.3069e-06
1:209713116 C A 0.034671 -4.4053e-06
1:209715433 A G 0.024231 1.7635e-05
1:209716055 G A 0.026015 1.3715e-05
1:209717109 G T 1.303492 -1.3761e-06
1:209721047 A C 0.603404 -9.6849e-06
1:209722151 C T 0.264411 -7.6655e-06
1:209722480 A G 0.066225 -2.2481e-07
1:209722581 G A 1.280618 1.4721e-05
1:209722772 G A 1.070461 -2.3048e-05
1:209723311 C G 0.189941 -2.7292e-05
1:209724065 G A 0.042294 -1.4528e-05
1:209726120 G C 0.160128 1.5635e-05
1:209727073 G A 0.040475 1.4767e-05
1:209727257 A T 1.136064 3.6930e-06
1:209729268 A C 0.025679 3.6000e-06
1:209732407 T C 0.023778 -1.4987e-05
1:209734677 C T 0.110980 2.3269e-05
1:209735141 C T 0.062611 1.2840e-06
1:209741608 C T 0.029269 -2.6081e-06
1:209744147 T G 0.327478 6.3728e-05
1:209745400 C T 0.054503 4.8471e-06
1:209746872 T G 1.290467 2.0088e-05
1:209747496 T G 0.394883 -8.2502e-06
1:209758086 A G 0.053421 2.1929e-06
1:209758732 A G 0.023214 -1.5599e-05
1:209762875 G A 0.527513 -5.4099e-06
1:209765283 C T 0.027692 3.8654e-06
1:209774889 G T 1.587782 3.5382e-05
1:209777675 C G 0.305467 -1.8054e-05
1:209782545 G A 0.542890 2.5394e-05
1:209785148 T C 0.053911 -2.6028e-05
1:209785206 A G 0.346891 1.3499e-05
1:209787854 T C 0.347506 9.6017e-06
1:209792018 T C 0.024305 -1.5543e-05
1:209793017 T G 0.053612 -3.0410e-05
1:209795302 A G 0.658151 1.2867e-05
1:209796329 A T 0.310540 2.8210e-06
1:209797253 C T 0.050950 -2.9846e-07
1:209799819 A G 1.449028 -2.3538e-05
1:209800230 T C 0.053486 -6.4674e-07
1:209803199 G A 0.028395 -2.6645e-06
1:209804095 A G 1.685394 -1.8465e-05
1:209804499 G T 0.245474 1.1144e-05
1:209807438 T C 0.271952 8.4996e-06
1:209809364 C A 0.036541 1.8725e-05
1:209809555 T C 0.497020 1.7055e-06
1:209812759 T G 0.988111 -2.3979e-05
1:209814879 T C 0.402923 1.6411e-05
1:209818552 A G 0.267722 -1.2552e-05
1:209821568 G A 0.483363 1.9989e-05
1:209823735 A C 0.041661 3.5186e-06
1:209825386 C T 1.724965 -2.0808e-05
1:209826917 T G 1.043341 1.1215e-05
1:209828239 G A 0.051735 8.2743e-06
1:209828955 T C 0.371703 -2.1342e-06
1:209830029 C T 0.025244 -2.5999e-06
1:209831590 C T 1.062424 2.0485e-05
1:209833313 C T 0.490809 2.4730e-06
1:209833446 C T 0.416607 -4.1646e-05
1:209833989 C A 0.116305 -2.0955e-05
1:209834057 A G 0.826272 8.4217e-06
1:209834212 A T 1.015099 1.6401e-05
1:209835711 G A 0.112238 1.3370e-05
1:209836879 T C 0.124716 -6.4138e-06
1:209837683 C T 1.385094 -4.4320e-06
1:209842279 G A 1.510851 1.2161e-05
1:209842499 C T 0.058990 -9.8635e-06
1:209848243 T C 0.026219 -8.1468e-06
1:209851207 G C 0.091625 -1.3811e-05
1:209851897 G A 1.895986 -1.7723e-05
1:209860275 T G 0.042729 -1.5559e-06
1:209867397 T C 1.741277 -1.8300e-05
1:209869456 T C 0.293109 -2.0199e-05
1:209871135 G A 1.975783 -1.7499e-05
1:209871977 T C 0.054122 -1.1404e-06
1:209874946 T C 0.022473 2.2354e-06
1:209880259 G T 0.400853 -4.9208e-05
1:209885371 C T 0.067714 9.6842e-07
1:209885509 G A 0.092387 8.1736e-06
1:209887651 A G 0.037333 -1.0421e-05
1:209894661 A G 0.405606 -4.4460e-05
1:209909509 C T 0.065766 2.8941e-06
1:209911988 G T 0.444588 -4.2578e-05
1:209922031 T C 0.025172 1.9674e-05
1:209935031 A G 0.484308 -3.1683e-05
1:209935778 G A 0.461903 -3.7414e-05
1:209943156 G A 0.880976 -3.8211e-05
1:209943592 T C 0.390922 -3.4103e-05
1:209949474 A G 0.023381 1.1452e-05
1:209950760 G C 1.587459 6.3999e-06
1:209951400 G C 0.117831 1.7245e-05
1:209952865 G C 0.824137 2.0414e-05
1:209955848 C A 0.856198 1.0982e-05
1:209956542 A C 0.342077 -6.2866e-06
1:209977111 G A 1.612135 -4.2093e-06
1:209980489 T G 0.793304 -1.1851e-05
1:209988047 C A 0.024258 5.8062e-06
1:209989270 G A 1.619587 -3.3082e-06
1:209996215 T C 0.025257 1.0672e-05
1:209996542 G T 1.120027 9.7423e-06
1:210000390 C T 0.399659 -8.5311e-06
1:210001713 A C 1.112330 9.9286e-06
1:210004199 G C 1.511367 2.2572e-06
1:210004332 A G 0.332203 -2.9280e-06
1:210007208 A G 0.032788 3.6448e-07
1:210010524 A G 0.050800 -2.5039e-06
1:210017386 T C 0.028236 2.8104e-06
1:210022732 G A 1.843261 -7.4288e-06
1:210027359 C T 0.060680 -2.1589e-05
1:210039902 C A 0.420432 -9.0594e-06
1:210040994 T C 0.054618 -6.2214e-06
1:210044587 A G 0.776836 -1.0440e-06
1:210049980 A C 0.038646 1.1994e-05
1:210050696 A G 0.087382 5.5006e-06
1:210056681 C T 0.026967 8.5514e-06
1:210057428 T C 0.974773 -4.3650e-05
1:210067972 C A 1.190247 1.6124e-06
1:210094182 A G 0.059803 2.1422e-05
1:210098466 A G 0.325210 3.0077e-05
1:210100459 C T 1.168223 1.6664e-05
1:210112028 A C 0.053751 3.4827e-07
1:210112738 T C 0.029762 -1.0052e-06
1:210115008 A G 0.129244 1.5535e-05
1:210118741 G T 0.045490 -1.8916e-05
1:210161688 C T 0.023258 1.1875e-05
1:210164716 T C 0.094093 -1.1846e-05
1:210195909 T C 0.049270 -8.6381e-06
1:210196333 T C 0.037667 -2.5006e-05
1:210205366 T C 0.046941 3.8124e-07
1:210218475 A C 0.064716 -1.0259e-05
1:210234482 G A 0.038857 5.5042e-06
1:210236470 A G 0.521356 -1.8776e-05
1:210251323 C T 0.034498 -2.0224e-05
1:210313918 G A 0.060391 -1.1602e-05
1:210315666 C A 0.042882 -3.5064e-05
1:210331377 G A 0.379077 6.9946e-06
1:210334081 C T 0.275559 3.9624e-06
1:210341045 A G 0.027909 -1.6019e-05
1:210344858 A C 1.364906 -5.4431e-06
1:210354889 A G 0.068741 1.4272e-06
1:210362989 A C 0.956785 -6.8042e-05
1:210370700 C T 0.305144 1.9632e-05
1:210370807 T G 0.291375 1.4350e-05
1:210399713 A G 0.573917 -2.2901e-06
1:210400090 A C 0.040522 -1.9048e-06
1:210405744 A G 0.107349 4.0946e-07
1:210413739 T C 0.851809 -1.9563e-05
1:210418825 T C 0.145655 2.1806e-05
1:210425895 C T 0.269827 -1.3798e-05
1:210429154 G A 0.452319 -7.7197e-06
1:210438333 A G 0.032754 5.2993e-06
1:210443861 A G 0.202405 -1.0139e-05
1:210458861 G A 0.285425 -6.0342e-06
1:210459984 C A 0.295438 -8.7642e-06
1:210461311 A G 0.746411 1.2696e-05
1:210463786 A G 0.328144 2.1180e-05
1:210467025 G A 0.345861 -1.3999e-05
1:210468160 G A 0.783798 -8.2607e-06
1:210469000 G A 1.046775 7.5922e-06
1:210475109 A G 0.030476 -1.7889e-05
1:210477128 A G 0.021194 1.2435e-05
1:210477433 G A 0.024693 -2.1764e-06
1:210486895 C T 0.312450 1.2449e-05
1:210489611 C G 1.457409 -2.1140e-05
1:210494667 T C 0.231705 -7.9418e-05
1:210506364 C A 0.299616 1.0210e-05
1:210510894 C A 1.012777 -1.2985e-05
1:210511383 G A 0.046435 -1.4560e-06
1:210512590 C G 0.609364 -4.6214e-06
1:210522817 G A 0.820044 1.5349e-05
1:210528728 T C 0.089715 -4.4716e-06
1:210529833 G T 0.174163 1.9250e-05
1:210531438 G A 1.446961 1.6036e-07
1:210533428 G T 0.307086 8.4053e-06
1:210536025 T C 0.320477 -3.7286e-05
1:210540205 G A 0.303115 3.6637e-06
1:210548035 G C 0.036395 -5.3530e-06
1:210561485 A C 0.025199 -6.6170e-06
1:210568621 G A 0.077547 1.1103e-05
1:210572004 G A 1.180609 -1.9350e-05
1:210573393 T C 0.380920 -1.3634e-05
1:210576545 T G 0.139056 2.8403e-06
1:210577884 A G 0.309561 8.6353e-06
1:210581189 T G 0.038381 2.5881e-08
1:210585260 T C 0.674185 -2.5636e-06
1:210585575 G A 1.795419 1.6900e-06
1:210587818 G A 0.432767 -2.6609e-05
1:210589846 T C 1.945705 1.6732e-05
1:210590022 A G 0.144489 -9.6307e-06
1:210599633 T C 0.912754 -8.4963e-06
1:210612528 T C 1.614882 -6.5095e-06
1:210613971 G T 0.309768 7.4222e-06
1:210622889 T C 0.806316 3.5362e-06
1:210632800 A G 0.067055 -1.3140e-05
1:210637297 T C 0.322976 -5.3573e-06
1:210643962 T C 0.159472 3.5557e-05
1:210648578 G T 0.335488 6.3321e-06
1:210654164 G T 0.133327 -1.1765e-05
1:210658336 C T 0.399326 -1.5431e-05
1:210660163 G A 0.600024 1.3788e-04
1:210665583 C T 1.317428 -1.1416e-05
1:210675102 T C 1.532195 1.8028e-05
1:210678770 T C 0.105398 -1.3052e-05
1:210681886 T C 0.064518 1.6657e-05
1:210684528 C T 0.889645 1.9893e-06
1:210687957 C T 0.221247 -2.7013e-05
1:210690808 T C 0.338915 3.1149e-05
1:210697477 G A 0.114384 2.6245e-05
1:210697994 C T 0.055468 1.4086e-06
1:210698813 T C 0.916103 -1.2680e-05
1:210699024 G A 0.042991 -1.0703e-05
1:210699305 T C 0.228101 1.1575e-06
1:210702922 T C 0.076319 2.9055e-05
1:210708306 G A 1.039928 1.2630e-05
1:210709330 C T 0.525303 -3.5687e-06
1:210711660 C T 0.375412 -1.6655e-05
1:210718695 T C 0.047057 -1.7589e-05
1:210729897 C T 0.524375 -8.9016e-06
1:210732325 C G 0.038897 1.1358e-05
1:210732367 A G 0.136775 5.1301e-06
1:210738256 T C 0.022021 -1.6563e-06
1:210738604 G C 1.846811 -8.2174e-06
1:210746520 T C 0.077598 3.1031e-05
1:210747424 A G 1.721612 5.9929e-06
1:210747866 G C 1.880506 4.6042e-05
1:210749312 C T 0.497639 -8.1313e-06
1:210750063 G A 0.821312 2.5851e-05
1:210752116 T C 0.031163 -4.1988e-06
1:210754680 A G 1.959073 1.9444e-05
1:210760144 C G 0.038489 -1.6243e-05
1:210760414 C T 0.196751 -3.9701e-06
1:210771400 G A 0.640510 3.1508e-05
1:210774654 A G 0.043640 -7.6300e-06
1:210776171 A G 0.044473 -2.2369e-05
1:210778036 A G 0.051868 6.4787e-06
1:210778947 C T 0.699619 1.7310e-05
1:210780547 C T 1.830240 1.1528e-05
1:210781091 A G 0.066110 1.4553e-05
1:210789808 C T 0.073032 -1.3125e-05
1:210790214 G A 0.379791 2.7343e-05
1:210790714 A G 0.067163 8.9016e-06
1:210791153 G A 0.275369 7.9228e-06
1:210792375 G T 0.040454 -1.3137e-05
1:210793055 G A 0.051290 2.9189e-05
1:210793972 A G 0.498700 -5.0748e-06
1:210794975 T C 0.178191 -3.2767e-08
1:210796189 C T 0.041940 1.1181e-05
1:210797085 A G 0.047023 1.1745e-05
1:210801894 A G 0.155817 -6.2507e-06
1:210802250 T C 0.124848 1.8944e-05
1:210804430 A G 0.422367 -2.6589e-05
1:210808177 C T 0.157075 6.2041e-06
1:210812981 C T 0.040798 1.0861e-05
1:210813220 G A 0.068262 -1.5619e-05
1:210815145 T C 0.188405 -1.0830e-05
1:210822871 C T 0.138975 -3.3703e-05
1:210826512 A C 0.133640 -7.2033e-06
1:210828485 T C 0.148603 -2.5024e-06
1:210835426 C A 0.801624 1.3256e-05
1:210835941 G C 0.073725 -3.7655e-05
1:210836847 C T 0.161328 1.4137e-05
1:210837704 C A 0.040213 4.9734e-06
1:210845493 G A 0.199019 1.6631e-05
1:210846327 G A 0.255337 6.0785e-06
1:210861089 T C 0.094733 2.4421e-06
1:210865996 G A 0.201076 -1.1148e-05
1:210869802 T C 0.059028 1.4962e-05
1:210870120 A G 0.878558 -4.5462e-06
1:210882597 T G 0.041736 -1.4447e-05
1:210889806 G A 0.049916 2.2127e-05
1:210892311 T C 0.028491 2.1137e-05
1:210894879 G A 0.545685 -1.3659e-05
1:210896025 T C 0.272724 -4.2912e-05
1:210900481 C T 0.418284 -2.7912e-05
1:210901242 A T 0.045870 1.9343e-05
1:210903088 T A 0.038489 4.3015e-06
1:210903732 G A 0.302584 -3.2601e-05
1:210914471 A G 0.715173 -6.8117e-06
1:210915191 C T 1.873992 -1.2759e-05
1:210919675 G T 0.953915 2.0917e-06
1:210930809 G A 0.523301 1.4844e-05
1:210940592 G A 0.527119 -4.9522e-06
1:210941930 T C 0.350362 1.7548e-07
1:210944071 T G 0.022990 -1.8727e-05
1:210959524 C A 0.137754 2.3807e-05
1:210964062 C T 0.151717 1.3244e-05
1:210967608 G A 0.341165 -2.8047e-05
1:210977824 A G 0.166843 -3.9804e-06
1:210984212 T G 0.025162 -8.0084e-06
1:210986753 T C 1.691320 -1.5341e-05
1:210989576 A G 0.038326 2.1982e-06
1:211002077 C T 0.219244 4.3471e-05
1:211011036 A T 0.214355 -1.2290e-05
1:211014671 G A 1.710366 3.2814e-06
1:211017253 T C 0.038755 -1.0153e-05
1:211035376 T C 0.069690 -1.1494e-05
1:211037435 C T 0.397585 7.1909e-05
1:211042868 C T 0.184311 -3.5178e-05
1:211047108 G A 0.120109 8.9499e-07
1:211051625 G A 0.312148 6.8550e-06
1:211057697 G T 0.409328 5.9162e-05
1:211057818 C A 0.438220 -1.2325e-05
1:211070521 A G 0.038085 4.0370e-06
1:211072392 T C 0.730737 -2.3546e-06
1:211074055 T C 0.124882 -1.0169e-05
1:211079030 T C 0.110637 -1.0725e-05
1:211081403 G A 0.489819 -3.4080e-05
1:211081997 T C 0.089062 1.3493e-05
1:211083149 C T 0.045184 -9.2320e-08
1:211091810 G T 0.045857 1.3504e-05
1:211112383 C T 0.051891 3.5261e-06
1:211119069 A G 0.126280 -5.1549e-06
1:211119719 T C 0.072685 -1.3269e-05
1:211119849 T C 0.024696 -1.4883e-05
1:211122469 C T 0.245678 -7.5608e-06
1:211122840 G A 0.063685 -2.8490e-05
1:211133122 A G 0.127466 -3.5806e-06
1:211134558 G T 0.039115 -2.4111e-05
1:211141173 C T 0.185760 -4.8937e-06
1:211155297 T C 1.253209 6.4021e-06
1:211167832 G T 1.374293 4.6633e-07
1:211168993 G A 0.279680 -1.6218e-06
1:211188937 A G 0.749467 1.9242e-05
1:211219115 G A 0.043242 -2.2454e-05
1:211222471 G A 0.147573 -4.1973e-06
1:211223746 T C 0.070009 8.2677e-06
1:211224164 G A 0.601922 -6.9066e-06
1:211228022 T C 1.557173 4.9942e-06
1:211234819 G A 0.030772 -1.3619e-05
1:211236543 T C 0.077217 -2.0614e-05
1:211250618 T C 0.022575 1.1206e-05
1:211258161 C T 0.932619 8.6504e-06
1:211263614 C T 0.191376 1.0889e-05
1:211275293 T C 0.882676 -1.6277e-06
1:211280913 A G 0.022286 6.3777e-06
1:211282681 C T 0.311053 -1.2881e-05
1:211292375 C T 0.188643 -2.6997e-05
1:211301768 G A 1.432172 -1.7997e-05
1:211309431 G A 0.302584 -2.3138e-05
1:211310251 T C 0.249816 7.1231e-06
1:211320875 G A 0.075636 -1.3344e-05
1:211323939 C T 0.187663 -3.7385e-06
1:211332551 G A 0.045986 -2.1030e-06
1:211333734 G A 0.061666 6.7880e-07
1:211342123 A C 0.160835 9.1608e-06
1:211356835 C T 0.058858 1.3151e-05
1:211357154 T C 1.561222 -1.2819e-05
1:211358573 C T 0.118154 -1.4297e-06
1:211372379 G A 0.462811 -1.5667e-05
1:211376211 A C 0.301262 3.2152e-05
1:211377952 G A 0.109597 -2.8760e-05
1:211380192 G A 0.147267 1.5264e-05
1:211382160 C T 0.804609 8.6258e-06
1:211392863 C T 0.292065 -9.7281e-06
1:211408176 G T 0.168165 -1.0272e-06
1:211408699 T C 0.116495 9.7706e-06
1:211414396 C T 0.060850 -2.2332e-05
1:211415358 T C 0.864779 1.1225e-05
1:211418375 C T 0.050317 3.0156e-06
1:211453933 G C 0.108329 1.5227e-05
1:211475042 A G 0.298562 3.2126e-05
1:211475245 C T 0.060078 8.2602e-06
1:211478575 C T 0.041835 3.0512e-05
1:211488538 A C 1.958148 1.0723e-05
1:211488606 G A 0.034437 5.4673e-06
1:211502870 A G 0.066038 -1.4439e-05
1:211508214 G A 0.069384 1.1530e-05
1:211508926 C A 0.030153 -1.9351e-06
1:211531436 G C 0.063631 2.5248e-06
1:211547522 C T 0.121469 5.7537e-06
1:211548878 G A 0.029976 1.1060e-05
1:211550106 T C 0.048322 -2.2537e-05
1:211555610 C A 0.024244 -8.5197e-06
1:211556004 T C 0.185341 -1.3880e-05
1:211557162 G T 0.151625 -4.3915e-06
1:211558096 G A 1.209191 -7.0032e-06
1:211559559 A C 0.023714 2.5624e-05
1:211564004 T C 0.054642 -1.2561e-05
1:211574184 T C 0.067225 7.9703e-06
1:211594149 A G 0.064131 -1.1863e-05
1:211605697 A G 0.747261 1.3845e-05
1:211612411 A C 0.094015 8.9640e-06
1:211614280 T C 0.444085 1.5994e-05
1:211643017 C T 0.798248 7.7279e-06
1:211644427 A G 0.026797 -5.4118e-06
1:211644519 A G 0.028324 3.3879e-06
1:211644575 A G 0.532718 8.7237e-07
1:211645329 G A 0.112099 2.0825e-05
1:211645490 A G 0.052820 -1.1439e-05
1:211651907 A G 0.485746 4.0033e-06
1:211654619 A G 0.027817 8.7395e-07
1:211667884 T G 0.143697 3.5666e-06
1:211670942 A C 0.070019 -7.4331e-06
1:211680830 T A 0.068836 2.8203e-05
1:211685549 G T 0.024822 -7.2444e-06
1:211685621 A G 1.024812 -6.9986e-06
1:211689466 C A 0.169213 1.4981e-05
1:211693071 C A 0.218105 -1.0474e-05
1:211697852 A G 0.058368 2.1273e-05
1:211699817 G A 0.025318 9.2966e-06
1:211700979 T G 0.026056 2.1405e-05
1:211704207 G T 0.747645 2.1962e-06
1:211704519 C T 0.193531 1.1061e-05
1:211704572 A G 0.091183 5.0658e-06
1:211710139 T G 0.130730 1.2032e-05
1:211710687 C T 0.081263 2.8059e-05
1:211711946 A G 0.351307 -2.4860e-05
1:211713725 C A 0.120690 -7.1975e-07
1:211717115 T G 0.191716 4.1793e-06
1:211718203 T C 1.520214 2.2163e-05
1:211720077 C T 0.943339 4.2140e-05
1:211732448 T C 0.677591 4.1093e-05
1:211732648 T C 0.034559 2.5928e-05
1:211736031 T C 0.151819 7.6651e-06
1:211736470 C T 0.229940 1.6296e-05
1:211745154 G C 0.417498 2.9246e-05
1:211747305 C T 0.059517 4.8547e-06
1:211755044 C A 0.151088 1.2984e-05
1:211757101 G C 0.151462 1.7566e-05
1:211765958 A C 0.112439 -1.7657e-07
1:211769893 T C 1.599447 3.5443e-05
1:211772400 A C 0.308969 -4.5098e-05
1:211776439 C A 1.297695 -1.8280e-05
1:211777757 G A 0.328171 2.8192e-05
1:211778581 C T 0.048631 2.6708e-06
1:211780431 A G 1.866258 -4.8637e-06
1:211784082 A G 1.061044 -1.1531e-06
1:211784213 G T 0.466568 2.4304e-06
1:211784699 T G 0.092601 2.8095e-05
1:211791463 A C 0.052877 8.5209e-06
1:211795809 A G 0.956496 -6.2220e-06
1:211796239 A G 0.893276 2.5643e-06
1:211797489 G A 0.057923 -1.7329e-05
1:211806940 C T 0.040828 -1.2841e-05
1:211809408 T C 0.174343 -2.4970e-05
1:211810913 A G 0.037058 -4.7826e-06
1:211812357 C T 1.048158 -2.5973e-06
1:211813010 A C 1.932983 1.0934e-05
1:211823748 C T 0.060748 -4.2131e-06
1:211825708 A C 0.057970 9.8254e-07
1:211827058 G A 0.069676 -3.9970e-05
1:211830705 T C 0.031057 -3.2067e-05
1:211830794 C T 0.208773 1.4436e-05
1:211833095 T C 0.256976 -3.4242e-05
1:211854180 C T 1.335892 -4.5082e-05
1:211855893 A G 0.482190 -3.2674e-05
1:211859925 A G 0.325829 6.4055e-06
1:211870117 G A 0.026621 1.6797e-05
1:211870825 T C 0.203143 4.7018e-06
1:211877185 T C 0.166489 2.0597e-05
1:211877735 G A 0.073280 2.8872e-06
1:211887716 T C 0.212125 -2.4123e-05
1:211893655 A G 0.384408 2.4866e-05
1:211894957 A G 0.022136 -1.4830e-06
1:211896369 C T 0.070771 -1.8835e-05
1:211900669 A G 0.033267 -5.0377e-06
1:211901341 A G 0.183128 1.7426e-05
1:211901850 T C 0.109964 1.3433e-06
1:211902241 A G 0.035793 1.2720e-05
1:211904334 G A 0.605230 7.9381e-06
1:211905336 A G 0.043171 -2.3773e-06
1:211908260 A C 1.078927 -1.2407e-05
1:211908885 T C 0.125076 8.4650e-08
1:211925458 A C 0.201025 2.6160e-07
1:211926455 G A 0.054992 1.0125e-05
1:211941852 A C 0.148780 -2.5263e-05
1:211942466 A G 0.108308 2.0422e-05
1:211944094 A G 0.030466 3.3476e-05
1:211946955 A C 0.027831 -9.9677e-06
1:211978077 T C 0.419368 -1.0243e-05
1:211978139 A G 0.183502 1.3925e-05
1:211979205 G T 0.882444 -8.6211e-06
1:211988281 A G 1.926258 1.0459e-05
1:211998963 T C 0.043888 1.9289e-06
1:212005997 C T 0.039370 2.8355e-07
1:212009094 A C 0.111776 4.5592e-06
1:212012693 A G 0.085839 -9.4581e-06
1:212013605 A G 0.090819 3.2577e-05
1:212046447 G A 0.605049 -2.6812e-06
1:212079585 G A 0.079090 2.9229e-05
1:212081213 G A 0.055400 9.1402e-06
1:212087472 T C 0.046629 -1.6914e-06
1:212090822 C A 0.199984 4.2946e-06
1:212092800 C T 0.128112 6.8101e-06
1:212094052 C T 0.099520 1.0975e-05
1:212102560 G A 0.100927 1.3716e-05
1:212108598 T C 0.032434 -1.7431e-05
1:212111117 T C 0.119446 -1.0974e-05
1:212120510 C G 0.158143 1.9718e-06
1:212124943 T C 0.091955 -1.2161e-05
1:212146878 C T 0.034100 -4.3741e-06
1:212150261 T G 0.115448 7.9566e-06
1:212152677 G A 0.077808 5.9676e-06
1:212155008 C T 0.045255 1.9001e-05
1:212165833 A G 0.114560 -1.0304e-06
1:212170558 G A 0.028174 1.2843e-05
1:212174207 C T 0.077829 1.1507e-05
1:212175441 T C 0.067116 -1.8861e-05
1:212178459 T C 0.043565 -3.2389e-06
1:212199589 G A 0.025186 4.8118e-07
1:212220847 A G 1.179742 8.9093e-06
1:212224202 G A 0.044871 1.8384e-05
1:212235075 T C 0.078818 3.4588e-06
1:212237798 A G 1.047288 -1.6714e-06
1:212241848 C T 0.091326 -9.9364e-06
1:212255636 G A 0.147753 1.5022e-05
1:212259555 A G 0.027032 6.4393e-06
1:212264003 T A 0.092227 3.3146e-05
1:212266917 A G 0.024897 -9.8779e-06
1:212273606 A G 0.077808 6.4403e-06
1:212273639 T C 1.928114 8.6621e-06
1:212274413 C A 1.971285 2.8387e-05
1:212274717 A G 0.130431 -2.9055e-05
1:212282546 G T 0.026723 3.8680e-06
1:212283414 C A 0.168227 -1.6959e-06
1:212292201 C T 1.183424 4.5554e-06
1:212295231 A G 0.398157 -1.2943e-05
1:212298251 T C 1.976517 3.2349e-05
1:212298804 G A 0.111827 -2.6967e-05
1:212305501 G A 0.056420 1.7431e-05
1:212314741 A G 0.033189 -2.6256e-05
1:212316629 G A 0.033543 -2.2569e-05
1:212317446 A C 0.077968 6.2246e-06
1:212319542 G T 1.976959 2.6851e-05
1:212319809 G A 0.042593 -5.8624e-06
1:212322405 C A 0.318193 -1.5570e-05
1:212332294 C T 1.139539 -1.7192e-05
1:212333732 C G 0.166000 -4.5951e-06
1:212336299 G T 0.240925 2.9168e-05
1:212343541 G C 0.523141 1.4161e-05
1:212344286 T C 0.026573 2.8403e-06
1:212345292 C T 0.885154 2.0585e-06
1:212345669 A G 1.103429 6.3656e-06
1:212347150 A G 0.345861 -1.5093e-05
1:212351469 T C 1.627407 2.1171e-05
1:212358498 G A 0.109665 7.0957e-06
1:212376761 A G 0.035365 5.4377e-06
1:212377879 C T 0.312481 -2.3276e-05
1:212381445 A C 0.407438 6.3792e-06
1:212391596 T C 0.837468 2.0636e-05
1:212392557 T C 0.039982 9.1786e-07
1:212409980 A G 0.043776 1.6103e-05
1:212426172 G C 1.187691 9.3708e-06
1:212430756 G A 0.413361 -8.8479e-07
1:212432926 C G 0.366729 -3.7539e-05
1:212446576 G A 1.596074 1.3510e-05
1:212448126 A C 0.100397 2.4018e-06
1:212456621 C T 0.182941 5.6561e-06
1:212459615 G C 0.042488 1.8819e-05
1:212461037 T C 0.045007 -1.0309e-06
1:212476651 A G 0.428265 3.8159e-06
1:212498565 T C 0.370938 -1.4844e-05
1:212503322 A T 1.614032 2.8415e-05
1:212505662 G A 0.103066 1.1633e-05
1:212521242 T C 0.341016 -1.4578e-05
1:212538456 G T 0.061717 3.0243e-06
1:212556551 G A 0.032094 -6.0550e-07
1:212558679 T C 0.029558 -7.5187e-06
1:212561766 A G 0.168444 -1.0554e-06
1:212562737 T G 1.536485 2.4906e-05
1:212570194 C T 0.080606 1.2561e-05
1:212570758 C T 0.087025 -4.7921e-05
1:212572247 C T 0.047241 1.2197e-05
1:212587320 C T 0.076914 3.1032e-05
1:212594063 C T 0.030530 -3.5680e-06
1:212596375 C T 0.022418 -1.6720e-05
1:212607404 T C 0.236169 -5.6216e-06
1:212611470 A G 0.032645 7.2952e-06
1:212611544 G T 0.118905 2.4498e-06
1:212619339 C T 0.820126 1.0897e-05
1:212620214 G A 0.792315 1.0468e-05
1:212620671 T C 0.042698 4.1466e-06
1:212620691 G T 0.112884 1.1300e-06
1:212621328 T C 0.032455 2.1279e-06
1:212624263 C T 0.044419 9.0928e-07
1:212628449 A C 0.145516 -2.6841e-06
1:212633854 G A 0.042080 2.2114e-05
1:212634970 A G 0.137941 7.0394e-06
1:212636824 T C 0.664659 2.4021e-05
1:212638725 G A 0.431471 1.0030e-05
1:212640957 A C 0.641312 4.2645e-06
1:212647134 G T 0.218554 3.9697e-06
1:212651399 G C 0.176951 3.4096e-06
1:212655756 C T 0.102195 1.1088e-05
1:212663815 T C 0.222600 1.3702e-05
1:212665054 C T 1.049913 1.8254e-05
1:212672241 T C 0.060337 1.0879e-05
1:212674885 T C 0.192376 -3.3144e-05
1:212679860 T C 0.032088 3.5487e-06
1:212680811 T C 0.081388 -2.9998e-06
1:212691371 A G 0.038778 -1.1844e-05
1:212702220 G A 0.037320 -9.9316e-06
1:212707855 C T 0.289036 4.7471e-06
1:212712720 C T 0.267046 -1.1707e-05
1:212712808 G T 0.129948 3.6760e-06
1:212716491 C T 0.240565 1.1340e-05
1:212716579 A G 0.656608 -2.5661e-06
1:212719949 T C 0.025301 -3.8681e-05
1:212751448 G A 0.686186 -2.1655e-07
1:212751634 A G 0.293309 2.3365e-05
1:212756207 G T 0.094467 1.0098e-05
1:212756723 G C 0.051286 2.1384e-05
1:212760182 T C 0.106343 4.9273e-06
1:212763676 A G 0.560257 -2.4725e-05
1:212764579 T C 0.488714 1.6807e-05
1:212764758 G A 0.166068 1.4528e-05
1:212765571 G A 0.028314 -2.3477e-06
1:212765581 T A 0.029235 -4.6807e-06
1:212770422 C T 1.862396 -2.7117e-06
1:212773149 T C 0.060214 -1.3188e-05
1:212774580 C T 0.141575 -7.2228e-06
1:212787025 C T 0.081086 -1.3171e-05
1:212788567 T C 0.047679 -1.6359e-05
1:212791621 C T 0.078954 7.2396e-07
1:212793613 C T 1.581968 -5.9396e-06
1:212793849 G A 0.112184 1.9507e-05
1:212796979 A C 0.272326 -5.0547e-05
1:212798601 A C 0.046819 -1.4175e-05
1:212798977 G A 0.583546 8.2235e-06
1:212799139 G A 0.040149 -5.5980e-06
1:212799163 A C 0.029602 8.3461e-06
1:212799870 G A 1.759089 7.0899e-06
1:212799949 T C 1.294982 -4.7349e-06
1:212810095 T C 0.184981 -2.6641e-06
1:212811947 A C 1.345470 -4.0751e-06
1:212815715 C T 1.779440 8.6469e-06
1:212817909 T G 0.418994 4.7121e-06
1:212822661 C T 0.050481 2.3864e-06
1:212827293 C T 0.286234 -1.1184e-05
1:212829330 T C 0.210871 -1.1983e-05
1:212831253 A G 0.051793 -1.0536e-05
1:212833618 G A 0.078577 -2.9518e-05
1:212841598 T C 0.297682 1.2576e-05
1:212841934 C T 0.544169 -1.7086e-05
1:212845144 G A 0.049161 -3.0957e-05
1:212847883 T C 1.510851 2.7983e-05
1:212852806 T C 0.060415 -9.3274e-06
1:212858411 G A 1.301598 2.5217e-05
1:212858797 C T 0.291419 -1.1828e-05
1:212862137 C T 0.026342 -1.3607e-05
1:212865377 T C 0.028042 1.0001e-05
1:212866976 A G 0.233228 -2.1112e-05
1:212869536 A C 1.303519 1.8712e-05
1:212873469 A G 0.143153 -1.2011e-05
1:212877202 G T 0.081246 1.1696e-05
1:212881086 T C 1.420470 1.7904e-05
1:212881939 G C 1.311002 6.8439e-06
1:212883471 G T 0.104871 2.7461e-05
1:212887171 A G 0.163086 -2.4535e-06
1:212894474 A G 0.367116 6.6912e-07
1:212911836 C T 1.367024 1.1397e-05
1:212913168 C T 0.156970 -3.3084e-05
1:212918842 G A 0.102596 1.6858e-06
1:212933665 A G 0.029232 -5.5857e-06
1:212961426 T C 1.001108 1.6688e-05
1:212962207 G A 0.794403 1.1402e-05
1:212965095 A G 0.296689 -8.5769e-06
1:212965284 G C 0.323605 -8.3048e-07
1:212966869 T C 0.069418 6.7559e-06
1:212979481 C T 0.296431 -7.9366e-06
1:212986372 A G 0.042399 -6.9470e-06
1:212993414 T C 0.998830 1.6635e-05
1:213019233 C A 0.041474 1.2116e-05
1:213029879 C T 0.073582 6.6205e-06
1:213031408 C T 0.068666 5.7704e-06
1:213051081 G A 0.021759 7.9896e-07
1:213051153 C A 1.493386 -1.9018e-06
1:213052118 A G 1.106054 3.7874e-06
1:213056427 A G 0.134364 -1.4191e-05
1:213062640 A G 0.028987 -1.0386e-05
1:213064209 T C 0.126096 1.9531e-05
1:213068127 T C 0.062434 -1.5883e-05
1:213068595 T C 0.980910 -1.1892e-05
1:213069420 T C 0.907770 -1.0071e-05
1:213069783 G A 1.364906 -1.7490e-05
1:213081440 G A 1.549833 -3.1879e-06
1:213092639 T C 0.917078 -8.0298e-06
1:213097283 A G 0.442059 -1.3938e-05
1:213097941 A C 0.564003 -2.4970e-05
1:213098629 G C 0.606624 2.6800e-05
1:213101844 A G 1.279115 4.1351e-05
1:213105629 A C 0.032227 1.8548e-05
1:213108287 C T 0.122608 -1.3510e-05
1:213108970 G A 0.085665 8.6691e-06
1:213109096 A G 1.124736 1.8405e-05
1:213111959 T C 1.223848 1.7597e-05
1:213112667 G A 0.112283 -1.4143e-05
1:213119881 T C 1.119147 1.8838e-05
1:213120185 T C 0.151530 -1.8264e-06
1:213126153 G T 0.171892 1.5175e-05
1:213127112 C G 0.024047 1.4341e-05
1:213130212 C T 0.043984 6.9375e-06
1:213130756 C T 0.075826 2.9175e-05
1:213134407 T G 0.169185 -7.7347e-06
1:213134965 G C 1.149551 3.2770e-05
1:213142248 A G 0.140562 1.2110e-06
1:213144851 A G 0.913403 2.2901e-05
1:213146838 A G 0.060486 3.8819e-05
1:213147400 A G 0.053245 2.5253e-05
1:213147898 T C 0.067986 -1.3533e-05
1:213155566 T G 1.141888 1.9234e-05
1:213159829 A G 0.028208 7.8608e-06
1:213167762 G A 0.451653 -1.0455e-05
1:213170484 G A 0.039353 4.6509e-06
1:213179086 A C 0.593119 -9.2530e-05
1:213209470 C T 0.038374 7.4769e-06
1:213253049 T C 0.415985 4.8957e-06
1:213256840 G C 0.091367 9.6647e-06
1:213284530 G A 0.020963 1.9281e-05
1:213329564 A G 1.759425 1.1965e-05
1:213333782 A G 0.025924 -2.1302e-05
1:213336940 G A 1.382755 1.2619e-04
1:213337304 A G 0.100128 -1.2304e-05
1:213345401 A G 0.116638 4.0815e-06
1:213346760 C G 0.150194 1.0692e-05
1:213349747 T C 0.022915 -2.9320e-06
1:213353766 T C 0.036303 1.0618e-05
1:213361903 G A 0.082677 -1.7960e-05
1:213378509 C T 0.218728 1.4697e-05
1:213384740 G C 0.021735 2.9800e-06
1:213416302 G T 0.045044 1.0431e-05
1:213417529 T C 0.021429 1.9845e-05
1:213445677 A G 0.131862 5.7366e-06
1:213449418 G A 1.233326 3.5364e-05
1:213455610 G A 0.532093 1.2282e-06
1:213482288 C T 1.189272 -4.9035e-06
1:213493270 C A 0.020052 -1.0018e-05
1:213501422 T C 0.633693 -1.6776e-05
1:213502206 C T 0.080518 6.3471e-06
1:213506935 T C 0.175985 -1.4855e-07
1:213512071 A G 0.150313 -2.0338e-05
1:213514838 C A 0.107822 2.3242e-05
1:213518183 C T 0.458575 -1.0808e-05
1:213518688 C T 0.067585 -1.2465e-06
1:213521113 T C 0.180449 1.9083e-06
1:213521962 A G 0.075405 -1.3984e-05
1:213527726 C T 0.053285 7.5336e-06
1:213530744 C G 0.900542 1.3698e-06
1:213536488 G A 0.685591 4.9518e-06
1:213538530 G A 0.037388 -3.1211e-05
1:213538748 G A 0.149919 7.9881e-07
1:213541460 T C 0.267988 -5.4295e-06
1:213542012 T G 0.051018 1.2158e-05
1:213543387 A G 0.033393 1.0213e-06
1:213547278 T C 0.281346 1.8360e-05
1:213555691 C T 1.218609 -3.9591e-06
1:213557916 T C 0.035090 -3.9210e-06
1:213559759 A G 0.070244 1.4240e-05
1:213560477 G A 0.083622 3.9232e-06
1:213563818 A C 1.708397 -2.9965e-05
1:213564261 T C 1.060925 -1.6411e-05
1:213569604 T C 0.088293 1.6736e-05
1:213571325 G A 0.055716 -4.2672e-06
1:213573311 C T 0.030119 -2.0685e-05
1:213577252 T C 0.049008 2.3985e-06
1:213580800 A C 0.404837 1.6599e-05
1:213582531 A G 0.376860 -2.3841e-05
1:213583547 A G 1.173918 1.6611e-05
1:213583653 C G 0.085074 7.0500e-06
1:213584297 A G 0.065107 6.7409e-06
1:213585084 T C 0.059082 -2.7407e-06
1:213586276 C G 1.537709 -1.4895e-05
1:213586870 T C 0.113663 7.4283e-06
1:213586888 C A 0.054193 -1.0529e-05
1:213588624 G A 0.257118 -1.3430e-05
1:213589569 T G 0.032764 -2.7271e-05
1:213595546 G T 0.362744 -3.4900e-05
1:213603288 C T 0.477967 -7.0995e-06
1:213604486 T C 0.076646 4.3674e-05
1:213611635 A G 0.902541 -1.2653e-05
1:213612685 A C 0.031574 3.2170e-06
1:213612779 A G 0.362435 -4.0897e-06
1:213616542 A G 0.124838 -2.4233e-05
1:213617738 T C 1.363312 -2.1535e-05
1:213618151 C G 0.134140 1.8489e-05
1:213626716 A G 0.072052 -2.7008e-05
1:213628615 A G 0.099846 -4.9624e-06
1:213642464 G T 1.726831 -1.3130e-05
1:213645843 T C 0.033216 1.6858e-05
1:213646600 G A 0.432131 -6.0239e-06
1:213654231 C T 0.055720 -6.5774e-07
1:213654453 T C 0.101352 3.9966e-06
1:213654660 C T 0.058712 9.1576e-06
1:213655650 A G 0.044235 -1.6087e-05
1:213657863 G A 0.756981 1.4286e-05
1:213657973 G A 0.086967 1.0445e-05
1:213658675 A G 0.033563 2.8457e-06
1:213660162 A C 1.591301 3.3466e-06
1:213661154 T G 0.120588 -6.5570e-06
1:213662149 T C 0.161294 -3.0952e-05
1:213662216 G A 0.029969 3.9779e-06
1:213666005 T C 0.027664 1.0561e-05
1:213666584 G T 1.376442 1.4961e-06
1:213678933 T G 0.029177 1.6650e-05
1:213681515 T G 1.919900 -1.5440e-05
1:213684362 A G 0.145594 -2.3651e-05
1:213684808 C A 0.057957 1.3031e-05
1:213685222 C A 0.057199 1.3159e-05
1:213685481 C A 0.055958 3.0333e-06
1:213687255 T C 0.281930 4.0779e-06
1:213696866 C T 1.456059 4.0348e-07
1:213707275 C A 0.101838 -4.2541e-05
1:213709450 A C 1.382752 1.1345e-05
1:213717756 A C 1.782660 -2.5985e-06
1:213721022 T G 0.098404 3.0231e-05
1:213723623 T C 0.031758 -2.3689e-05
1:213724879 G A 0.027566 1.6223e-05
1:213725041 T C 1.671234 -7.8022e-06
1:213728001 C T 0.120371 2.9152e-06
1:213729717 C T 1.289964 1.4463e-05
1:213733324 C T 0.027773 -1.9646e-05
1:213738182 T C 0.131536 1.6848e-05
1:213746835 G C 0.075160 1.1896e-05
1:213753834 A G 0.110039 -6.2144e-06
1:213760845 G A 0.114152 -2.0008e-05
1:213764536 T C 0.047054 -2.0358e-05
1:213766776 T C 0.108369 1.3208e-05
1:213767135 T C 0.149932 -9.7194e-06
1:213767822 A G 0.081490 -1.3437e-05
1:213768045 A G 0.030330 -1.1679e-05
1:213769443 G A 0.051643 4.5814e-06
1:213772424 T G 1.369649 3.8649e-05
1:213777610 C T 0.098568 -1.3451e-05
1:213777711 C T 1.765412 8.7551e-06
1:213778641 C T 0.089582 -1.0547e-05
1:213782254 T G 0.125052 -2.2427e-06
1:213788739 G A 0.118402 3.6935e-06
1:213793109 C T 0.341308 1.6557e-06
1:213796384 G A 0.082673 -1.1688e-06
1:213797037 A G 1.315337 -4.1112e-05
1:213797215 T C 0.025346 -4.4993e-07
1:213797569 G A 0.121183 -1.3210e-05
1:213814235 C G 0.141371 -5.3426e-06
1:213821115 G A 0.028572 -7.7732e-06
1:213822171 G A 0.106414 8.9322e-07
1:213826374 A G 0.263578 -1.7178e-05
1:213828800 A G 0.654942 -9.5356e-06
1:213830364 C G 0.277599 -1.0922e-05
1:213831888 A G 0.059480 3.4491e-06
1:213833465 C T 0.062183 -1.0098e-05
1:213834509 G A 0.995220 -2.8423e-05
1:213836175 C A 0.384421 1.7676e-04
1:213837753 C T 0.692928 -8.3601e-05
1:213837826 G A 0.085169 -5.4001e-05
1:213839943 G A 0.053068 3.0550e-05
1:213840197 A C 0.024897 2.0409e-05
1:213840383 A G 0.848654 -4.2716e-06
1:213840987 G C 1.840253 -6.9154e-06
1:213841345 A G 1.568794 -3.4205e-05
1:213846099 T C 0.046782 -6.7185e-07
1:213849457 G T 0.963785 -4.5762e-05
1:213850243 C T 0.366069 1.7143e-05
1:213851378 T C 0.644195 2.5869e-05
1:213851596 G A 0.036449 4.6007e-05
1:213855588 A G 0.294173 1.5604e-05
1:213863669 G T 0.184400 6.5225e-05
1:213864971 A G 1.473735 1.8462e-05
1:213866694 C T 0.232296 3.0205e-05
1:213868049 G A 0.043334 -2.4008e-05
1:213872481 T C 1.122924 -2.0214e-05
1:213890918 G A 0.067711 5.6276e-06
1:213893481 A C 0.030119 -3.5155e-05
1:213897973 C T 0.141052 -2.5256e-06
1:213898109 C T 1.026430 8.6509e-05
1:213898727 A C 0.068782 7.3965e-06
1:213907143 T C 0.043402 5.2114e-06
1:213913484 T C 0.022765 -1.5819e-05
1:213918166 T C 0.052082 5.8956e-06
1:213920427 A G 0.030615 1.3927e-05
1:213921843 T C 0.041270 7.6002e-06
1:213923700 T C 0.419915 -9.5965e-05
1:213925444 C T 0.679567 -2.3669e-05
1:213932821 C T 0.552689 -1.8834e-05
1:213933367 C A 0.158847 -1.2813e-05
1:213937564 G A 0.038656 -1.3305e-05
1:213938781 C T 0.103157 -8.9306e-06
1:213940781 T C 1.211642 -2.4168e-05
1:213943238 C T 0.093376 -7.0139e-06
1:213944496 G C 0.332435 3.5140e-05
1:213946350 A G 0.073824 -3.6432e-06
1:213946971 A G 0.175489 1.7261e-05
1:213950251 G T 1.672278 -9.1712e-06
1:213963373 G T 0.170610 7.8942e-06
1:213964223 T C 0.060877 -1.4281e-05
1:213967253 T C 0.052497 -3.0947e-05
1:213978359 G T 0.043144 3.4669e-05
1:213985718 G A 0.191658 1.0834e-05
1:213987056 T C 0.120806 -8.6328e-06
1:213989727 A G 0.125878 -1.1026e-05
1:213995810 G A 0.183992 -2.0806e-05
1:214000435 T C 0.051395 -6.2688e-06
1:214005905 C T 0.324765 -2.9110e-05
1:214008627 G A 1.595302 6.4094e-06
1:214014136 G A 0.118851 -1.0602e-05
1:214015322 G A 0.056600 4.9044e-06
1:214015653 A G 0.175669 -1.8578e-05
1:214018306 A G 0.056226 1.3666e-06
1:214023716 A G 0.049624 3.0620e-05
1:214023872 G T 0.212897 6.0711e-06
1:214027580 T C 0.026746 -9.2561e-06
1:214031770 A G 0.748971 -2.3464e-05
1:214043710 A G 0.267121 3.1315e-05
1:214081998 T G 0.105731 -1.9434e-05
1:214082799 A G 1.871160 2.7836e-05
1:214084458 G A 0.033413 2.1286e-06
1:214093238 G T 0.035637 -8.9192e-06
1:214094809 C T 0.033257 2.9540e-06
1:214097469 T C 0.029874 -1.3311e-06
1:214097688 C A 0.859213 1.1132e-05
1:214098982 G A 0.102311 1.2191e-05
1:214102623 A G 0.050161 1.0625e-05
1:214104347 T C 0.073650 3.3287e-06
1:214107008 T C 0.153937 -1.8381e-05
1:214112209 T C 0.087226 -2.6994e-05
1:214116715 C T 0.059099 -6.8191e-06
1:214118090 A C 1.045357 -1.3443e-05
1:214118899 A G 0.024887 1.6582e-05
1:214132143 G C 0.090575 3.4513e-07
1:214135660 G T 0.665444 1.9874e-05
1:214137232 A G 0.058032 -1.4940e-05
1:214147076 G A 0.080018 -1.4180e-06
1:214148919 G A 0.058790 1.6387e-05
1:214149061 G T 0.869586 1.6025e-05
1:214150445 A T 0.070737 7.4463e-06
1:214150482 T C 0.048410 -3.0271e-05
1:214151024 T C 0.045870 1.4310e-05
1:214151337 G A 0.080039 -1.3750e-05
1:214152475 C T 0.182186 6.4001e-06
1:214152964 G C 0.100961 1.7836e-05
1:214157595 C T 0.039598 -5.3321e-06
1:214159256 C T 1.141637 -2.9079e-06
1:214162260 A C 0.082514 2.3641e-05
1:214163005 G A 0.096898 2.4026e-08
1:214166715 T C 0.055968 2.1856e-05
1:214167292 G A 0.312433 1.0492e-06
1:214179972 T G 0.523090 1.5718e-05
1:214193164 T C 0.031329 1.0080e-06
1:214196898 T C 0.035450 -1.2819e-05
1:214197911 T C 0.035379 6.6274e-06
1:214207773 A G 0.022816 -5.6932e-06
1:214210353 T C 0.028667 9.3501e-07
1:214212395 A G 0.053833 2.4856e-05
1:214219331 G C 0.257431 9.1896e-06
1:214223408 C T 0.104840 -2.0195e-06
1:214223779 A G 0.043606 1.8529e-05
1:214225713 C G 0.048471 9.2111e-07
1:214228304 A G 0.107859 1.2768e-05
1:214239318 A G 0.041240 -1.5536e-05
1:214242637 T C 0.020810 2.0642e-05
1:214244208 A G 0.046972 -1.5344e-05
1:214246689 A G 0.044079 -1.1078e-06
1:214260141 G T 0.097313 -6.9374e-06
1:214261350 C T 0.702896 8.8576e-06
1:214271983 T G 0.161383 -1.4153e-05
1:214272242 C A 0.050440 1.4888e-05
1:214278981 C T 0.182176 -5.8568e-06
1:214280859 C A 0.109209 -2.7389e-05
1:214281035 C T 0.043525 1.9159e-05
1:214285299 C G 0.090286 -1.6035e-05
1:214288010 G A 0.911540 1.5489e-05
1:214288058 G A 1.283062 -2.0247e-05
1:214288429 G A 0.829502 1.8758e-05
1:214290732 T G 0.048600 4.4954e-06
1:214291972 A G 0.066698 -4.3500e-06
1:214292428 C A 0.033029 -1.3064e-06
1:214296080 G A 0.028120 -1.0521e-05
1:214297369 T C 0.102477 -3.6926e-05
1:214301559 T C 0.269354 -5.1649e-05
1:214302012 C T 0.609357 -2.8554e-06
1:214304491 A G 1.653466 2.7648e-06
1:214305405 A G 0.359028 -5.3971e-06
1:214312495 A G 0.218748 -2.9258e-05
1:214315876 T C 0.072236 -1.6625e-05
1:214329866 A G 0.093689 -2.3083e-05
1:214337363 T C 0.031244 -3.6752e-06
1:214339895 C G 0.028450 1.6464e-05
1:214348141 A G 1.674039 -1.9120e-05
1:214351686 C G 0.117110 -3.6356e-05
1:214352015 G A 1.280958 -1.1950e-05
1:214361741 A G 0.097901 2.6451e-05
1:214377994 T C 0.175614 -2.6951e-05
1:214384806 A C 0.070040 -1.0052e-05
1:214389524 T G 0.233612 1.7463e-05
1:214389756 T G 0.164432 1.3099e-06
1:214389784 C T 0.269535 -2.8226e-06
1:214395861 A G 1.721439 8.8880e-06
1:214400631 G T 0.067592 -2.5606e-05
1:214400690 C T 1.481850 -7.3118e-06
1:214402245 G A 0.343185 3.0641e-05
1:214404834 A G 0.044925 1.0407e-05
1:214406054 G T 1.907889 -2.5855e-05
1:214406272 T C 1.378781 -1.7153e-05
1:214410272 G A 1.197084 -5.6038e-06
1:214414728 G A 0.376258 -1.8323e-06
1:214415479 A G 1.894911 2.4105e-06
1:214415980 G A 1.170409 -3.8538e-05
1:214420834 C T 0.600069 -2.3525e-05
1:214421006 C T 0.069292 -1.1653e-05
1:214424918 G A 0.809562 -6.3366e-06
1:214430869 G C 0.231474 8.9279e-06
1:214432090 A G 0.118406 4.8466e-05
1:214435884 C G 0.099537 -4.3468e-05
1:214443493 C A 0.310560 -9.7762e-06
1:214466932 A G 0.900525 5.5303e-05
1:214467488 T G 0.136513 2.7311e-05
1:214469508 T G 1.590158 -3.6934e-06
1:214471114 T C 0.020613 -1.0074e-06
1:214481045 C A 0.904305 -8.6994e-07
1:214484438 A G 0.035559 -1.7127e-05
1:214486021 A G 0.040920 4.2970e-06
1:214490228 G A 1.856623 6.6781e-06
1:214492286 A G 1.846505 8.4618e-06
1:214501190 A C 0.483574 1.3988e-05
1:214507580 G A 0.036463 1.1042e-05
1:214512306 A G 0.208868 -1.1140e-06
1:214527686 T C 0.391653 4.2742e-06
1:214528156 A G 0.169155 2.9255e-06
1:214548682 A G 1.586687 8.4494e-06
1:214551420 T C 0.040934 5.2337e-06
1:214551626 T C 0.170630 2.9600e-05
1:214553378 G A 1.878514 4.1471e-06
1:214554145 C T 0.108856 4.1983e-05
1:214564177 T C 0.246562 -4.4142e-05
1:214565482 C T 0.095644 -2.2533e-06
1:214566594 T C 0.027885 -3.3609e-05
1:214569107 C T 0.218898 -9.3376e-07
1:214571251 C A 0.772708 -1.9136e-05
1:214573136 A G 0.020515 -7.4997e-06
1:214574035 C T 0.535435 7.4980e-06
1:214574065 T G 1.594578 -6.1337e-06
1:214576241 C T 0.067707 -8.4773e-06
1:214576454 A C 0.354941 -8.2123e-07
1:214576815 T C 0.075789 9.6808e-06
1:214577283 G A 1.931834 -2.2706e-05
1:214578544 G A 0.083115 1.4414e-05
1:214582058 A G 0.023190 1.1402e-05
1:214583377 C T 0.256272 3.0710e-06
1:214586697 T C 0.296240 3.8916e-06
1:214588645 C A 0.187952 -2.8457e-07
1:214594191 A G 1.081191 4.0888e-06
1:214594838 C T 0.026468 9.0866e-06
1:214598954 G A 0.168777 -1.0846e-05
1:214600703 C T 1.740223 -1.4054e-05
1:214601209 G A 0.556718 -1.5345e-05
1:214601540 A G 0.339523 2.1869e-05
1:214601565 T C 0.158459 -7.6444e-06
1:214612807 A G 0.686880 3.4799e-06
1:214614425 T C 0.087624 -5.0722e-06
1:214618231 G A 0.114268 1.7562e-05
1:214620468 A G 0.040723 -2.9513e-06
1:214624403 C T 0.080936 1.5958e-05
1:214629641 A G 0.790245 -6.8838e-06
1:214629822 T G 0.044215 3.0309e-06
1:214636650 C T 1.612475 9.5703e-06
1:214639822 A C 0.052316 -1.2536e-05
1:214640728 C T 1.606005 1.0321e-05
1:214648437 A G 0.113041 1.7165e-05
1:214650509 A G 0.067932 4.0377e-06
1:214652972 A G 0.060112 8.1548e-06
1:214658354 A C 0.050963 5.7551e-06
1:214658473 G T 0.063033 -2.1444e-05
1:214661625 T G 1.353072 8.5881e-06
1:214662414 C A 1.799149 7.2188e-06
1:214668015 G A 0.128921 5.6278e-06
1:214670033 G A 0.132624 -6.1275e-06
1:214670789 G A 0.029942 3.3882e-05
1:214670873 G C 0.516450 2.0757e-05
1:214673967 G A 1.594649 -1.2371e-06
1:214678480 C T 0.120639 -2.3666e-07
1:214678625 G A 0.022095 -1.0352e-05
1:214685785 A G 0.099275 -2.4671e-07
1:214686795 C A 0.025148 -7.8121e-06
1:214690503 T C 0.358399 2.3897e-05
1:214695143 A G 0.037915 2.7067e-06
1:214704311 T G 0.178559 1.9046e-06
1:214711736 C T 0.068724 -4.1915e-06
1:214723168 T G 1.435932 1.4561e-06
1:214723490 G T 0.085030 -8.1014e-06
1:214726946 T C 1.486011 -9.8210e-06
1:214727415 G A 0.052847 7.4040e-06
1:214738439 G A 0.023925 -2.5936e-05
1:214744172 T C 0.154576 5.9987e-06
1:214749334 T C 0.021021 -3.9186e-06
1:214756124 A G 0.353622 4.4682e-05
1:214762032 T G 0.022653 5.3175e-06
1:214762772 C T 1.821961 -1.2652e-06
1:214764055 C T 0.197601 -4.0203e-05
1:214767585 G A 0.054989 -2.4735e-05
1:214774522 T C 0.102049 4.1462e-06
1:214776936 A G 0.032941 1.1490e-05
1:214787130 A G 1.057008 -4.4491e-08
1:214788839 C G 0.026196 3.2622e-05
1:214791650 T C 0.044636 2.0270e-05
1:214791895 C T 0.090745 5.6486e-06
1:214807709 G C 0.077288 -8.8363e-06
1:214808407 A G 0.124386 -3.9235e-06
1:214814059 G T 0.068058 -9.7646e-07
1:214814778 A G 0.102590 -7.5737e-06
1:214816224 A G 0.173187 -3.8023e-06
1:214816297 G A 0.070108 -1.3004e-05
1:214818223 A T 0.161318 -2.8956e-06
1:214818548 T C 0.032234 5.1444e-06
1:214819044 T C 0.032295 2.9977e-06
1:214819980 T C 0.102270 -8.3002e-06
1:214820099 G A 1.043837 7.6490e-06
1:214821220 G A 0.071474 2.2000e-06
1:214823467 A G 0.020545 -2.3219e-05
1:214826196 A G 0.825487 8.0741e-06
1:214830617 G A 1.068313 1.6159e-05
1:214830976 T G 0.028905 -2.3347e-06
1:214837110 G C 1.081837 1.0893e-05
1:214837210 C T 0.133372 -9.5687e-06
1:214857962 T C 0.322205 3.2293e-05
1:214860933 A G 1.859904 -4.0129e-05
1:214863317 T G 0.145995 -3.1943e-06
1:214889859 C T 1.050977 2.1536e-05
1:214902894 G A 0.125375 -2.7614e-05
1:214907583 G A 0.123505 1.7931e-05
1:214920883 A G 0.757929 2.7924e-07
1:214930170 G A 0.137683 1.2668e-05
1:214932011 G A 0.112245 3.5352e-06
1:214961863 A G 0.736296 -5.3784e-06
1:214966744 T C 0.052143 -6.1632e-06
1:214967968 T C 0.063709 -1.6177e-05
1:214971857 T C 0.032084 -1.3417e-05
1:214973922 A C 0.130179 1.4525e-05
1:214976227 A C 0.038404 -2.7838e-05
1:214984180 T C 0.874417 -2.6077e-06
1:215002708 A G 0.051195 -2.6657e-05
1:215009374 C T 1.279224 9.3010e-06
1:215009993 G T 1.147889 -4.5181e-07
1:215028627 G A 0.102097 -1.2172e-05
1:215031422 C T 0.826320 2.9845e-07
1:215031706 A G 0.141922 -3.0688e-07
1:215045525 G A 1.492104 1.1158e-05
1:215046960 C T 1.785077 -1.9633e-06
1:215059783 G A 0.036048 -2.3552e-05
1:215063782 T C 0.102049 -2.9315e-05
1:215069985 A G 0.102447 -1.8078e-05
1:215077375 G A 0.085376 2.3097e-05
1:215087709 G A 0.392625 -1.0182e-05
1:215092869 A G 0.033617 -1.4071e-05
1:215112199 T G 0.067714 9.4860e-06
1:215113661 A G 0.191563 -3.0168e-06
1:215114672 A G 0.435330 -2.4986e-05
1:215120407 C G 1.321096 2.1460e-05
1:215127220 C T 0.101634 -1.5329e-05
1:215128403 G T 0.190754 1.4485e-05
1:215129087 G C 0.280217 1.8506e-05
1:215129867 T G 0.023945 6.9942e-06
1:215130573 C G 0.097422 7.0058e-05
1:215130661 T C 0.168067 -1.3549e-05
1:215132091 G A 0.614154 -9.7458e-06
1:215134722 A G 0.133358 -1.8243e-05
1:215135752 C T 0.621692 1.0547e-05
1:215140283 G C 1.508484 1.1347e-05
1:215146807 C T 0.166071 -1.4416e-05
1:215147098 G A 0.055349 1.0535e-05
1:215149245 C T 0.093991 -1.4154e-06
1:215149633 C G 0.041930 -1.5754e-05
1:215150136 A G 0.154743 1.7965e-05
1:215150260 A C 1.095273 1.0509e-06
1:215154276 T C 0.145138 -3.5631e-05
1:215164303 C T 0.438213 -1.8390e-05
1:215168036 G A 0.043355 -4.0537e-05
1:215171044 G A 0.031363 -1.0201e-05
1:215171545 A G 0.538736 2.7988e-06
1:215175906 G A 0.041138 -1.1167e-05
1:215183687 A G 0.216847 1.3890e-05
1:215186121 C T 0.143860 -2.4929e-05
1:215191552 A G 0.904475 -9.0997e-06
1:215213238 A G 1.750807 5.3793e-06
1:215228234 T C 0.635485 6.2419e-06
1:215238317 A G 0.901769 -1.1232e-05
1:215247322 A C 0.020725 2.1897e-05
1:215249333 T C 0.278415 -1.6833e-07
1:215268381 A G 0.070808 -2.7516e-06
1:215276614 C T 0.036038 -1.3590e-05
1:215288645 G A 0.022276 -3.0964e-05
1:215288952 C T 0.074014 -3.5325e-05
1:215291232 G A 1.575015 -1.6043e-05
1:215301332 A C 0.672464 -1.3695e-05
1:215301621 C G 0.040692 9.5526e-06
1:215322727 C T 1.355934 1.4611e-05
1:215342573 T C 0.081164 -2.2921e-05
1:215342615 T C 0.022048 -3.2423e-05
1:215344354 A G 0.022109 3.1962e-05
1:215357724 A G 1.569783 -1.7567e-05
1:215366749 T C 0.050022 -1.6403e-05
1:215375386 C A 0.120626 -1.9549e-06
1:215377957 A C 1.150017 -1.3767e-06
1:215379943 A G 0.729055 -2.1381e-06
1:215392904 A G 0.364315 1.1582e-05
1:215401853 C A 1.197737 -1.4680e-05
1:215403171 A C 0.385608 8.1329e-06
1:215421963 T C 0.158945 1.6814e-05
1:215422944 C T 0.023649 -5.9192e-06
1:215430545 G A 0.030908 2.4170e-05
1:215436615 T C 0.212859 -4.9443e-06
1:215438912 C G 0.123835 4.8881e-06
1:215450384 C A 0.157092 1.8659e-05
1:215453286 C T 0.155824 4.6004e-06
1:215454425 G T 0.422085 8.0011e-06
1:215483435 T C 0.031867 -1.3044e-05
1:215518040 A C 0.041916 1.7981e-05
1:215519374 T C 0.804055 1.1245e-05
1:215521481 G T 0.068731 8.1624e-06
1:215522311 C T 0.050141 -1.7321e-05
1:215529879 G A 0.031901 2.7656e-05
1:215532712 C T 0.023578 -8.8888e-07
1:215549823 T C 0.026944 1.2495e-05
1:215570581 G A 0.858744 3.3844e-06
1:215576238 G T 0.057035 1.3063e-05
1:215593984 T C 0.124736 2.0145e-05
1:215599773 T C 0.040067 -1.4278e-05
1:215618143 C A 0.033022 2.1596e-06
1:215630469 C T 0.101216 -2.6424e-06
1:215630754 T C 0.034223 1.0565e-05
1:215631205 C T 0.090333 1.2810e-06
1:215658532 T C 0.079416 -1.8675e-05
1:215674758 G A 0.030405 -3.0597e-06
1:215694431 G T 0.542625 -1.7249e-06
1:215699603 T C 0.171293 4.1788e-06
1:215731473 G T 0.022201 -2.5163e-05
1:215735394 A G 0.032672 -1.4394e-05
1:215750455 T C 0.032958 1.2471e-05
1:215761794 C T 0.082317 -3.1282e-06
1:215765548 T C 0.183441 1.8593e-05
1:215773846 G A 0.212914 -3.6151e-07
1:215779671 A C 0.032659 -8.9549e-06
1:215783260 G A 0.026342 1.8231e-05
1:215791005 G A 1.321236 8.5028e-06
1:215805100 A G 0.067075 2.4841e-05
1:215806449 T G 0.330106 1.4961e-06
1:215806674 A C 0.102246 8.3605e-06
1:215808007 A G 0.042981 1.7389e-05
1:215829894 C A 0.534279 -6.4778e-06
1:215831920 A G 0.037612 -2.3488e-05
1:215834521 A G 0.046588 -4.1691e-06
1:215845310 C T 0.568515 -4.4171e-05
1:215845842 G C 0.873132 2.0223e-05
1:215845984 G A 1.452292 -1.4601e-05
1:215847956 A C 0.045459 6.1964e-06
1:215849347 T C 0.795558 1.8951e-05
1:215849648 G A 0.443612 -2.7852e-05
1:215850159 A G 0.770631 3.8866e-05
1:215850817 T C 0.115098 -1.3314e-05
1:215852246 G C 1.889353 1.0348e-05
1:215862160 T G 0.084016 3.3546e-05
1:215862716 C T 0.738261 -6.4237e-07
1:215862899 G A 1.552689 -1.5230e-05
1:215863332 T C 0.423475 1.1966e-05
1:215869773 A G 0.021786 -1.5172e-05
1:215885838 C T 0.281634 3.7850e-06
1:215886975 T C 0.947034 -7.7360e-06
1:215889229 T C 0.086084 -4.7991e-05
1:215889357 G T 0.341560 7.2693e-06
1:215891981 T G 0.098333 -1.9677e-05
1:215893063 T C 0.346911 1.0253e-05
1:215899493 T C 0.077883 2.8882e-05
1:215904657 A C 1.978605 -4.1849e-06
1:215912600 G A 0.396943 -2.0600e-05
1:215914826 C T 0.460792 4.5757e-05
1:215916563 A G 0.458439 3.8563e-05
1:215917843 C T 0.465704 3.7827e-05
1:215919848 G A 0.829941 -1.8734e-06
1:215922761 T C 0.094994 1.4183e-05
1:215922860 A C 0.592069 2.7074e-05
1:215923185 A G 0.079209 -3.0068e-05
1:215938022 C A 0.245899 -1.5955e-05
1:215942841 T C 0.033131 -1.7368e-07
1:215949650 G A 0.220856 6.7468e-06
1:215958222 G T 1.596903 -6.6401e-06
1:215958656 A G 0.129095 -2.2808e-05
1:215959595 A G 1.924521 -1.3950e-05
1:215960167 G T 1.052962 -1.7507e-05
1:215962135 C A 0.647350 1.7407e-05
1:215968999 T C 1.104269 -2.1598e-06
1:215973899 A G 0.972356 1.4774e-05
1:215984094 C T 0.161039 -4.5067e-06
1:215986480 T C 0.035273 8.8391e-06
1:215987222 C T 0.099775 8.9855e-06
1:215990479 T C 0.061561 -1.5687e-05
1:215992719 G A 0.039849 8.8528e-06
1:216009455 A G 0.036609 -1.0005e-05
1:216011037 A G 0.023306 4.0830e-05
1:216011361 C T 0.099836 7.7495e-06
1:216011408 C T 0.061931 -1.5028e-05
1:216016596 T C 0.062720 -1.6383e-05
1:216030421 A G 0.201603 6.3079e-06
1:216031123 C A 0.217548 -1.3975e-05
1:216031228 A G 0.046897 6.1712e-06
1:216031348 G A 0.046217 2.6343e-05
1:216034128 A C 0.059211 7.4911e-06
1:216038556 A G 0.118215 4.7071e-06
1:216039833 C T 0.032016 7.9789e-06
1:216040589 G T 0.020753 -5.0803e-06
1:216041451 C T 0.267311 -8.6940e-07
1:216043338 C T 0.365722 2.6674e-06
1:216046129 G A 0.087464 -2.1183e-06
1:216048306 T G 1.929664 -7.5242e-07
1:216048754 C T 1.094447 1.3539e-05
1:216050280 T C 0.616361 6.9216e-06
1:216051125 A G 0.096535 1.2625e-06
1:216051157 T C 0.070801 -6.8285e-06
1:216053848 A T 0.045388 -1.3814e-05
1:216055711 C T 0.074419 9.0710e-07
1:216056638 G A 0.027875 -1.0787e-05
1:216057058 G T 0.751170 5.4587e-05
1:216060670 T C 0.066694 -1.6422e-05
1:216065909 T C 0.076904 -2.6925e-05
1:216066680 G A 0.293126 1.6754e-05
1:216069862 G A 0.257846 -2.3949e-05
1:216070254 A G 0.194793 1.8760e-05
1:216074312 A G 0.025308 4.2823e-07
1:216075812 T C 0.045530 -1.0616e-05
1:216079027 C A 0.131379 1.5858e-05
1:216079294 T C 0.026770 1.6923e-05
1:216080030 C A 0.068918 -2.7337e-06
1:216099672 G A 1.646466 -3.9756e-05
1:216115238 T C 0.081222 5.1015e-06
1:216122325 T C 0.056899 1.8912e-05
1:216130126 C T 0.206192 9.7870e-06
1:216136197 T G 0.810807 -1.1249e-05
1:216136478 T A 0.067945 2.2318e-05
1:216144049 T C 0.064165 -4.0528e-06
1:216147638 A G 0.272251 1.6706e-06
1:216149392 A C 0.583183 -1.1239e-05
1:216151988 T C 0.029932 3.0540e-06
1:216152082 C T 1.912407 -3.0573e-05
1:216152301 G T 0.293357 1.7595e-05
1:216160202 A G 0.034321 1.8364e-05
1:216160633 T C 0.416767 -3.6346e-06
1:216166454 G T 0.062557 -6.0104e-06
1:216168988 A G 0.094311 -1.5869e-05
1:216172380 G A 0.985860 2.6799e-07
1:216172585 A G 1.882625 6.9376e-06
1:216173269 G A 0.088661 2.7979e-06
1:216174741 T C 0.069343 4.5100e-06
1:216175696 C T 0.412551 -1.4624e-05
1:216176402 G A 0.027607 7.7415e-06
1:216178344 A G 0.020059 -1.2188e-05
1:216178946 T C 0.055978 4.6905e-05
1:216181480 A G 0.953157 2.0091e-06
1:216187482 T C 1.641601 -8.7029e-07
1:216187804 C T 1.215076 9.1371e-06
1:216193231 T C 0.032128 8.4761e-06
1:216193738 C A 0.025342 -1.2965e-06
1:216202986 T C 1.957992 4.1755e-06
1:216206909 A G 0.286095 1.5547e-05
1:216208821 T C 0.323007 -5.4009e-05
1:216211989 T G 0.175135 -2.6155e-05
1:216212156 C T 0.108900 2.9479e-05
1:216214461 G A 0.140324 5.7982e-06
1:216215741 C A 0.990290 -2.4033e-07
1:216215944 A G 0.214910 -3.3052e-05
1:216219272 A G 0.204690 -1.1173e-05
1:216219781 G A 1.348546 1.5129e-05
1:216220364 T C 0.582940 4.8462e-07
1:216221520 C T 0.093335 -1.1221e-05
1:216223454 C T 0.129152 9.7856e-07
1:216224940 A G 0.164347 -5.1191e-06
1:216236311 T C 1.202204 -1.3014e-05
1:216241917 A C 0.604148 1.2511e-05
1:216245008 G A 0.178956 -7.4627e-06
1:216245426 T C 0.148103 -4.6112e-06
1:216246044 A G 0.151472 -4.2708e-07
1:216249570 A G 0.954062 -6.8853e-06
1:216250245 C T 0.108604 -5.8560e-06
1:216262088 T C 0.165568 -1.1710e-05
1:216264220 A G 0.068302 -6.1253e-06
1:216268104 T C 1.301194 -2.9958e-06
1:216274903 A C 0.081283 7.7447e-07
1:216276404 G T 0.366766 -7.7227e-06
1:216282322 A G 0.067803 -6.2039e-07
1:216284754 C T 0.125858 -2.2148e-06
1:216289936 C T 0.952929 4.1995e-06
1:216292347 C A 0.066824 -1.5479e-08
1:216295719 G A 0.707306 8.1445e-06
1:216298635 C T 1.658036 -4.8636e-06
1:216300579 T C 1.812408 -2.1472e-08
1:216305343 C T 0.095491 -7.3991e-06
1:216306145 G A 1.974168 -8.0859e-06
1:216309319 C T 1.697317 -4.0354e-07
1:216309552 C T 0.081698 8.0763e-07
1:216310260 T C 0.045830 -3.4998e-05
1:216312890 A G 0.093434 -4.1181e-07
1:216342090 A G 0.031731 -1.4609e-05
1:216346148 G A 1.831811 -3.4125e-06
1:216348764 T C 1.238052 -1.5659e-06
1:216352002 G A 1.705201 5.8249e-06
1:216355738 G A 0.150276 -3.5782e-06
1:216358773 G A 0.101831 -7.7058e-06
1:216363590 T C 0.050249 6.4789e-06
1:216371793 G A 0.029323 1.9123e-05
1:216375849 T C 0.028980 1.5302e-05
1:216378280 C T 0.048944 -2.5748e-05
1:216388384 T G 0.273200 -1.4783e-05
1:216388905 A C 0.037537 2.3718e-05
1:216389860 C T 0.049916 7.1492e-06
1:216400243 C T 0.045524 -3.8540e-06
1:216400818 G A 0.499216 -5.4228e-06
1:216403236 T C 0.029619 -1.8674e-05
1:216408154 A G 1.330347 4.9345e-06
1:216412312 G C 0.057433 1.6407e-05
1:216424275 G C 0.024265 1.8785e-06
1:216424303 G A 0.034287 7.6677e-06
1:216434383 G T 0.062832 -1.1911e-05
1:216440562 C G 0.048777 1.1201e-05
1:216452535 G A 0.061312 -5.5514e-06
1:216460642 A C 0.121197 5.6955e-06
1:216462348 T C 0.021993 1.1337e-05
1:216462662 A T 0.144669 -3.3944e-06
1:216462922 A C 0.028406 1.6329e-05
1:216466861 T C 1.342196 1.2457e-05
1:216488836 A G 0.026529 -1.4919e-05
1:216494365 C T 0.030116 2.0906e-05
1:216496540 C T 0.056318 1.9652e-06
1:216496932 G C 0.039581 -1.0631e-05
1:216496947 A G 0.483285 -1.6709e-05
1:216518328 A G 0.036524 3.1429e-06
1:216526077 A G 0.057559 5.8534e-06
1:216538391 T C 0.048424 1.5077e-05
1:216540428 A C 0.024720 -3.9831e-06
1:216552091 T C 1.318016 1.1787e-05
1:216552367 T C 0.022140 5.9619e-06
1:216552571 G A 0.320392 -1.5666e-05
1:216570591 A G 0.095202 2.9766e-05
1:216592969 G A 0.087719 3.1221e-06
1:216595306 T C 1.427963 3.3325e-05
1:216602970 A G 0.043463 -3.0648e-06
1:216603073 C T 0.073616 2.2018e-05
1:216607549 A G 0.145363 1.2782e-05
1:216608268 A G 0.337963 1.4623e-06
1:216616782 A C 0.043453 1.5618e-05
1:216622782 C T 0.882047 5.3937e-06
1:216622783 A G 0.078981 -2.9628e-06
1:216624272 A G 0.128071 1.1699e-05
1:216625377 C T 0.417634 -1.1241e-05
1:216630824 G A 1.776628 -5.0968e-06
1:216631150 C A 0.051953 1.7461e-05
1:216631743 A G 0.029684 1.4986e-05
1:216632948 C T 0.694533 3.2207e-07
1:216633246 A G 0.064722 -2.3643e-05
1:216635172 A G 0.075983 1.6555e-05
1:216635811 G C 0.127167 2.3368e-05
1:216642595 G A 0.614317 -2.8378e-05
1:216642697 A G 1.273509 1.7053e-05
1:216647412 T C 0.048753 -2.3029e-05
1:216651461 T C 0.075561 6.0107e-06
1:216656646 A G 0.693703 1.0618e-04
1:216657259 T G 0.595795 4.7687e-05
1:216669038 A C 0.728742 -2.0346e-05
1:216674427 T C 0.258053 -2.1216e-05
1:216674810 T G 0.025475 1.3982e-06
1:216675354 A G 1.239874 -2.8937e-05
1:216676234 C T 0.528900 -2.5446e-05
1:216677350 T C 1.880782 -1.4368e-05
1:216684321 A G 0.129897 5.3708e-06
1:216690332 G A 0.691269 2.6817e-05
1:216691287 G A 0.715792 7.8119e-07
1:216694267 T C 0.124502 -9.8394e-06
1:216700157 T G 0.027090 7.7930e-06
1:216700464 A G 0.083857 -2.9906e-06
1:216701902 G A 0.133722 -9.5553e-06
1:216704300 C T 0.030245 1.6612e-05
1:216710497 A G 0.020426 1.9375e-07
1:216714461 C G 1.491750 1.2746e-05
1:216716537 G A 0.698562 3.1541e-05
1:216719959 A G 0.966274 -2.7936e-06
1:216724727 C T 0.126127 -1.5616e-05
1:216724883 T C 0.049331 8.6005e-06
1:216730036 T C 1.838440 -2.6357e-05
1:216730387 C T 0.481928 1.6611e-06
1:216731498 G A 0.329749 -4.6436e-05
1:216731618 T C 0.038921 -6.3383e-07
1:216732866 G A 0.049610 -5.5412e-06
1:216734571 A G 0.102926 3.5486e-05
1:216735536 A G 0.410331 -1.1653e-04
1:216738277 C T 0.032648 -1.6604e-05
1:216744203 T C 0.034301 3.4945e-05
1:216749722 C T 0.094556 -1.3510e-05
1:216753193 T C 0.158330 1.0717e-05
1:216754820 T C 1.691568 -7.7333e-06
1:216755607 A C 0.148579 3.7494e-05
1:216756821 A G 0.539569 7.1499e-05
1:216759535 T C 0.554334 5.5729e-06
1:216762593 G A 0.020436 -2.6438e-07
1:216770160 A G 0.715122 3.8599e-05
1:216771174 G C 0.028905 -2.8209e-06
1:216774853 A G 0.068459 -7.9014e-06
1:216775853 C A 0.044334 4.6567e-06
1:216794258 C T 0.562535 9.1846e-06
1:216797945 G T 0.028525 -6.1887e-06
1:216800073 A G 0.040903 -1.2543e-05
1:216801793 T G 0.074075 -3.1394e-06
1:216802900 T C 0.039285 6.7479e-06
1:216803207 A C 0.469019 2.7556e-05
1:216816120 C T 0.089082 -1.9803e-05
1:216818660 A G 1.677938 -2.4603e-06
1:216832876 C T 1.713738 -3.0648e-05
1:216835187 C A 0.399948 -3.4646e-06
1:216841784 C A 0.227995 1.3040e-05
1:216843834 T C 0.047679 -1.7219e-05
1:216848771 C T 0.590811 -2.8070e-06
1:216851253 C T 0.153862 1.5148e-05
1:216858490 C T 0.490193 -4.0682e-06
1:216876221 G A 0.316041 -7.9379e-06
1:216876964 C T 0.345041 7.6635e-06
1:216886001 A G 0.273512 3.5742e-05
1:216893238 G T 0.072603 1.5140e-05
1:216906222 T C 0.277130 1.7093e-05
1:216906683 T C 0.065987 -3.3960e-05
1:216913261 A G 1.144118 1.4012e-05
1:216913481 C T 0.100159 3.1677e-05
1:216914708 T C 0.196068 9.8179e-06
1:216915359 G T 0.054220 -1.5579e-05
1:216916089 C T 0.096518 -1.7381e-05
1:216918168 C T 0.188789 -2.4168e-05
1:216918267 C T 0.364230 1.2836e-05
1:216923473 T C 0.656118 2.4391e-05
1:216926944 C T 0.169859 -1.3569e-06
1:216927993 A G 0.653980 2.0027e-05
1:216929090 A G 0.514373 -1.4101e-05
1:216930030 G A 0.068894 -8.6080e-06
1:216931013 G C 1.416587 -1.8023e-05
1:216931077 C G 0.381603 -2.9322e-05
1:216933356 T C 0.026179 9.7825e-06
1:216937129 C T 0.087766 2.3833e-05
1:216938308 T C 0.032740 -1.7690e-05
1:216941624 C T 0.478862 -3.5726e-05
1:216942781 C A 0.318635 1.1626e-05
1:216942929 T G 0.518337 1.4666e-05
1:216943014 C G 1.495351 -1.0618e-05
1:216944169 T C 0.031142 -2.2226e-05
1:216947837 C T 0.350930 -1.3884e-05
1:216949872 T C 0.025247 -1.2083e-05
1:216950040 A G 0.107247 -8.2043e-06
1:216951064 C T 0.351253 -4.5892e-05
1:216962893 C T 0.115696 4.3644e-06
1:216963142 G A 0.091945 1.9733e-05
1:216963293 C T 1.392034 -1.3055e-05
1:216966558 A G 0.059113 -1.6315e-05
1:216966821 G A 0.026185 1.0464e-05
1:216969887 A G 0.074130 -9.0264e-06
1:216974886 T C 1.698752 -3.5218e-05
1:216978635 A G 0.058100 -2.8139e-06
1:216981412 T C 0.324557 2.3628e-05
1:216985231 C A 1.887755 7.1467e-06
1:216990538 C T 0.065637 2.1849e-05
1:216997139 C A 0.036283 2.7421e-05
1:217002691 T C 1.513662 1.4168e-05
1:217004374 A G 0.071995 -8.2841e-06
1:217007912 T C 0.376860 3.5721e-05
1:217012172 G C 0.063617 8.8305e-06
1:217016670 A C 1.436840 8.4227e-06
1:217022203 T C 0.461937 -9.0135e-06
1:217028314 G A 0.388753 -3.3094e-05
1:217050303 G A 0.411178 2.4867e-06
1:217052267 T C 0.771450 1.4198e-05
1:217053037 G A 0.168108 -4.3122e-07
1:217057482 G A 0.218432 1.5914e-05
1:217058479 T C 1.209388 6.7917e-07
1:217060734 T C 0.249809 -1.1335e-06
1:217064040 G T 0.037184 1.3694e-05
1:217072601 A G 0.043545 1.5079e-05
1:217073301 C A 1.280227 -1.6369e-06
1:217073449 T C 0.033818 1.6176e-05
1:217074524 T G 0.180384 5.4116e-05
1:217077807 A C 0.116437 3.9173e-06
1:217079509 C A 0.071519 1.2281e-05
1:217081526 C T 1.055951 -2.6425e-05
1:217085749 A G 0.930236 -1.7735e-07
1:217085910 A C 0.057994 -7.9739e-06
1:217089233 T C 0.360796 6.7171e-07
1:217093153 C A 0.194534 3.3775e-05
1:217093863 C T 1.046520 -9.9009e-06
1:217094044 C T 0.104616 1.1142e-05
1:217100877 T C 0.094182 -1.1682e-05
1:217116967 T C 0.104783 -2.0360e-05
1:217117586 A G 0.043089 1.7805e-05
1:217117848 C T 1.610656 4.4141e-06
1:217124557 C T 0.069265 -9.0436e-06
1:217126903 T G 0.051983 1.3634e-05
1:217128614 C T 1.662136 7.3684e-06
1:217132244 A T 0.027001 -1.2336e-05
1:217136742 A G 1.320052 -8.9500e-06
1:217139916 C T 0.955619 -2.5746e-05
1:217143384 G A 0.252019 -8.1863e-06
1:217146033 T C 0.040264 9.6943e-07
1:217153926 C T 1.634971 -1.9505e-05
1:217158960 G A 0.385890 2.7250e-05
1:217171365 A G 0.053493 1.9011e-05
1:217177525 T C 0.462440 1.8490e-05
1:217181009 G A 0.045313 -1.6643e-05
1:217196117 T C 0.951638 -4.3866e-06
1:217197732 C T 0.557258 -1.8504e-05
1:217198268 G A 0.027851 -1.8147e-06
1:217198601 G A 0.087681 -4.8204e-05
1:217201133 A T 0.101141 -3.1763e-05
1:217208393 T G 0.323952 1.2552e-07
1:217220530 C T 0.388318 8.4957e-06
1:217221158 C A 0.029932 1.8956e-05
1:217221532 A G 0.028487 -5.5103e-07
1:217222648 C G 0.030510 -4.7044e-06
1:217224210 C T 0.295417 -1.6526e-05
1:217225792 A G 0.103144 1.6186e-05
1:217227826 A G 0.028106 5.0909e-06
1:217229766 C A 0.024900 -1.9125e-05
1:217233930 T C 0.021130 -7.8574e-06
1:217235542 G A 0.544730 4.2432e-06
1:217235814 C T 0.190240 -1.5134e-05
1:217238186 T C 0.835748 1.6302e-05
1:217238842 A C 0.090357 1.4252e-06
1:217240728 G A 0.246518 -2.2637e-05
1:217249450 T G 0.304736 -1.4283e-05
1:217252416 A G 0.077485 1.6884e-05
1:217255704 A G 0.313759 3.6073e-06
1:217256509 C G 1.165310 -2.8806e-05
1:217258188 A G 0.065654 2.4014e-05
1:217260195 A G 0.369435 -3.0565e-05
1:217263616 G A 0.508797 -1.7471e-06
1:217263682 A G 0.249533 2.3394e-08
1:217264151 G A 0.054067 -1.7498e-05
1:217264291 T C 0.600837 -9.0318e-06
1:217265213 C T 0.028008 -1.0120e-05
1:217265674 C T 1.074745 2.5605e-05
1:217275858 T C 0.566251 -1.1318e-05
1:217277580 A G 0.044279 -6.4725e-06
1:217280714 C T 0.259729 -9.3519e-06
1:217281269 C T 0.141004 2.3644e-05
1:217296439 C T 0.199872 1.5575e-05
1:217296756 T C 0.123900 -6.3410e-06
1:217300461 A G 0.121982 -6.3232e-05
1:217302515 T G 0.241833 7.1741e-06
1:217304543 T C 0.043423 1.1394e-06
1:217306713 T G 0.105768 4.9582e-06
1:217318030 G A 1.689229 -1.4305e-05
1:217324654 A G 0.200681 1.9361e-05
1:217337735 G A 1.048777 -1.8438e-05
1:217351732 C T 0.526904 -1.7910e-04
1:217351774 G A 0.611142 4.0711e-05
1:217352056 C G 0.181496 9.1384e-06
1:217353053 T C 0.710349 -7.2726e-05
1:217355638 T C 0.068489 -2.0032e-05
1:217355639 A G 0.247052 1.4831e-05
1:217355764 A C 0.038653 1.1726e-05
1:217356246 T C 0.334322 -2.0051e-05
1:217356247 A G 0.786818 2.2175e-05
1:217361922 G A 0.200141 -1.3945e-05
1:217363845 A G 0.299331 -4.8429e-06
1:217366584 C G 0.031557 -3.1213e-06
1:217372581 G A 0.426671 1.8488e-05
1:217373439 A G 0.323276 -2.0442e-05
1:217395629 C A 0.078261 7.2339e-06
1:217398345 C T 0.105731 6.4407e-06
1:217403316 G A 0.564160 -9.1407e-06
1:217408016 G A 0.425600 2.2110e-05
1:217412147 G A 0.237756 1.3762e-05
1:217418608 T C 0.024200 2.3395e-05
1:217421415 C T 0.242254 9.4616e-06
1:217422073 A C 0.193100 3.0112e-05
1:217438029 C T 0.027314 2.4702e-05
1:217438648 G A 0.081235 1.9194e-05
1:217443204 A C 0.058052 -5.0507e-06
1:217449542 C T 0.031829 -2.0896e-05
1:217449961 A G 0.947524 6.6563e-05
1:217452626 A G 0.029623 -2.6640e-05
1:217456074 G A 0.470141 3.2838e-05
1:217460718 A G 0.048148 9.0472e-06
1:217468247 G A 0.114883 -9.5564e-06
1:217471939 G A 0.132994 -4.1020e-06
1:217486452 T C 0.293517 3.8110e-06
1:217487940 T C 0.633955 -2.3747e-06
1:217490870 T C 0.035963 -9.1955e-06
1:217499963 T C 0.032703 -2.0558e-05
1:217505904 G T 1.508250 2.0680e-05
1:217509448 A G 0.042134 -1.2210e-06
1:217512829 C T 0.037211 8.8107e-06
1:217515338 C G 0.295414 1.2787e-05
1:217522956 A C 0.024564 -9.7531e-06
1:217526128 A G 0.020943 -9.5232e-06
1:217526240 C T 0.427147 7.9217e-06
1:217527024 G C 1.555344 4.6147e-06
1:217528236 T C 1.559669 4.3694e-06
1:217552142 A G 0.099329 -4.3678e-05
1:217565491 T C 0.037748 -1.4864e-05
1:217573623 G A 1.167183 1.1429e-05
1:217577548 A G 0.106816 2.6235e-06
1:217583807 A G 0.817110 1.2164e-05
1:217584840 A C 0.026315 5.0119e-06
1:217590718 C T 0.221315 1.8114e-05
1:217594574 G C 0.023367 1.0621e-05
1:217603706 A C 0.038942 -2.1985e-05
1:217603884 T C 0.221345 1.4680e-05
1:217604654 C T 0.080154 1.5715e-05
1:217606461 T C 0.194412 -1.7204e-05
1:217607361 C T 0.644266 -2.8539e-05
1:217616105 C T 0.321926 2.4297e-05
1:217627281 C G 0.056791 3.3960e-05
1:217630628 T C 0.207059 1.4284e-05
1:217633625 A G 0.054707 1.2007e-05
1:217636227 A G 0.089262 1.0892e-05
1:217641603 T C 0.041230 -1.8158e-06
1:217659505 A G 0.044283 5.7343e-06
1:217665751 C T 0.037483 3.1158e-07
1:217668330 C G 0.079212 -2.5914e-06
1:217670527 C T 0.054890 3.0023e-08
1:217671223 C T 0.751045 6.1645e-06
1:217672512 C T 0.026107 5.0747e-06
1:217672514 C T 0.027726 2.0310e-06
1:217677256 G A 1.350736 1.1422e-05
1:217678934 C T 0.347853 -8.8927e-06
1:217680144 G A 0.047808 -3.4239e-05
1:217685905 A G 0.044429 -1.7563e-05
1:217701587 T C 1.603550 1.9343e-05
1:217702187 A G 0.089018 -6.4029e-06
1:217702198 A G 0.024336 1.0248e-05
1:217714458 A G 0.516331 3.2033e-05
1:217725437 T C 0.303873 1.7154e-05
1:217728354 G A 0.086050 -2.5644e-05
1:217731933 T C 0.035222 -4.3433e-06
1:217739036 C T 0.467856 1.6975e-06
1:217752776 G A 0.159866 4.0696e-06
1:217764330 T G 0.078726 -1.4944e-05
1:217764817 G A 1.390640 1.3260e-05
1:217770874 C T 0.025437 5.0352e-06
1:217773463 T G 0.368242 2.5144e-06
1:217787170 T C 0.042596 -4.6084e-06
1:217797948 G T 0.068785 -1.5182e-05
1:217804767 G A 0.091829 8.5488e-06
1:217804955 C T 0.796357 1.1258e-05
1:217829734 G A 0.089871 -1.7979e-05
1:217837279 T C 0.047363 -7.8477e-06
1:217838701 C A 0.723996 8.2919e-06
1:217840904 T C 0.057783 9.6244e-06
1:217842129 G A 0.436959 2.8370e-05
1:217846047 C T 0.041080 7.2277e-06
1:217870257 C A 0.043912 8.4087e-06
1:217887447 T C 0.101750 3.7287e-06
1:217899500 A G 0.337171 1.6249e-05
1:217915416 A G 0.048968 8.4122e-06
1:217915593 A G 1.186439 2.3126e-05
1:217924198 T A 0.136911 -3.3303e-05
1:217924212 A G 0.068102 -2.7805e-05
1:217924489 T C 1.632367 -5.8603e-06
1:217950363 T C 0.442263 -5.8920e-05
1:217966297 G A 0.059782 3.6333e-06
1:217983123 T C 0.045388 -4.7077e-06
1:217987438 A G 0.082500 6.7196e-06
1:217989517 C T 0.755631 7.2673e-06
1:217992744 A G 0.148100 -6.7448e-06
1:218013292 T C 0.023792 2.4317e-05
1:218013343 C T 0.248269 9.8289e-05
1:218024114 G T 0.045496 -1.3674e-05
1:218024308 A G 0.202742 -1.8578e-06
1:218038613 G A 0.022864 -5.4231e-06
1:218045470 C T 0.678295 -9.9491e-06
1:218047641 A G 0.034110 -3.6481e-06
1:218055182 C T 0.047213 -1.9843e-05
1:218056637 T C 0.034219 1.2528e-05
1:218058307 C T 0.020712 -8.3059e-06
1:218059620 G A 0.027926 1.8328e-05
1:218060673 C A 0.563334 1.3290e-05
1:218077585 C A 0.215226 -2.3920e-06
1:218080457 T C 1.010580 -1.7640e-05
1:218093901 T C 0.079862 -7.4507e-06
1:218095078 A G 0.024295 -2.9334e-06
1:218102443 G A 0.578548 2.0265e-05
1:218104702 G A 1.179341 -9.6284e-06
1:218105019 T C 0.114601 2.9877e-05
1:218111894 C T 0.080766 1.5798e-05
1:218119875 A C 0.064372 2.8095e-05
1:218122346 T C 1.864238 1.9421e-05
1:218125227 C T 0.026304 2.2061e-05
1:218135568 A G 0.080742 7.8769e-06
1:218136146 C T 0.496728 -1.7346e-05
1:218138481 A G 1.247374 -2.6354e-05
1:218150165 C T 0.299028 4.5252e-06
1:218158712 A G 0.194405 -4.9465e-06
1:218162502 C T 0.438237 2.0306e-05
1:218176890 T C 1.527418 -2.1720e-05
1:218189277 C T 1.525276 -2.5228e-05
1:218197056 T C 1.526527 -1.7844e-05
1:218198395 T C 0.029113 -3.3406e-06
1:218209726 A G 1.294357 8.2622e-06
1:218218119 A G 0.070696 -7.3481e-06
1:218222426 G A 0.041950 3.0535e-08
1:218235608 G A 1.042783 4.7093e-06
1:218250978 C T 0.029374 -3.4582e-06
1:218253508 A G 0.123063 -6.9893e-06
1:218253812 C A 1.796415 -5.7371e-06
1:218257967 C T 1.098054 -1.6157e-05
1:218258947 G A 0.200566 -8.0302e-06
1:218265718 A C 0.040169 -1.1149e-05
1:218266142 C T 0.120633 1.1742e-05
1:218274933 G A 0.064964 -4.6131e-05
1:218277680 C T 0.046799 3.5014e-05
1:218280300 A G 0.063991 -2.4550e-05
1:218281746 G C 0.085254 -4.7642e-06
1:218289209 G C 1.396871 9.4300e-06
1:218294968 A G 0.270422 -1.0390e-05
1:218300030 C T 0.049889 -3.4052e-06
1:218304258 T G 0.248058 1.2553e-05
1:218304346 T G 0.941632 -6.6196e-05
1:218323289 T C 0.038914 -6.9793e-06
1:218325251 G A 0.352007 4.2739e-05
1:218325338 G A 0.108764 -9.4835e-06
1:218327546 A G 0.134772 6.1611e-06
1:218333741 C T 1.041107 -9.6462e-06
1:218337359 C T 0.238654 -9.7002e-06
1:218339937 A C 0.095943 -7.6284e-06
1:218346164 T C 0.036738 -1.4540e-05
1:218346591 A G 0.124685 1.4215e-05
1:218347150 C T 0.629450 -1.5947e-05
1:218347375 C T 0.947857 -1.7098e-05
1:218351323 C T 0.753924 1.8387e-05
1:218353411 C A 0.032900 -4.4157e-06
1:218358107 T C 0.099343 -5.6246e-06
1:218359266 G A 1.349481 -1.3928e-04
1:218367181 G A 0.105456 -3.5857e-05
1:218371041 A G 0.040342 4.9009e-08
1:218374786 G A 0.308065 -7.5766e-05
1:218380751 A G 0.028936 -1.2079e-05
1:218382955 T C 0.107676 -2.8312e-05
1:218387099 G A 0.232714 5.6952e-06
1:218402774 A G 0.034420 -1.1634e-05
1:218413907 C A 0.058355 1.9172e-06
1:218418085 C T 1.159441 -1.9217e-05
1:218418911 C T 0.131002 -2.2191e-05
1:218419177 T C 0.195823 1.7078e-05
1:218420557 G A 0.054424 1.2871e-05
1:218427278 T G 1.596407 -2.6542e-05
1:218428101 C A 0.140858 -2.4283e-05
1:218435993 T C 0.191063 -3.1116e-05
1:218436190 C T 0.070431 -2.1372e-06
1:218436382 A C 0.301809 -4.9357e-05
1:218438149 C T 0.196183 -5.9533e-05
1:218439720 A G 0.264591 1.3513e-05
1:218441828 C T 0.195354 2.1738e-05
1:218447543 T C 0.025461 -1.2696e-05
1:218448623 T C 0.179874 -1.1100e-05
1:218458058 C T 0.856742 1.1463e-04
1:218468961 C T 1.921627 9.4127e-07
1:218471383 C T 0.840147 9.1329e-05
1:218477967 G A 0.050664 -4.7921e-07
1:218478411 C G 0.069826 2.2637e-05
1:218485878 C T 0.055492 -8.6197e-06
1:218503325 G A 0.331129 -3.3067e-05
1:218509452 C T 0.072440 2.4473e-05
1:218509829 G C 0.073508 2.3305e-05
1:218510892 C T 0.073508 2.1306e-05
1:218516223 C T 0.076289 2.7540e-05
1:218516968 A G 0.071845 2.0769e-05
1:218518515 C A 0.074215 2.3047e-05
1:218519330 C A 0.073623 2.5414e-05
1:218521609 A G 1.644674 7.0719e-05
1:218523525 T C 0.071525 1.9662e-05
1:218525588 A C 0.460118 3.4791e-05
1:218526711 A C 0.073103 -3.1185e-05
1:218542059 G T 0.645735 1.5263e-05
1:218543470 G A 0.040607 -2.1530e-05
1:218553297 G A 0.360932 2.0806e-05
1:218554140 A G 0.047142 -6.9446e-06
1:218557310 A G 0.033961 9.5381e-07
1:218557761 A T 0.083897 1.5773e-05
1:218558531 C A 0.063889 -2.3226e-05
1:218559032 A G 1.425104 -2.1533e-05
1:218559280 G A 0.157157 2.2541e-05
1:218559611 A G 0.050634 -8.6482e-06
1:218559875 C T 0.064845 -2.6615e-05
1:218560230 A G 0.083581 1.6093e-05
1:218562708 T C 0.076047 -9.3809e-06
1:218562868 T C 0.105690 -1.4415e-05
1:218568804 A G 0.107649 -4.7924e-06
1:218570176 T C 0.076214 -6.3784e-06
1:218570331 T C 0.106642 -5.7060e-06
1:218571066 G A 0.107802 -5.8853e-06
1:218572808 G A 0.108376 -4.2915e-06
1:218574789 T C 0.108162 -4.3959e-06
1:218575176 T C 0.087851 -2.7772e-05
1:218575887 G A 0.261851 -2.4818e-05
1:218579853 G A 0.112242 -3.3557e-06
1:218579985 G A 0.413310 -6.0150e-06
1:218582841 C T 0.051966 -3.7083e-06
1:218596999 T C 0.036028 1.4446e-05
1:218604288 A G 0.035226 2.1521e-06
1:218607297 A C 0.057029 1.0004e-06
1:218609702 G A 0.572435 -6.3814e-05
1:218612507 T C 0.038857 2.7199e-06
1:218613463 A G 0.043916 -1.4525e-05
1:218613620 A T 0.031520 3.9741e-06
1:218615832 A G 0.030459 -4.1628e-06
1:218626973 A G 0.025458 -2.5822e-06
1:218644135 G T 0.073888 -5.5917e-06
1:218657660 A G 0.243366 2.3167e-05
1:218667645 T C 0.034406 -8.6903e-06
1:218668135 A C 0.031098 6.5899e-06
1:218668879 A G 0.074150 -3.3352e-06
1:218669820 C T 0.043956 -9.4436e-06
1:218671783 G A 0.107132 -1.5069e-06
1:218673257 T C 0.201045 -1.3948e-05
1:218678879 C A 0.062190 -3.2020e-05
1:218694456 T C 0.106605 1.4237e-06
1:218698027 T C 0.973961 1.7894e-05
1:218705513 A C 0.318482 -5.3003e-06
1:218706638 T C 0.039662 -2.3405e-05
1:218707732 T C 0.056002 1.7331e-05
1:218707937 G A 1.842547 2.6755e-06
1:218713029 C A 0.044405 -2.6351e-05
1:218714208 C T 0.835778 -8.1028e-06
1:218719659 C T 0.039941 -2.5879e-05
1:218720735 C T 0.501637 8.0494e-06
1:218721910 G C 1.940119 4.2182e-06
1:218722393 T C 0.032750 -1.7078e-05
1:218726224 A C 0.069496 7.1348e-07
1:218727526 T C 0.235564 -3.8205e-05
1:218727857 C T 0.430581 2.0559e-06
1:218729686 A T 0.048447 3.2744e-06
1:218738558 G A 0.235890 -2.9646e-07
1:218738651 G T 0.063651 -1.1312e-06
1:218741034 G A 0.286421 2.8508e-06
1:218741315 G A 0.665046 -2.7486e-05
1:218741432 C T 0.428296 -4.6240e-05
1:218741636 C T 0.066208 3.4177e-06
1:218744560 A G 0.106377 -2.7829e-06
1:218746640 A G 1.960106 -4.7027e-06
1:218747259 A G 0.024482 -3.9325e-06
1:218749231 T G 1.960297 -3.6017e-06
1:218754431 A G 0.028623 -8.4316e-06
1:218755101 G A 0.027539 4.6418e-05
1:218758616 G A 0.072382 -1.7133e-06
1:218758895 A G 1.961368 -3.0125e-06
1:218758944 C T 0.204265 -3.7586e-06
1:218759983 G A 1.908446 -1.1232e-05
1:218760142 T C 0.304706 1.9681e-05
1:218760614 T C 0.416352 4.7376e-05
1:218763636 A G 0.089949 1.2074e-05
1:218774830 A G 1.732050 -1.2650e-05
1:218777906 G A 0.030629 1.5878e-06
1:218778165 G A 0.818096 9.6947e-06
1:218782450 G C 0.027698 5.0653e-05
1:218790537 C T 0.114367 -1.5359e-05
1:218792573 T C 1.908174 -1.2687e-05
1:218793668 T C 0.086226 4.5418e-06
1:218793848 C T 1.908667 -1.3106e-05
1:218795772 C A 1.907562 -9.5186e-06
1:218797081 A C 0.090775 1.4894e-05
1:218798101 T C 0.175006 3.2903e-06
1:218810253 A C 0.225721 4.4131e-06
1:218811391 A G 0.658348 -5.5236e-06
1:218813701 G A 1.393363 1.9738e-05
1:218827236 G A 0.068568 -2.6390e-06
1:218831009 G T 0.063764 5.1206e-06
1:218833214 C A 0.478923 -1.4044e-05
1:218833890 G A 1.178926 1.3599e-06
1:218837881 A G 0.229954 2.5441e-05
1:218841080 G A 0.065212 1.4053e-06
1:218841558 G T 0.065351 1.1065e-06
1:218843138 G A 0.069812 1.9195e-06
1:218846433 G A 0.079321 -5.6140e-06
1:218848117 A C 0.186654 -3.4700e-06
1:218849834 C T 0.063254 2.0301e-06
1:218850562 A G 0.053486 -9.9176e-06
1:218850711 A G 1.735154 1.8819e-05
1:218856213 T C 0.063692 1.0555e-06
1:218858220 C T 0.081698 -8.4202e-06
1:218858734 G A 1.030316 2.0381e-05
1:218860068 T C 0.698286 1.9622e-05
1:218860396 T G 0.062417 2.9084e-06
1:218860911 T C 1.890155 1.5982e-05
1:218860990 C G 0.060411 1.2850e-06
1:218861093 T C 0.111252 -1.1691e-06
1:218861435 C A 0.826500 2.6327e-06
1:218862726 G A 0.035351 -4.7762e-06
1:218863827 G A 0.107625 4.9267e-06
1:218871642 C T 0.184719 -8.2718e-06
1:218874716 A G 0.076023 -2.0597e-05
1:218878185 T G 0.141334 -2.8948e-05
1:218879783 T C 0.044531 -1.2171e-05
1:218880956 T C 0.519394 1.8379e-05
1:218885683 G A 0.205546 -1.2490e-05
1:218891564 C T 1.422941 4.8473e-05
1:218892470 A C 0.105847 -1.3952e-05
1:218899875 G T 1.776808 1.9280e-05
1:218907849 T C 0.039302 -6.7838e-06
1:218910704 G A 0.411878 2.0132e-05
1:218916250 G A 0.233758 -3.2687e-05
1:218931898 A G 0.053622 -3.4859e-06
1:218932807 A G 0.308551 -8.3428e-06
1:218933736 T C 0.055013 -2.3683e-05
1:218938774 A G 0.045575 8.7844e-07
1:218940636 G T 0.093352 -1.0184e-05
1:218943613 G A 0.048230 -1.5325e-05
1:218944190 C T 0.116335 1.4811e-05
1:218950976 T C 0.183114 -3.2498e-05
1:218964627 G C 0.033556 -1.0392e-05
1:218966876 G A 1.029755 -2.4178e-05
1:218968734 C A 0.030758 5.3683e-05
1:218974371 C T 0.218112 -1.4696e-05
1:218975899 T G 0.080229 -1.3382e-05
1:218978212 T C 0.046112 1.9200e-05
1:218979794 T C 0.071080 1.6146e-05
1:218981101 A G 0.704555 -1.0212e-05
1:218989914 C A 0.042137 -3.9653e-06
1:218992530 T A 0.032580 9.4947e-06
1:218998561 A G 0.080358 -1.1548e-05
1:219001541 T C 0.124974 -1.2898e-05
1:219018648 G A 0.027352 -5.3369e-06
1:219024054 A G 0.062985 -3.8047e-06
1:219034497 C G 0.630249 9.4335e-06
1:219037732 C T 0.032866 3.4956e-06
1:219039712 T C 0.032897 6.7981e-06
1:219044040 G T 0.038105 -1.3388e-05
1:219046515 C T 0.058365 -1.0567e-05
1:219047981 C T 0.082293 -1.4613e-05
1:219053292 C T 1.822495 2.0891e-05
1:219055248 C T 0.122961 -3.1517e-05
1:219058700 G A 0.516756 4.4279e-06
1:219059196 T C 0.102848 -1.5347e-05
1:219071000 G A 0.698089 6.6583e-06
1:219074603 T C 0.063220 -2.6518e-05
1:219078194 G A 0.582148 4.6098e-06
1:219080118 A G 0.045983 -1.0075e-05
1:219087345 A G 1.044742 -2.6006e-05
1:219088578 A G 0.188333 2.4546e-06
1:219089313 G A 0.149259 3.3981e-06
1:219092866 C T 0.812513 -2.3343e-05
1:219098476 A G 0.102256 -1.6856e-06
1:219098551 T C 0.043389 6.9767e-06
1:219103014 C T 0.034032 -7.3333e-06
1:219104005 G T 1.100672 -2.2849e-06
1:219109263 C T 0.090051 -8.4629e-06
1:219117743 G T 1.665451 7.9071e-06
1:219122116 T C 1.833286 4.1846e-06
1:219122582 A C 0.033655 -7.5667e-06
1:219133120 T G 0.052072 1.3067e-05
1:219135903 T C 0.119052 5.5831e-06
1:219140293 T C 0.068190 -2.8566e-07
1:219143240 G A 0.049586 -1.6750e-05
1:219152155 A C 0.062441 1.0654e-05
1:219159446 A G 0.030636 -2.8154e-05
1:219182858 G A 0.136748 1.4379e-05
1:219186720 T C 0.064634 -2.0144e-05
1:219190660 C T 0.768217 -5.5770e-06
1:219194606 T C 0.184961 4.5528e-06
1:219202301 A G 0.053581 -1.4097e-06
1:219219052 A C 0.284076 6.0900e-06
1:219234498 A G 0.024169 6.4131e-07
1:219239611 T C 0.131747 -1.7005e-06
1:219242397 C T 0.123359 -3.2240e-06
1:219248660 A G 0.236216 -5.3355e-06
1:219250269 G A 0.149752 -1.2210e-06
1:219254145 A C 0.024227 -5.4882e-06
1:219272930 A G 0.597549 -2.5845e-05
1:219285086 T C 0.241683 3.4909e-06
1:219307899 A G 0.226513 2.0254e-06
1:219314184 G C 0.027848 2.1771e-05
1:219326319 A C 0.031081 -1.5018e-05
1:219329727 C T 0.025216 -2.2801e-06
1:219330549 C G 0.782581 2.3400e-07
1:219333987 T C 0.044765 9.4203e-06
1:219345242 C T 1.196836 2.3931e-06
1:219383410 A G 0.065576 5.3077e-06
1:219389841 G A 0.044317 -8.8111e-07
1:219408136 C T 1.557989 8.7218e-06
1:219412715 A G 0.299766 5.4860e-05
1:219416302 A G 0.021636 4.0367e-06
1:219423189 C T 0.919557 -1.3576e-07
1:219438022 C T 0.261973 -1.6007e-05
1:219453540 T C 0.035725 -8.2983e-06
1:219456996 T C 0.175057 -6.0012e-06
1:219467066 A G 0.608436 -3.6880e-05
1:219468032 T C 0.228019 6.5830e-06
1:219473033 A G 0.101325 -2.9873e-06
1:219483359 A G 0.083972 2.5722e-06
1:219488129 T C 0.560223 -4.4739e-05
1:219510808 C T 0.213954 9.1860e-06
1:219526214 C T 0.377768 -3.1582e-06
1:219527329 T G 0.069027 -6.7089e-06
1:219532586 T C 0.038731 1.9600e-05
1:219533768 A G 0.174068 -4.4990e-06
1:219542175 G C 0.038758 6.6531e-06
1:219547746 T C 0.206651 1.0724e-05
1:219563092 A G 0.084244 -1.6508e-05
1:219570103 G T 0.861076 1.1784e-05
1:219577016 C G 0.485886 -2.4365e-05
1:219577341 A G 0.039557 -7.3846e-07
1:219580879 G A 0.050967 2.4987e-05
1:219585393 A G 0.549337 5.4253e-06
1:219586124 G A 0.450993 1.0690e-05
1:219587384 T C 0.108587 -4.2145e-05
1:219590274 C T 0.477332 -3.0022e-05
1:219590766 T C 0.424012 -4.7169e-06
1:219591275 G A 1.635481 3.7945e-05
1:219591405 T C 0.036014 -1.2432e-05
1:219591948 A G 0.179997 1.8109e-05
1:219596691 G C 0.042916 6.8660e-06
1:219597590 T G 0.204231 -2.2215e-05
1:219605977 G A 0.025808 -8.0923e-06
1:219610897 T C 0.111120 1.2110e-05
1:219613775 G A 0.561430 5.7374e-06
1:219615852 G A 0.033556 -7.6386e-06
1:219616208 G T 0.885814 9.6550e-06
1:219618035 G A 0.329395 2.8675e-06
1:219620569 T A 0.715088 -3.2838e-05
1:219622746 T G 0.045343 -6.8484e-06
1:219634811 G T 0.225582 -2.7249e-05
1:219636284 C T 1.177933 -3.8711e-05
1:219636951 G T 0.136227 4.3342e-06
1:219640680 C A 1.314776 -3.6701e-05
1:219641341 T C 0.054979 1.7793e-05
1:219644224 G A 1.366895 -3.8090e-05
1:219654392 T C 1.343229 -2.5593e-05
1:219658075 G A 0.917510 -5.6194e-06
1:219662035 C T 1.784115 -3.0757e-05
1:219664188 A G 0.067898 4.7948e-06
1:219664478 T G 0.023530 -1.0475e-05
1:219665086 C T 0.031540 1.9456e-05
1:219670203 A G 0.051130 -3.8941e-06
1:219672652 G C 0.038656 -1.3391e-05
1:219673828 A G 1.115305 -2.6365e-05
1:219676042 G A 1.188211 -2.7157e-05
1:219687493 G A 0.024322 2.6102e-05
1:219699050 C T 0.070781 -3.4320e-05
1:219700519 C T 0.685013 1.6707e-05
1:219710892 T C 0.039747 -8.6261e-07
1:219717728 G A 0.157221 -2.1310e-05
1:219720998 T C 0.053540 -6.4372e-06
1:219722104 A G 0.689773 1.5362e-05
1:219734960 C A 0.636991 2.8566e-05
1:219741407 C T 1.975695 2.9590e-08
1:219743719 T C 0.899535 -3.6439e-05
1:219748784 T G 0.283967 1.9418e-05
1:219750717 T G 0.598015 3.8636e-05
1:219751702 C T 0.155409 -2.2057e-05
1:219754824 T G 0.023330 -3.3909e-07
1:219759733 G A 1.616905 8.9446e-07
1:219760198 C A 0.118358 1.1503e-06
1:219774130 G A 0.052823 -5.1467e-06
1:219786890 T C 0.902976 -6.2019e-06
1:219791822 A G 0.696474 -4.3678e-05
1:219796020 C A 0.166649 7.8936e-06
1:219797743 G A 0.043293 -7.3308e-07
1:219798632 G A 0.546923 1.3454e-05
1:219803353 T C 0.116631 -1.1749e-05
1:219806403 G A 0.521713 -9.0836e-06
1:219830247 A G 0.031683 -2.9616e-07
1:219835222 C G 1.924782 -2.6870e-05
1:219838894 T C 0.078077 1.7183e-05
1:219849573 C A 1.552543 -7.0125e-06
1:219863519 C T 0.168624 -3.8495e-05
1:219874421 C T 1.318781 1.0876e-05
1:219879853 A G 0.037796 3.6607e-06
1:219886882 T C 0.092149 -2.0826e-06
1:219910909 T C 0.065253 -3.2338e-05
1:219910935 C T 0.028610 4.6324e-06
1:219914114 T C 0.054734 3.1109e-05
1:219914351 T C 0.106258 2.0882e-05
1:219914388 C T 0.077975 1.8644e-05
1:219917687 A C 0.022571 -4.6716e-06
1:219919461 C T 1.617619 -1.8169e-05
1:219921528 T G 1.318125 1.6932e-05
1:219927429 C T 1.487069 -6.1498e-06
1:219934364 T G 0.084186 -1.0848e-05
1:219936765 G A 0.399748 -2.8310e-05
1:219937300 C A 0.352310 -6.1026e-06
1:219938186 T C 0.102998 -7.7748e-06
1:219957179 C A 0.028521 -4.0706e-06
1:219957234 C T 0.270718 -6.1152e-05
1:219961727 C A 1.524083 -5.5549e-06
1:219964245 C A 0.029918 1.4454e-06
1:219970751 C G 0.037252 -1.2058e-05
1:219973638 C T 0.132488 -8.6862e-06
1:219991091 A G 0.046530 2.8439e-06
1:219997115 T G 0.077662 -2.2797e-05
1:219999251 C T 0.345283 -4.2038e-05
1:219999835 G C 0.089058 2.1227e-05
1:220004148 C T 0.228801 -3.0621e-05
1:220006085 G A 1.748505 3.9568e-06
1:220011536 T C 0.158966 3.1890e-05
1:220011852 A G 0.032020 -6.8282e-06
1:220012285 A C 0.180160 -3.0442e-06
1:220032199 A G 0.113078 4.9757e-05
1:220032318 A G 1.389331 7.7079e-06
1:220034580 T C 0.042906 4.2936e-05
1:220052720 A G 1.328627 2.8944e-06
1:220068286 T C 0.112850 -4.3093e-06
1:220068681 G A 1.852451 1.8830e-05
1:220069860 G A 0.102943 2.6209e-05
1:220070325 A G 1.630263 -6.6378e-06
1:220073009 C T 0.093957 -4.5834e-06
1:220075139 T C 0.033226 -6.9029e-06
1:220077430 T C 0.614977 -2.8798e-05
1:220078344 T C 0.125790 1.9194e-05
1:220083020 T C 0.031792 -2.3512e-06
1:220089352 C A 0.813282 1.5126e-05
1:220094000 C T 1.619050 -5.1908e-06
1:220103445 A G 1.929175 2.4951e-05
1:220107917 G A 0.247327 3.9429e-06
1:220109827 C T 0.069581 -1.5230e-05
1:220111321 C T 0.389018 -1.4298e-05
1:220113915 A G 0.112725 1.4909e-05
1:220132416 A G 0.053857 -1.3059e-05
1:220156704 C T 0.184600 9.2261e-06
1:220161663 A G 1.403100 -6.1000e-06
1:220161969 C T 0.031523 1.9611e-06
1:220164132 C T 0.222270 6.9629e-06
1:220173665 G T 0.058062 -1.6827e-05
1:220183630 C T 1.622327 -5.3978e-06
1:220197625 T G 1.625261 -5.2118e-06
1:220217153 C T 0.390901 -1.8771e-05
1:220227539 C T 1.457069 3.5737e-06
1:220229657 A G 0.054261 -2.0718e-05
1:220229789 A G 0.152778 1.6673e-05
1:220237864 A G 0.068571 -8.8356e-06
1:220239640 G A 1.778400 -1.1233e-05
1:220247096 C T 0.353517 4.0326e-06
1:220263059 A G 0.173275 3.0814e-05
1:220263461 G T 0.158459 1.4119e-05
1:220268853 G A 0.075755 1.8681e-05
1:220273564 G T 0.446461 1.4364e-05
1:220276304 T C 0.364770 8.3880e-06
1:220286963 T C 0.037415 -2.9506e-05
1:220291487 C T 0.078094 -2.0288e-05
1:220296742 G T 0.061642 1.4175e-05
1:220319007 G A 0.195024 -5.5019e-06
1:220344453 C T 0.064610 -1.6523e-05
1:220350751 T C 1.860206 2.9907e-06
1:220359237 T G 0.268902 3.0304e-06
1:220373682 C T 0.060490 -6.0768e-06
1:220381398 G A 0.166901 2.6221e-05
1:220391518 T C 0.043317 -9.5149e-06
1:220393414 C T 0.093104 -6.5299e-06
1:220393580 C T 0.156208 1.2734e-05
1:220399908 G T 0.021881 1.0432e-05
1:220400816 A G 0.026712 1.2614e-05
1:220405093 T C 0.373307 1.6711e-05
1:220408675 C T 0.041260 -2.0458e-05
1:220409852 G A 0.084948 -6.7384e-05
1:220421656 T C 0.074650 1.5554e-05
1:220426022 T G 0.087029 -8.1407e-06
1:220435743 T C 0.649648 4.4077e-06
1:220438949 T C 0.039628 -5.7513e-06
1:220440986 C T 0.101835 3.7578e-06
1:220446431 C A 0.032118 1.7028e-05
1:220454174 A G 1.667871 -1.1619e-05
1:220456092 C T 0.116747 5.8460e-06
1:220467392 A C 0.361000 1.4788e-05
1:220470450 C A 0.932381 1.9858e-05
1:220478226 A G 0.108196 1.4285e-06
1:220489221 T G 0.220067 -1.0182e-04
1:220496941 T G 0.094831 -9.5019e-06
1:220498384 T C 0.038646 4.9985e-06
1:220501387 G A 0.241908 -1.0823e-05
1:220504708 G A 0.901939 2.3461e-06
1:220504907 G A 0.020586 -2.5937e-06
1:220506729 T C 0.120680 -8.8335e-05
1:220507240 A G 0.080875 2.0533e-05
1:220525993 T C 0.146733 2.0258e-05
1:220530885 C T 0.041641 -1.8600e-05
1:220535456 C T 1.178922 -7.8968e-06
1:220540751 T G 0.085601 -1.7616e-05
1:220542973 A G 1.940680 3.1506e-05
1:220543531 T C 0.133858 -4.0918e-05
1:220544573 A G 0.170080 1.1822e-05
1:220548903 A G 0.377506 -9.8864e-06
1:220552832 C T 0.062734 2.0092e-05
1:220556211 A G 0.479052 5.0942e-05
1:220566280 G A 0.055978 1.2154e-05
1:220579058 A G 0.057729 -3.4792e-05
1:220583501 G A 0.049243 -2.7233e-06
1:220589259 T C 0.637314 -1.1924e-05
1:220592018 A G 0.108543 2.2362e-05
1:220596030 T G 0.021895 -4.9985e-06
1:220602876 T G 0.572768 -2.8673e-05
1:220603516 A G 0.409413 1.2184e-05
1:220605378 G A 0.308486 -6.0156e-06
1:220612208 G C 0.104494 9.6192e-06
1:220615755 T C 0.029272 -2.7057e-05
1:220621750 T C 0.214124 1.2230e-05
1:220624182 A C 0.924674 -1.6504e-06
1:220636032 T C 0.055393 -2.4238e-05
1:220645712 A G 0.119313 5.9612e-06
1:220651981 A T 0.312121 -1.0659e-05
1:220658234 T C 0.061554 9.9220e-06
1:220658554 A G 0.029799 -8.5735e-06
1:220659533 C T 1.570405 1.6791e-05
1:220668295 T G 0.039027 3.0862e-05
1:220670289 G A 0.035273 8.0216e-06
1:220673783 G A 0.775411 -4.1166e-06
1:220683202 C T 1.410709 -1.1516e-05
1:220683467 G T 0.046890 -2.8938e-05
1:220684252 A G 0.084639 -3.6570e-06
1:220689864 A G 0.045333 3.7728e-05
1:220693476 C T 0.052993 9.5283e-06
1:220702898 C T 0.022038 -1.0993e-06
1:220703701 G A 0.050175 -9.7550e-07
1:220707014 G A 0.031000 -4.5251e-07
1:220707041 G A 0.062166 3.1014e-05
1:220707984 G A 0.141266 1.0888e-05
1:220719267 T C 0.441613 -3.2773e-06
1:220719445 T C 0.300174 -1.7650e-05
1:220720560 C T 0.136312 -5.3298e-06
1:220726288 G A 1.383109 -1.9335e-05
1:220729197 G A 0.352888 1.0460e-05
1:220736328 G A 0.577779 2.7113e-05
1:220744989 C T 0.068496 1.2684e-05
1:220762524 T C 0.172368 8.0035e-06
1:220766154 T C 0.063631 1.2184e-06
1:220771657 T C 0.053673 1.2433e-05
1:220776140 A G 0.042090 -1.2157e-05
1:220804451 A G 0.035977 -1.4109e-05
1:220806802 C T 0.041148 -3.1500e-06
1:220844331 T C 1.420946 -2.1258e-05
1:220849230 C T 0.059208 2.5846e-05
1:220858434 C T 0.036123 -4.9255e-05
1:220865963 C T 0.087073 -5.7348e-06
1:220868091 T C 0.138091 9.2240e-06
1:220869245 A G 0.025165 -6.8465e-06
1:220877349 G A 0.021364 1.0802e-05
1:220880361 T C 0.189027 2.0500e-05
1:220880670 G A 0.477852 3.8533e-05
1:220883133 A G 1.847249 5.5313e-06
1:220884498 G A 0.239297 1.1255e-05
1:220887959 C G 0.052871 -1.9317e-05
1:220895600 T C 0.211180 3.1377e-05
1:220902233 A G 0.031999 -1.5255e-06
1:220903765 A G 0.896169 2.6772e-05
1:220906634 T C 0.059334 -1.0015e-05
1:220906885 T G 0.083833 2.4018e-05
1:220914920 T G 0.337596 6.5892e-05
1:220920374 G A 0.149191 -1.1201e-05
1:220927511 A G 0.053364 -1.5711e-05
1:220929356 C T 0.250016 4.2304e-05
1:220933130 A G 0.074415 5.8415e-06
1:220933508 G C 0.036881 1.8584e-05
1:220937728 T C 0.030530 5.6674e-06
1:220942743 T C 0.039251 -1.3026e-05
1:220944672 G T 0.099775 1.7657e-05
1:220951135 C T 0.407394 5.3167e-05
1:220956824 G A 0.104351 -1.9230e-05
1:220967683 G A 1.150313 8.5416e-06
1:220970028 G A 1.405694 7.7033e-06
1:220970095 A T 0.022626 7.2077e-06
1:220971048 T G 0.589628 2.5370e-05
1:220972284 A C 0.073474 2.3132e-05
1:220973563 T C 1.366321 6.2721e-06
1:220977333 G T 0.272999 7.5258e-05
1:220977650 A C 0.346466 -1.8182e-05
1:220978645 T C 0.302146 -1.9043e-05
1:220980545 C T 1.409651 -1.1695e-05
1:220984364 T C 0.296516 6.8889e-06
1:220985677 T C 1.720756 1.9961e-05
1:220992306 T C 0.048699 1.7752e-05
1:221001142 C A 0.194313 1.5282e-05
1:221008737 A C 0.036684 1.7589e-05
1:221010205 T C 0.555653 6.7605e-06
1:221022916 T C 0.247313 -9.6126e-06
1:221028508 C T 0.590961 2.1451e-05
1:221030589 C T 0.511429 1.1669e-05
1:221045451 A G 0.103066 -9.5036e-06
1:221049618 C T 0.253974 -1.1523e-05
1:221053545 C T 0.492593 8.3944e-06
1:221057173 T C 0.386488 -1.3256e-05
1:221057646 T C 0.657271 -2.4054e-05
1:221057662 A G 0.388963 -1.2128e-05
1:221057739 G C 0.268470 -1.6340e-05
1:221059982 T C 0.249350 4.1026e-05
1:221060393 G T 0.270133 -1.4650e-05
1:221065176 G A 0.969245 -4.7634e-06
1:221067886 T C 0.125236 -3.7428e-05
1:221082492 G A 0.054744 1.4090e-05
1:221091157 C T 0.526463 8.3630e-06
1:221101596 T C 0.149572 -1.3895e-05
1:221101692 C A 0.343562 2.9691e-05
1:221114051 C T 1.924969 7.4145e-06
1:221115225 T C 0.242305 -6.2231e-06
1:221115395 G T 1.174306 -2.5248e-05
1:221116873 C T 0.022503 1.8023e-05
1:221118500 C A 0.086631 -5.2521e-06
1:221128341 A G 0.404575 -3.1206e-06
1:221151466 T G 0.044990 -1.3845e-05
1:221151806 T C 0.935210 -1.2691e-05
1:221156033 G A 0.033454 9.5282e-06
1:221160475 G A 0.154991 4.2264e-05
1:221171409 G T 0.040573 -1.9942e-05
1:221172011 G A 0.094841 3.1675e-06
1:221173679 T G 0.062193 2.1250e-05
1:221185840 C T 0.766303 1.7468e-05
1:221193456 T C 0.091860 -2.3477e-05
1:221197094 T C 0.185936 2.6252e-05
1:221206449 C T 0.034899 2.1857e-06
1:221207728 A C 1.083523 -2.1824e-05
1:221208027 G A 0.046115 1.1363e-05
1:221232128 A G 0.081919 2.8929e-05
1:221261239 G A 0.052619 -1.5055e-05
1:221271243 C T 0.035549 -1.4814e-05
1:221275672 C T 0.047591 9.1015e-06
1:221290360 C T 0.051110 2.0704e-05
1:221298116 A G 1.179181 -8.2552e-06
1:221307279 C T 0.033913 1.0939e-05
1:221308311 A G 1.774673 1.1598e-05
1:221317254 A G 0.031125 9.7634e-06
1:221320831 T C 0.023948 5.2517e-06
1:221330985 A G 1.754638 5.3713e-06
1:221334574 A C 0.064032 -9.2964e-06
1:221339356 A G 0.105738 -1.6828e-05
1:221344529 A C 0.586446 2.1596e-05
1:221349641 T C 0.023622 -9.6463e-06
1:221355655 A G 0.019838 -8.4315e-06
1:221373329 T C 0.286262 1.1900e-05
1:221377435 C A 0.185630 -9.6352e-06
1:221398182 A G 0.033121 -4.0151e-06
1:221401679 G C 0.054632 2.4228e-05
1:221403841 G A 0.412670 -1.1164e-05
1:221405643 C G 0.046047 -1.5611e-05
1:221425133 T C 1.293561 -1.2316e-05
1:221437647 A G 0.031591 -1.8194e-06
1:221440464 C A 0.795555 -1.6447e-05
1:221442967 T C 0.060517 9.9063e-06
1:221443609 T C 1.489826 5.5866e-06
1:221443624 T C 1.343719 1.0627e-05
1:221445449 C T 0.118300 2.0431e-05
1:221446687 T C 0.038411 9.4478e-06
1:221453247 A G 0.063522 -2.4853e-06
1:221458486 A G 0.564456 8.1746e-06
1:221462476 G A 0.023721 -2.0251e-06
1:221471804 T C 0.863606 -4.0414e-06
1:221475624 A G 0.038418 -3.1437e-07
1:221510194 T C 0.516100 2.3153e-05
1:221520308 G A 0.031863 5.8266e-08
1:221524530 C A 0.056495 -1.3239e-05
1:221527593 C T 0.214835 1.4667e-05
1:221532959 G T 0.032502 -4.8215e-06
1:221536589 C A 0.081555 -3.3687e-07
1:221542076 A G 0.365535 -1.6628e-06
1:221542195 A G 0.034974 -1.6635e-06
1:221551539 A C 0.413194 1.4673e-06
1:221556115 G A 0.334509 4.5255e-06
1:221556157 G A 0.180044 -2.4421e-05
1:221567746 A G 0.151765 -1.2283e-06
1:221569202 G A 0.629651 1.9534e-05
1:221571001 T C 0.643532 -2.2524e-05
1:221579628 G A 1.496160 3.8790e-06
1:221581041 G A 1.756974 1.6659e-05
1:221581795 T G 0.711358 -1.6434e-05
1:221581961 A G 1.917493 -1.9038e-05
1:221602661 T C 0.063730 -4.0181e-06
1:221608570 C T 0.050307 -1.3630e-05
1:221612756 C T 0.117845 1.3948e-05
1:221617076 C A 0.480983 5.7312e-06
1:221617253 A G 0.031132 -2.1331e-05
1:221628289 A G 0.068309 5.9963e-06
1:221631137 T C 0.125661 1.6207e-05
1:221632498 C T 1.440709 -5.4050e-07
1:221635179 T C 1.926802 1.0055e-05
1:221644410 C T 0.066184 4.0600e-06
1:221654870 T C 0.056699 5.6048e-06
1:221658833 C T 0.629654 -1.9390e-05
1:221668517 C T 1.207566 -7.7925e-06
1:221669372 A G 0.107329 -1.8164e-05
1:221683435 T C 1.456946 1.0751e-06
1:221685360 T C 0.559597 2.5023e-06
1:221694991 T C 0.148106 3.1267e-05
1:221704501 T C 0.160101 -2.5804e-05
1:221705270 C T 1.379713 2.2458e-06
1:221724904 T G 0.046561 -8.5699e-06
1:221728490 G A 0.505951 -1.9826e-06
1:221742890 C A 0.723958 1.4909e-07
1:221748170 G A 0.036358 1.2264e-06
1:221752854 C T 0.114863 6.7517e-06
1:221759307 T G 0.060860 1.0907e-05
1:221783588 C T 0.063889 -3.9953e-06
1:221793334 A C 0.025601 -6.2252e-06
1:221813628 G A 1.233490 -1.8104e-05
1:221821002 A G 0.726263 -8.0585e-06
1:221829784 A C 0.179545 -1.4025e-05
1:221836660 A C 0.226347 -1.5706e-05
1:221846885 T C 0.058525 -1.2239e-05
1:221847252 T C 0.053530 -1.4061e-05
1:221848865 A G 0.181248 -7.6223e-06
1:221856531 C T 0.045449 -1.2019e-05
1:221861987 A G 1.937083 1.7542e-05
1:221864043 A G 0.133746 -2.3857e-06
1:221864710 C T 1.138730 3.1245e-05
1:221869073 T C 0.758259 3.6876e-06
1:221872924 T G 0.045959 -5.0986e-06
1:221877528 C A 0.571174 -1.0722e-05
1:221878749 A G 0.087947 3.3258e-05
1:221883174 T C 0.045133 -1.4659e-06
1:221883496 A G 0.580972 1.9978e-05
1:221884371 C T 0.157847 -1.9442e-06
1:221887903 G T 0.095838 -9.7729e-06
1:221890919 A G 1.951726 -1.1106e-05
1:221895393 C T 1.091187 6.7979e-06
1:221898651 G A 0.036201 4.8428e-06
1:221898917 C T 0.139376 2.7373e-05
1:221906482 G C 0.254283 -2.1384e-05
1:221907816 T C 0.035130 5.7109e-06
1:221911654 C G 0.052463 -6.2638e-06
1:221912808 C T 0.860345 1.3673e-05
1:221913327 T G 0.215015 -3.3749e-05
1:221914086 C G 0.251842 1.6130e-05
1:221921076 T C 0.025849 -9.4032e-06
1:221921377 A C 0.251536 1.8561e-05
1:221935450 C T 0.870161 -7.4279e-06
1:221946442 T C 0.244406 -4.2983e-05
1:221951766 G T 0.104443 -2.0389e-05
1:221951794 G A 0.178759 2.9229e-05
1:221952592 C T 0.239375 -3.9579e-05
1:221958827 T C 0.765439 -3.3401e-05
1:221964992 A G 0.098472 -3.6522e-05
1:221965204 A G 0.164259 2.6497e-05
1:221986172 A G 0.588098 -3.9462e-05
1:221990293 C T 0.517664 -7.8659e-06
1:221990525 G A 0.421309 9.3109e-06
1:221990985 T C 0.048097 1.6097e-05
1:221993060 C T 1.960582 -1.6164e-05
1:221996260 A G 1.588645 -2.7799e-05
1:222006568 G A 0.021854 2.0224e-06
1:222013683 A G 0.023945 -2.7570e-05
1:222014552 G A 0.027974 -1.4878e-05
1:222015838 G C 0.131502 -1.5273e-06
1:222020712 C A 0.046397 6.6949e-06
1:222032438 T C 0.141732 -1.9950e-05
1:222032485 T C 1.189122 -2.8414e-05
1:222035427 A G 0.035059 9.8556e-06
1:222038906 A G 0.046734 3.5876e-05
1:222040271 G A 0.024961 -1.2545e-06
1:222040369 G A 0.061299 3.2713e-06
1:222040638 A G 0.506285 -2.3274e-05
1:222045446 T G 0.725216 -2.3988e-06
1:222048738 A G 0.169719 6.6825e-06
1:222051767 A C 0.049195 3.0316e-06
1:222054243 C T 0.037374 7.2102e-06
1:222054934 G A 0.333458 3.8182e-05
1:222057989 G A 1.104725 1.4893e-05
1:222058095 C T 0.019957 6.0332e-06
1:222062649 C A 0.060269 8.0100e-06
1:222075459 C T 1.099798 -3.7244e-05
1:222078153 A G 0.026610 -1.7786e-05
1:222078560 C T 0.293775 1.4248e-05
1:222084078 A G 0.064631 -1.5561e-05
1:222089453 C T 0.027318 -1.8462e-05
1:222093006 T C 0.830937 2.5882e-06
1:222097872 A G 0.068547 4.3059e-05
1:222102333 A G 0.043117 -1.3491e-05
1:222102362 T C 0.523790 -3.4113e-06
1:222143472 A G 0.117960 -2.6341e-05
1:222156360 A G 0.063111 5.8346e-06
1:222160609 A G 0.634240 -3.7765e-06
1:222164948 G A 0.388341 -5.6011e-06
1:222168464 T C 1.357427 -4.8905e-05
1:222174101 A G 0.968361 -3.8872e-05
1:222178330 C T 0.038153 -6.8866e-06
1:222189401 A G 0.340618 -4.0313e-05
1:222192964 C A 0.388103 -7.8007e-06
1:222212115 C T 0.756195 -5.3421e-05
1:222215365 C T 0.042610 -1.1323e-05
1:222230220 G C 0.654347 -2.6674e-05
1:222230849 G T 0.420242 -1.0181e-05
1:222231092 G A 1.327801 -3.1822e-06
1:222234289 G A 0.670027 9.8984e-06
1:222240251 T G 0.023003 -4.0971e-06
1:222251043 G A 0.872881 1.7401e-06
1:222263447 T C 0.060935 2.9917e-05
1:222263619 G A 0.062543 4.6934e-06
1:222263888 C T 0.044422 -1.6850e-05
1:222264774 G A 0.063689 -3.9010e-06
1:222271634 T G 0.035022 3.0632e-05
1:222271767 T C 1.426906 -1.2830e-05
1:222277236 A C 0.127514 -2.1281e-06
1:222281875 G T 0.688270 5.0906e-06
1:222293619 C G 0.044405 1.8582e-05
1:222303147 C T 0.627532 7.1466e-06
1:222317846 A G 0.669303 1.8222e-06
1:222319103 T C 0.032540 -1.1538e-05
1:222330246 G T 0.031506 -1.7909e-06
1:222341401 A G 1.324275 4.6679e-07
1:222358676 C T 0.691633 -6.1512e-06
1:222361915 C T 0.609102 1.2695e-05
1:222371746 C A 0.057647 -8.0198e-06
1:222383210 C T 0.067826 -1.3937e-05
1:222388689 C T 0.033733 -2.4287e-05
1:222389246 A G 0.038772 -6.1242e-06
1:222392966 G A 0.029755 -2.8125e-06
1:222393452 T C 1.294567 8.5504e-06
1:222393574 G C 0.041277 -1.6331e-05
1:222398640 C T 0.035617 5.0033e-06
1:222429723 G A 0.125946 -3.2971e-05
1:222432013 T C 0.078468 6.9799e-06
1:222437868 T C 0.416774 9.1487e-07
1:222443355 T C 0.073293 -1.5336e-05
1:222453274 A G 0.726365 -7.5215e-06
1:222462988 A G 0.171970 -1.9752e-06
1:222464646 G A 0.033121 3.0796e-06
1:222475247 A G 0.042358 1.2054e-05
1:222480498 C T 0.727888 -6.2105e-06
1:222492691 C T 0.040658 1.8942e-05
1:222499011 T C 0.037048 -1.0561e-05
1:222499566 G C 0.035753 -2.5324e-05
1:222507064 A C 1.958284 2.2662e-05
1:222507886 T G 0.023428 -5.7487e-06
1:222510368 C T 0.903612 -2.6495e-05
1:222516802 C T 1.751578 1.9027e-05
1:222532460 T C 1.735858 2.6202e-05
1:222532812 A G 0.133960 2.5885e-05
1:222537680 C T 1.021317 -3.5175e-06
1:222548555 A G 0.032421 2.3347e-05
1:222553902 T G 1.000755 -9.4198e-06
1:222555924 C G 0.975188 -3.2034e-06
1:222560139 G A 1.899593 -9.4572e-06
1:222560502 C T 0.866163 4.2464e-05
1:222563115 T G 0.432634 2.4407e-05
1:222575374 A C 0.056529 -1.5473e-05
1:222575684 C T 0.058882 -8.2396e-06
1:222587559 C T 0.450160 1.1235e-05
1:222593780 C T 0.389535 -1.1821e-05
1:222609546 G A 0.221509 -1.2189e-05
1:222611974 C T 0.061482 6.2991e-06
1:222613134 A G 0.052952 1.0571e-05
1:222614853 G A 0.076598 -5.1593e-06
1:222617706 A G 0.364900 1.1733e-05
1:222620067 G A 0.022167 2.4436e-06
1:222625645 T C 0.806876 -1.1329e-06
1:222636627 C T 0.927138 -1.5575e-06
1:222638446 T C 0.358991 6.5835e-06
1:222640660 G T 0.045728 -6.7346e-06
1:222640879 T C 0.184995 -1.9351e-05
1:222697569 T C 0.071797 1.9681e-05
1:222704230 A G 0.170783 -2.3076e-05
1:222706946 T G 0.077570 -1.8437e-07
1:222707392 T C 0.760486 -1.4588e-05
1:222713501 A C 0.172623 -2.2682e-05
1:222714250 T C 0.583399 1.5399e-06
1:222718674 A G 0.830906 1.8243e-05
1:222719037 A G 1.130750 4.8507e-05
1:222721288 T C 1.195738 2.2798e-05
1:222721587 A C 0.026672 1.0061e-05
1:222726036 C T 0.674834 6.4904e-06
1:222727312 A G 0.118246 -1.3146e-05
1:222730494 T G 0.561494 9.5012e-06
1:222732968 C G 0.026746 7.9884e-06
1:222734348 T C 0.095749 9.2747e-06
1:222740613 A C 0.285276 7.1902e-06
1:222750744 T C 0.282416 3.4845e-06
1:222757922 C T 0.728555 -2.9875e-06
1:222760008 G T 0.030031 1.1875e-05
1:222761601 C T 0.310989 -6.6315e-06
1:222762128 C A 0.227673 2.2516e-05
1:222763235 G T 1.461370 -1.2839e-05
1:222768385 C T 0.036099 1.1878e-05
1:222782886 C T 1.939436 -4.3344e-06
1:222787302 T C 0.374735 1.1243e-06
1:222790465 G A 0.189360 1.9143e-05
1:222790521 G A 0.207430 4.5018e-06
1:222792571 T C 0.261936 7.4025e-06
1:222799584 A G 0.030544 3.9865e-06
1:222801661 T A 0.031812 3.5675e-06
1:222803204 G A 0.341505 -1.2756e-07
1:222805311 G A 0.347632 3.7269e-06
1:222808764 A G 0.036317 -8.9505e-06
1:222821709 G T 0.191383 2.0334e-05
1:222825403 A G 1.939939 -7.1149e-06
1:222826481 A G 1.430316 -1.6356e-05
1:222830424 C T 0.041383 -2.7229e-06
1:222832010 G A 0.357566 -2.0332e-05
1:222833778 G A 0.071553 -2.0033e-05
1:222844840 C T 1.767717 -1.9781e-05
1:222852472 C T 0.054013 2.1378e-05
1:222866149 T G 0.050637 2.3128e-07
1:222867687 C A 0.132386 3.3398e-05
1:222875712 T C 0.036681 -1.4331e-05
1:222882892 C A 0.274855 3.8270e-05
1:222883730 T C 0.053387 5.9886e-06
1:222897664 G A 0.052102 -5.8121e-06
1:222915466 G T 0.093448 -5.8164e-06
1:222919895 G T 1.356713 -3.3299e-05
1:222923351 G A 1.634903 -6.5532e-06
1:222925236 A G 0.112878 -2.4488e-06
1:222927951 A G 0.354438 -2.9316e-05
1:222934113 C G 0.065120 8.8607e-06
1:222939905 A G 1.350613 -2.9974e-05
1:222946338 T G 1.494956 -1.8762e-05
1:222952427 T G 1.073198 2.7117e-05
1:222956848 T C 1.166081 1.3761e-05
1:222957546 C T 0.098792 1.5616e-05
1:222958039 C T 0.061914 -9.4488e-06
1:222960753 C T 0.425104 6.7154e-05
1:222961364 A G 0.112004 -9.6185e-06
1:222961413 G C 1.868114 1.4804e-05
1:222964561 T C 0.026556 -1.6337e-05
1:222965036 G C 0.119065 -2.4957e-05
1:222967102 G A 1.719477 1.6825e-06
1:222970177 A G 1.096980 6.4334e-06
1:222973300 G A 0.213264 -5.8453e-06
1:222974263 A G 0.102284 1.0986e-07
1:222974926 C T 0.173785 -1.5067e-06
1:222982059 C T 0.519146 -3.8679e-05
1:222983721 C A 0.502732 -9.3621e-06
1:222985311 G A 0.143432 -5.6462e-06
1:222987443 T C 0.429221 7.7629e-05
1:222987867 T C 0.308765 -2.2504e-05
1:223001349 T C 1.531277 1.1221e-05
1:223010442 T G 0.172337 4.9685e-05
1:223018046 A T 0.800835 3.6647e-05
1:223022741 A G 0.208990 -8.0110e-06
1:223057138 G C 0.139430 1.9266e-05
1:223059929 A G 0.330191 -1.6424e-05
1:223064197 C T 0.192104 4.5434e-05
1:223065984 C T 0.128207 2.4372e-05
1:223070952 A G 0.433396 -2.0720e-05
1:223072278 G A 0.192648 -4.6688e-05
1:223078437 A G 0.157990 8.9873e-06
1:223080675 A G 0.049440 -1.7875e-06
1:223089862 T C 0.045099 -1.6475e-05
1:223091240 A G 0.034379 -3.5646e-06
1:223096151 G A 0.170341 -4.6129e-05
1:223116240 A G 0.168689 -5.1184e-05
1:223116474 T G 0.276443 -3.6526e-05
1:223117960 C T 1.160873 6.8897e-06
1:223121349 G A 0.062383 1.5256e-05
1:223121892 G C 0.143649 -6.0314e-06
1:223129451 G A 0.566914 -1.1419e-04
1:223144691 G C 0.261327 -2.5773e-05
1:223172695 G A 0.212710 -9.2428e-06
1:223173619 G A 1.198080 9.7053e-05
1:223176275 A G 0.294924 2.5531e-05
1:223177974 A G 0.032428 1.0726e-05
1:223178477 T C 0.031520 2.0725e-05
1:223178478 A G 0.367521 3.6618e-05
1:223179729 T A 0.110232 -1.9752e-05
1:223180044 G A 0.022242 2.0023e-06
1:223181583 C A 0.041219 1.2389e-05
1:223182461 C T 0.779889 6.8477e-06
1:223183007 A C 1.788133 2.5018e-05
1:223184622 C T 0.063264 2.1455e-06
1:223196939 C A 0.043827 -9.2846e-06
1:223204244 C T 0.141725 -3.5270e-05
1:223208038 T C 1.158207 -2.5634e-05
1:223208188 T G 0.026128 -1.8880e-07
1:223211594 C G 0.438598 1.8843e-05
1:223213263 G A 0.037520 1.9526e-05
1:223219768 C T 0.703325 -1.8433e-05
1:223222413 C T 0.223443 3.9878e-06
1:223226054 G A 0.053275 1.1759e-05
1:223226334 G A 0.713358 -2.9259e-05
1:223227583 T C 0.759605 8.8421e-06
1:223228143 T C 0.135901 2.2298e-06
1:223228276 C T 0.186875 5.1663e-06
1:223234205 A C 1.866894 -1.3785e-05
1:223240311 C A 0.791944 7.3041e-06
1:223255485 A G 0.044123 -2.4594e-05
1:223256315 G A 0.199804 1.9857e-05
1:223266021 T C 0.193742 1.4925e-05
1:223272031 A C 0.693166 1.0973e-05
1:223276713 A G 0.844880 1.0919e-05
1:223284528 G A 0.857887 9.5909e-06
1:223285833 T G 0.133113 1.4057e-06
1:223286191 A G 0.059517 1.6182e-05
1:223300496 C A 0.085965 -9.0381e-06
1:223300713 C A 0.508209 -5.0385e-05
1:223311863 C T 1.049583 -1.2617e-05
1:223313616 C T 0.107135 5.2197e-06
1:223315480 G A 0.193311 7.3426e-06
1:223318269 T G 0.023642 -1.4873e-05
1:223319607 G A 0.030836 2.1647e-05
1:223320285 A G 0.093590 8.5382e-06
1:223337508 C T 0.571085 3.1028e-06
1:223339117 A C 0.059011 -2.9302e-05
1:223348154 C A 0.033801 6.4298e-07
1:223351574 A G 0.201504 -3.3515e-05
1:223355582 T G 0.020334 -3.0593e-06
1:223362303 T C 0.132216 4.4690e-05
1:223363291 T C 0.030643 1.8581e-05
1:223369577 G A 0.381344 1.1242e-05
1:223374252 T C 0.108482 6.5037e-06
1:223374948 G A 0.542465 -2.0319e-06
1:223377606 T C 0.021636 -1.4993e-06
1:223388587 T C 0.057593 -9.9854e-06
1:223407603 G T 0.020708 3.7508e-06
1:223410735 A G 0.393244 4.7426e-06
1:223417224 T C 1.887575 -1.1605e-06
1:223419447 T G 0.031384 3.7049e-06
1:223429237 A G 0.691860 -2.3319e-06
1:223429553 A G 0.027875 -1.2279e-06
1:223429627 A G 0.158061 1.1841e-05
1:223431271 A G 0.138947 1.5765e-06
1:223437451 C T 0.876648 9.1661e-06
1:223441576 G T 0.025509 -2.0411e-06
1:223460119 A T 0.027715 -1.3154e-05
1:223463540 A C 0.059303 2.7747e-05
1:223465251 C T 0.743609 -5.5085e-06
1:223465515 C T 0.201956 -4.2844e-06
1:223468732 T C 0.044092 1.2991e-05
1:223479060 C T 0.317958 5.4317e-06
1:223487669 A G 0.022891 6.1197e-08
1:223496073 G A 1.077581 6.9402e-06
1:223501789 G A 0.117845 7.4769e-06
1:223513031 T C 0.037915 6.4851e-06
1:223531048 T C 0.027705 -1.6806e-05
1:223531508 C T 0.110610 -5.3729e-06
1:223531940 C G 0.254127 -7.8244e-06
1:223532326 T C 0.062846 -9.2956e-06
1:223532570 C T 0.633625 1.3498e-05
1:223534168 T C 0.072794 9.7626e-07
1:223538774 G C 0.209538 -1.3909e-05
1:223539653 A C 0.352116 2.0341e-05
1:223555958 T C 0.050358 3.8350e-06
1:223560153 T C 0.067684 1.3867e-05
1:223562950 T C 0.026447 1.3528e-05
1:223564917 A C 0.074782 4.2908e-06
1:223566508 A T 0.059983 -1.6202e-05
1:223567803 A G 0.553746 1.3635e-05
1:223567808 T C 0.088045 2.0248e-06
1:223568757 C T 0.022327 -2.6130e-06
1:223583902 A G 0.239769 3.6636e-05
1:223584719 C T 1.004308 -2.7227e-05
1:223587515 C A 1.559954 -1.3665e-05
1:223596462 A G 0.050093 4.2579e-06
1:223603261 G A 0.101141 -6.4519e-06
1:223607825 A G 0.623966 5.9375e-06
1:223611735 C T 0.571656 9.8708e-06
1:223615070 C G 0.021864 1.0340e-07
1:223619276 C T 0.021694 -5.6274e-06
1:223627147 T C 0.022731 -1.3958e-05
1:223630619 C A 0.097979 4.8156e-06
1:223632876 G T 1.751089 -5.8217e-06
1:223635860 T C 0.050297 -5.6555e-07
1:223637691 G A 1.112626 1.5411e-05
1:223640570 G A 0.039547 -5.7918e-06
1:223640854 T C 0.298086 -1.2595e-05
1:223641440 A G 0.706714 9.8103e-06
1:223642389 C T 1.302968 1.2836e-05
1:223643922 G A 0.190115 4.5836e-06
1:223645639 C T 0.156796 9.8127e-06
1:223653326 G A 1.571010 -1.5506e-05
1:223653432 A G 1.101053 -1.4921e-05
1:223658135 A C 0.020851 -1.0891e-05
1:223658484 G A 0.056930 -2.5497e-06
1:223660138 G C 0.035532 -6.6404e-06
1:223660748 T C 0.104592 9.0371e-06
1:223662572 A G 1.096997 -9.6100e-06
1:223664844 C T 0.326815 5.8229e-06
1:223668797 G T 0.036371 2.7355e-06
1:223673846 A C 0.126749 -1.6025e-05
1:223673968 T G 0.067180 4.9319e-05
1:223684619 C G 0.316200 7.6271e-06
1:223688138 G A 0.045330 -1.4459e-05
1:223690077 C T 0.661901 6.4970e-06
1:223709152 C A 0.699581 -1.1593e-05
1:223712870 T G 0.356335 4.1567e-06
1:223718462 A G 1.531385 -1.1827e-05
1:223719985 C T 0.097201 -1.9627e-05
1:223721696 T C 1.593198 -5.4870e-06
1:223722211 G A 0.054547 -1.4700e-05
1:223722500 C A 0.053639 1.7676e-06
1:223722609 A G 0.237573 1.4811e-06
1:223722780 A G 1.059820 -8.8634e-06
1:223801428 T C 1.293231 -1.0390e-05
1:223802504 T C 1.402015 -2.0523e-05
1:223804803 A G 0.104953 -8.5860e-06
1:223808633 G A 0.995339 -2.3448e-05
1:223809018 A G 0.032135 -1.0225e-05
1:223810933 T C 0.876474 -1.5105e-05
1:223813586 T G 1.087341 -4.7598e-05
1:223814402 T C 0.206896 4.6901e-05
1:223815369 C A 0.046907 -6.3674e-06
1:223816052 G A 0.310322 -4.2071e-06
1:223816383 A G 0.104113 -1.4209e-05
1:223817031 A G 0.079920 4.2244e-05
1:223818891 C A 1.406976 -2.6086e-05
1:223823129 T C 0.993071 -2.5618e-05
1:223828777 T C 0.409400 -6.8002e-05
1:223837530 T C 1.027151 1.8046e-05
1:223838772 T C 0.122111 -2.6050e-05
1:223840374 C T 0.159887 -2.4678e-05
1:223841341 C A 0.108808 -2.1500e-06
1:223846162 A G 0.057471 4.9434e-06
1:223847699 A C 0.066575 -3.7986e-06
1:223850633 G C 0.371026 -3.8952e-06
1:223850947 A G 0.377941 3.7890e-05
1:223856618 T C 0.036103 -5.9057e-06
1:223857750 T G 0.081378 -1.1928e-05
1:223870510 C G 0.053758 -4.3912e-06
1:223872873 C T 0.255633 5.3553e-06
1:223879212 C A 0.115733 -1.7618e-05
1:223892844 G A 0.127657 -1.4917e-05
1:223898355 A G 0.047696 -2.0194e-07
1:223900819 G A 0.060228 9.9689e-06
1:223901840 T C 0.053483 -1.7493e-05
1:223904606 A G 0.101012 1.5261e-06
1:223905532 A G 1.572027 -6.3076e-06
1:223912151 C T 0.185749 3.3028e-05
1:223914453 T C 1.701516 -3.1681e-05
1:223924043 G A 0.101573 -7.8819e-06
1:223933519 C A 0.186310 2.3274e-05
1:223938565 C A 0.693078 -1.4316e-05
1:223942712 G A 0.229015 1.3564e-05
1:223948840 C T 0.115057 -1.7379e-05
1:223953299 A G 0.951138 2.1774e-05
1:223953861 A G 0.151635 -8.5740e-06
1:223954080 C A 0.491618 -5.7751e-06
1:223954338 T C 0.024594 -1.1345e-05
1:223965253 A G 0.112759 -1.7575e-05
1:223967351 T C 0.192063 1.7451e-05
1:223967512 G A 0.167666 2.7847e-06
1:223969872 C T 0.060636 -2.2674e-05
1:223971862 T C 0.039054 7.0730e-06
1:223985963 G C 0.029381 4.6352e-06
1:223989966 T C 0.113717 -1.3462e-05
1:223991959 A G 0.029997 3.3330e-06
1:223999343 G A 0.095093 1.9143e-07
1:224001624 A G 0.462060 -7.1761e-06
1:224001963 A G 0.024751 -2.8787e-06
1:224009284 T G 0.027413 -1.4830e-06
1:224010407 G T 0.304009 2.7525e-06
1:224010834 T C 0.025145 -6.0325e-06
1:224049586 A G 0.074952 1.9027e-05
1:224059491 C T 0.091768 -8.2610e-06
1:224074598 C T 0.492352 -8.4175e-06
1:224085020 T C 0.079413 -4.1393e-05
1:224198354 G A 0.714245 -1.0550e-05
1:224232423 T G 0.318128 2.0089e-05
1:224233272 A G 0.792342 -1.2268e-05
1:224235270 A C 0.187541 1.9555e-05
1:224237655 A C 1.126429 -2.2806e-05
1:224238569 T C 0.081293 -3.5204e-08
1:224242824 C T 0.033080 7.2378e-06
1:224242858 C T 1.136941 -1.8819e-05
1:224243799 A G 0.054081 6.3285e-07
1:224248502 A G 0.891382 -6.0031e-06
1:224252327 A G 0.029017 -7.7415e-06
1:224255839 G A 1.036222 -4.7197e-06
1:224265681 A G 0.058096 3.7211e-06
1:224266855 T C 0.197180 -3.2414e-06
1:224268915 A G 0.039139 8.7340e-06
1:224278366 C T 0.540878 5.3234e-06
1:224298138 G A 0.047710 -3.6537e-06
1:224306051 A G 0.459846 8.0914e-06
1:224306138 G A 0.090245 3.1154e-05
1:224310174 T C 0.067823 -7.9557e-06
1:224312750 A G 0.031639 -1.0680e-05
1:224318875 A G 1.187323 1.9509e-07
1:224326348 T C 1.168383 -6.9039e-06
1:224328165 G A 0.026485 1.8048e-05
1:224335422 C A 0.107203 1.1598e-06
1:224336636 G T 0.284892 -3.0523e-06
1:224339138 T C 0.524848 7.1720e-07
1:224346489 A G 0.077601 4.1145e-06
1:224348315 A G 0.064712 -2.2734e-05
1:224349097 A G 0.053364 -2.5281e-05
1:224368977 C A 0.204720 6.1620e-06
1:224376734 G A 1.088270 3.2612e-06
1:224377996 G A 0.025142 -1.3837e-05
1:224386132 A G 0.056145 2.4886e-06
1:224387749 T C 0.694710 5.0332e-07
1:224389053 A G 0.167737 3.1915e-06
1:224400175 G A 1.263768 -6.1371e-06
1:224401440 T C 0.096718 4.0447e-06
1:224403641 T G 0.658066 5.0671e-06
1:224415342 G A 0.030394 1.7252e-05
1:224415509 G A 0.145941 2.1872e-05
1:224433220 T C 1.783068 6.2219e-07
1:224439803 A G 0.048206 -1.8630e-05
1:224440389 A G 0.656295 6.7765e-06
1:224440468 G A 0.476495 4.8428e-06
1:224442478 A G 0.136486 1.3477e-05
1:224454042 T C 0.109467 1.3829e-05
1:224467117 T C 1.880908 5.6201e-06
1:224474543 T C 0.061965 3.1739e-05
1:224482084 T C 0.085176 -5.3687e-06
1:224489210 C T 0.053347 4.7400e-06
1:224494670 T G 0.772286 6.2600e-06
1:224501966 T C 0.044534 -7.0343e-07
1:224502248 T C 0.119480 -2.4391e-05
1:224512539 C T 0.256605 -2.9064e-05
1:224517064 A G 0.257152 7.6167e-06
1:224517178 C T 1.884464 7.5767e-06
1:224522392 T C 0.028623 -2.7895e-06
1:224527431 T C 0.062972 8.3605e-06
1:224534913 A G 1.880401 1.1153e-05
1:224538940 T C 0.307789 1.5631e-05
1:224547507 T C 0.265989 3.8343e-05
1:224551593 A G 0.174533 2.8484e-05
1:224554906 G A 0.065596 1.4807e-05
1:224559346 A G 0.033461 -1.7073e-05
1:224577397 G A 0.144309 1.3127e-05
1:224596095 G A 0.434599 -3.7922e-05
1:224617536 A G 0.042406 -1.3760e-05
1:224621538 A G 0.031397 2.0151e-05
1:224625075 C T 1.404953 -3.0890e-06
1:224625334 T C 0.086304 -7.0588e-06
1:224628331 T C 0.076506 -2.5524e-05
1:224647214 T C 0.028457 -8.4401e-06
1:224653251 G A 0.024469 1.9058e-06
1:224679998 G A 0.036242 8.1678e-06
1:224681938 C A 1.715775 -1.7140e-05
1:224694959 T C 0.021109 3.2415e-05
1:224703114 C T 0.381181 1.6696e-05
1:224703448 G A 1.776118 -3.7688e-05
1:224705639 A G 0.043144 -8.0355e-06
1:224706447 G T 0.252362 9.3115e-07
1:224708495 T C 0.032954 -3.8644e-06
1:224711512 A G 0.043684 2.2563e-05
1:224712517 C T 0.040580 -5.2065e-06
1:224720509 G A 0.067197 -1.9382e-05
1:224724968 G A 0.039061 -1.8336e-06
1:224730491 A G 0.373022 -7.4221e-06
1:224730597 A C 0.036528 -6.3916e-06
1:224741968 T G 1.799557 1.4524e-05
1:224743391 A G 0.063267 5.4345e-06
1:224744007 A C 0.028657 -2.4828e-06
1:224751040 A C 0.033254 -5.5062e-06
1:224751808 C T 0.143823 -2.9815e-05
1:224752508 C T 0.635542 5.3456e-06
1:224757068 T A 0.068721 -2.6916e-05
1:224772103 C T 0.232310 -2.8813e-06
1:224772451 C T 0.119854 -1.4239e-05
1:224777288 A G 0.216409 -1.3553e-05
1:224797729 A C 0.040730 9.9237e-07
1:224803800 C T 1.193538 -8.9185e-06
1:224812701 C A 0.105123 2.3187e-06
1:224824509 G A 0.033587 -2.7111e-06
1:224830971 C A 0.059956 -2.3609e-05
1:224832100 T C 0.024156 -4.9820e-07
1:224836243 A G 0.093495 -7.5809e-06
1:224849358 T C 0.500457 -6.1353e-06
1:224859293 T C 0.027341 -8.7982e-06
1:224859657 A G 0.021001 1.8640e-06
1:224865658 G A 0.134402 -1.3835e-05
1:224869070 A G 0.029286 -1.3146e-05
1:224873040 A G 0.024244 1.1704e-05
1:224877308 C A 0.311505 -5.6378e-06
1:224882963 T C 0.021735 -1.8931e-05
1:224883236 G A 0.099234 7.6011e-06
1:224883549 G A 0.084465 -2.3877e-06
1:224891040 T C 1.072365 8.8226e-07
1:224898863 C T 1.255816 -7.3178e-06
1:224904258 G A 0.193052 1.9491e-05
1:224907449 G A 0.501579 -9.5469e-06
1:224908197 C T 1.258478 6.3271e-06
1:224910885 T C 0.101515 -1.4366e-06
1:224911001 G A 1.338629 3.5778e-06
1:224911116 G A 0.667208 2.4192e-06
1:224913009 G A 0.079892 1.6624e-06
1:224915429 G T 0.514842 -2.9951e-06
1:224925351 T G 0.544903 -1.1611e-05
1:224934028 T C 0.056213 8.5139e-06
1:224938853 C A 0.147879 3.5969e-06
1:224945297 T C 1.679349 7.2293e-06
1:224950698 A G 0.406768 -1.6210e-06
1:224950722 A C 0.064066 -6.0910e-07
1:224962514 G A 0.028790 -1.5451e-05
1:224966415 C T 0.117219 7.6160e-06
1:224968676 A G 0.027896 8.0341e-06
1:224968798 A G 0.077003 -1.0334e-05
1:224974403 T C 0.386298 2.1542e-06
1:224975045 A C 0.044799 -2.0595e-06
1:224985920 T C 0.040737 5.2651e-06
1:224992243 A G 0.121163 1.8390e-05
1:224997365 C T 0.191621 2.3090e-05
1:225000644 A C 0.215641 1.4307e-05
1:225016057 C G 0.055111 1.4919e-05
1:225017720 G A 0.041005 7.4406e-07
1:225019623 T C 1.843255 8.4130e-06
1:225024120 A C 0.051660 -2.4294e-06
1:225026451 C G 0.080358 4.2575e-06
1:225029911 A G 0.143629 -7.6048e-07
1:225034022 T C 0.126144 2.7368e-05
1:225039835 T C 0.913237 8.8511e-06
1:225047091 C A 0.076139 8.6332e-07
1:225052055 A C 0.045949 -9.1686e-06
1:225058924 G A 0.089266 -2.9175e-06
1:225084059 G T 0.022687 -1.1313e-07
1:225085775 A G 0.113343 8.5653e-06
1:225100823 T C 0.026172 3.4161e-06
1:225101523 T C 0.236179 -3.2249e-07
1:225111228 A T 0.077094 -1.0225e-05
1:225115209 A G 0.044347 -1.0059e-05
1:225142971 C G 0.456763 7.9539e-06
1:225162323 T G 0.074759 -8.9322e-06
1:225189237 C T 1.823695 1.7923e-05
1:225189455 G A 0.087637 -2.6202e-06
1:225206263 G T 0.073443 -1.1691e-05
1:225211422 C T 0.158231 5.4297e-06
1:225228037 A G 0.119160 -2.8014e-05
1:225237950 G A 0.037789 1.1678e-05
1:225240508 C A 0.059684 1.0710e-05
1:225241780 A G 0.076394 8.3022e-06
1:225263929 A G 1.924391 1.0543e-05
1:225268106 A C 0.079688 -1.0536e-05
1:225270409 T A 1.767041 3.4300e-06
1:225271596 A G 0.081541 8.7063e-06
1:225272284 A G 0.043909 1.0157e-05
1:225272982 G A 0.840123 -2.8953e-06
1:225280478 G T 0.040410 1.6330e-05
1:225288534 C A 0.076217 -1.4501e-05
1:225304282 T C 0.647935 2.6494e-05
1:225304331 G A 0.072525 -1.2421e-05
1:225362509 A G 0.078767 -1.2284e-05
1:225380564 G A 0.028147 3.4101e-06
1:225410460 A G 0.219170 -1.9437e-05
1:225418456 A G 0.303196 -2.2692e-05
1:225418903 A G 0.072777 -1.2185e-05
1:225436576 A C 0.361439 -3.1156e-05
1:225442953 A G 1.081603 -7.2563e-06
1:225451246 C T 0.033121 7.0722e-06
1:225452983 G A 0.143568 -1.8625e-05
1:225466144 G A 0.729344 -2.1772e-05
1:225495168 A G 0.100424 -3.9904e-05
1:225507078 G A 0.139624 -1.2712e-05
1:225520316 G T 0.024669 7.7484e-06
1:225521101 C G 0.101621 -4.4455e-05
1:225524472 G T 0.455148 3.9225e-05
1:225526592 T C 0.410481 -2.3821e-05
1:225528189 T C 0.046316 2.6800e-05
1:225528340 T C 0.094525 -6.0421e-07
1:225534348 A G 0.863803 9.1450e-06
1:225535523 A G 0.080358 1.4518e-05
1:225535561 T G 0.359786 4.2222e-05
1:225538746 C T 0.657247 -6.2351e-05
1:225539363 A G 0.093679 5.5319e-07
1:225549008 C T 0.202993 -1.9207e-05
1:225555856 T C 1.105459 4.1352e-05
1:225560137 G A 0.188139 -1.2618e-05
1:225569241 G T 1.292973 1.3413e-06
1:225577648 T C 1.183655 1.9301e-05
1:225580093 C G 0.099860 -3.9467e-05
1:225583867 C T 1.550989 5.3611e-06
1:225585469 T C 0.220679 3.6775e-05
1:225586274 T G 0.067245 4.0515e-05
1:225591416 G A 0.026022 -2.8584e-07
1:225595690 G A 1.669561 -9.0915e-06
1:225601647 T C 1.314980 1.1150e-05
1:225610240 C T 0.587228 -5.1549e-06
1:225610492 T C 1.742280 -2.4132e-07
1:225612875 A G 0.178807 1.5658e-05
1:225614331 T C 0.070750 3.7528e-05
1:225618159 A G 1.336290 -3.7506e-06
1:225620217 G A 1.547385 5.6514e-06
1:225623076 T C 1.782462 3.6415e-06
1:225632485 G A 0.201626 5.5091e-06
1:225647987 G A 0.224028 -1.2993e-05
1:225650503 A C 0.026733 6.7610e-07
1:225653214 T C 0.118266 4.2627e-05
1:225657963 T C 0.052884 -3.7393e-05
1:225675459 G A 1.406649 1.7405e-05
1:225715299 C T 0.102763 1.4505e-05
1:225721809 T C 0.102562 -4.0361e-06
1:225722821 C A 0.544590 -1.5651e-06
1:225737235 C T 0.169631 -1.6438e-05
1:225737632 T C 1.407023 2.0551e-05
1:225737864 C A 0.097055 2.4446e-05
1:225749966 T C 0.023724 -1.0787e-05
1:225759643 G A 0.240850 3.5813e-05
1:225761063 T C 0.050545 2.4462e-05
1:225798282 C T 0.045517 7.3766e-06
1:225801051 A C 0.188160 -8.8039e-06
1:225809505 T C 0.080640 6.7778e-06
1:225823085 A G 0.098727 -1.0158e-05
1:225829223 A G 0.029497 -4.5909e-06
1:225838653 G C 0.078760 1.0771e-05
1:225842944 A G 0.108876 -1.8492e-05
1:225851222 C A 0.260107 -1.4944e-05
1:225854495 C T 0.112952 1.8752e-05
1:225855349 G A 0.618571 -7.1035e-06
1:225859141 G T 0.440688 4.5659e-06
1:225862060 G A 0.281159 -1.8323e-05
1:225865578 A G 0.872367 -5.2544e-06
1:225868391 G A 0.244114 -6.6824e-06
1:225870230 C A 0.088606 1.2566e-05
1:225870595 T C 0.046064 -4.5291e-06
1:225875917 A G 0.406911 2.1935e-06
1:225876914 A G 0.033862 -3.5898e-06
1:225878525 T C 0.104881 -5.3685e-06
1:225881238 G A 0.603197 -1.5340e-06
1:225883327 G A 0.134262 1.5045e-05
1:225885157 T C 0.831063 -5.5906e-06
1:225889445 C T 0.568185 5.5085e-06
1:225895509 T C 0.076680 9.6923e-06
1:225898043 T C 0.043174 -2.7617e-05
1:225907774 C T 0.804442 2.7609e-05
1:225908410 T C 0.050729 2.2315e-05
1:225909815 T C 0.111212 9.2976e-06
1:225912620 G A 0.224636 -4.8040e-06
1:225914431 A G 0.215600 -1.3584e-06
1:225918277 G A 0.194878 -4.8770e-05
1:225924711 G A 0.441916 2.0129e-05
1:225924993 A G 0.064522 1.6429e-05
1:225935742 T C 0.073321 -1.0521e-05
1:225944209 T C 0.180973 -5.8501e-06
1:225954108 T G 0.031588 9.2042e-06
1:225955919 C T 1.413820 4.4114e-05
1:225956849 T C 0.131264 1.2166e-05
1:225958099 G A 0.229049 3.9894e-06
1:225961657 G T 0.035987 1.1494e-05
1:225968777 C G 0.061938 -6.0626e-06
1:225969072 A G 0.751487 1.6360e-05
1:225970284 A G 0.486090 8.5418e-08
1:225973777 T C 0.220258 2.2677e-05
1:225990287 A C 0.192161 3.3936e-06
1:225991786 A G 1.607422 7.8414e-05
1:225991836 G A 0.956758 5.2207e-06
1:225991944 C T 0.034998 1.9472e-06
1:225995211 A G 0.616259 4.2015e-05
1:226004162 A C 0.752146 1.1670e-05
1:226007343 C T 0.106622 9.1983e-06
1:226012717 C T 0.268317 -2.3971e-06
1:226015359 T C 0.546358 9.7366e-07
1:226018528 T C 0.142198 1.0080e-05
1:226019500 C T 0.049168 1.1291e-05
1:226019633 C T 0.599718 -2.0649e-05
1:226019653 A G 0.287897 9.8569e-06
1:226019774 C G 1.414823 1.0668e-05
1:226024797 C T 1.558149 9.1683e-06
1:226026406 G A 0.401431 1.3869e-05
1:226027201 G A 0.675929 1.3487e-05
1:226027659 T C 0.073786 2.6168e-05
1:226032229 T C 0.203279 3.7122e-05
1:226033030 C G 0.073841 2.8082e-05
1:226037955 A C 0.127051 -2.4519e-06
1:226040404 T C 0.225163 7.2116e-06
1:226044979 C T 0.123954 -3.7139e-05
1:226054333 A G 0.348815 2.7360e-06
1:226054714 A G 0.573832 1.7798e-05
1:226059115 T C 0.059844 6.4388e-06
1:226065455 A G 0.051664 3.3572e-06
1:226067862 A G 1.267600 -1.0576e-05
1:226071994 A G 0.224038 9.6351e-06
1:226074563 G T 0.738989 -2.0847e-05
1:226078915 G A 0.614810 1.6579e-05
1:226086336 G C 1.346806 -3.8434e-06
1:226093362 C T 1.125552 -4.1132e-05
1:226096417 A G 0.054006 -1.3100e-06
1:226105065 T C 1.900664 1.4451e-05
1:226105905 T C 0.095379 -2.0294e-06
1:226107787 C T 0.280128 9.2428e-06
1:226108899 G T 0.198839 3.0464e-05
1:226111945 C T 0.113214 -3.3417e-06
1:226113729 G A 0.024958 9.6915e-06
1:226114499 A G 0.440845 2.3788e-05
1:226114746 T C 0.072423 2.1266e-06
1:226132043 T C 0.055760 8.6974e-07
1:226133001 G A 0.068374 -3.3516e-05
1:226133634 C G 0.089130 1.2894e-05
1:226134467 T A 0.073188 1.5292e-06
1:226139858 A G 0.085842 1.4204e-05
1:226143348 C G 0.181214 1.7865e-05
1:226144247 A G 0.075469 -5.7593e-06
1:226146348 C T 1.881067 4.7066e-05
1:226166497 C G 0.852040 -2.1545e-05
1:226184960 C T 0.038231 -9.4344e-06
1:226188630 C G 0.220336 -2.4006e-05
1:226189591 C T 0.021456 1.2790e-06
1:226208498 G A 0.070584 -1.0866e-05
1:226208638 C T 0.179715 2.9544e-05
1:226209989 G A 0.108845 2.4072e-06
1:226233834 A C 1.152319 -3.6040e-05
1:226235714 C G 0.036616 1.3370e-06
1:226236766 A C 0.330895 6.4862e-06
1:226246473 C A 0.084319 6.3960e-06
1:226259804 C T 0.153325 2.1936e-05
1:226266029 G A 1.493158 -3.4955e-05
1:226274735 T G 0.106503 -6.3770e-06
1:226305741 G A 1.798200 6.4278e-05
1:226313525 C T 0.760809 3.8400e-05
1:226316367 A C 0.090122 2.6928e-05
1:226316852 T C 0.044915 -2.7365e-05
1:226326080 G A 0.040964 -1.6152e-05
1:226331668 T C 0.023574 -2.4487e-06
1:226331772 A G 0.893637 2.3234e-05
1:226336861 A G 0.042239 -4.5251e-07
1:226346856 G A 0.031642 -3.6210e-06
1:226350367 C T 0.421054 -3.8853e-05
1:226357792 A C 0.322575 -1.8900e-05
1:226365910 C T 0.042205 -1.5156e-05
1:226389527 A C 0.097544 1.1140e-05
1:226396673 T C 0.057314 1.0644e-05
1:226404531 T C 1.174496 -6.0043e-05
1:226408675 C A 0.473160 1.1894e-05
1:226420536 G C 1.041216 5.1090e-06
1:226421157 G T 0.020423 -1.8993e-07
1:226432521 A G 1.349988 2.0410e-06
1:226434904 T C 0.040890 -3.0768e-06
1:226449221 G A 0.032645 1.0630e-05
1:226464539 A C 0.117586 1.1830e-05
1:226470227 G A 0.233551 -1.8878e-05
1:226477031 C A 0.099645 -3.6708e-05
1:226492280 C T 0.519755 1.2306e-05
1:226498784 C G 0.379906 2.8986e-05
1:226511303 C T 0.046078 -3.1923e-06
1:226521069 T C 0.125797 -2.6688e-05
1:226521192 T C 0.972954 -1.6266e-05
1:226527705 C T 0.541170 -6.9891e-06
1:226534670 T C 0.405089 -4.8688e-05
1:226536337 A G 0.049597 -2.0466e-06
1:226537868 T C 1.180357 -2.2288e-05
1:226539909 T C 0.065987 -1.5521e-05
1:226548554 G A 0.446519 -2.1346e-05
1:226554265 C T 0.064899 5.0147e-06
1:226555302 G A 0.306450 5.1741e-06
1:226555348 A G 0.109954 3.6511e-06
1:226560976 G T 0.037044 -8.8998e-06
1:226564691 C T 1.358950 -5.6114e-06
1:226568665 C T 0.323901 1.1134e-05
1:226591587 A G 0.143262 1.2169e-05
1:226601245 C T 0.020824 1.6757e-07
1:226607112 T C 0.048971 -2.0109e-05
1:226610512 G C 0.337925 1.2475e-05
1:226612949 G A 1.512180 -7.9866e-06
1:226617469 C T 1.583182 -8.6625e-06
1:226628683 A G 0.051966 1.0012e-05
1:226631272 T C 1.005586 -3.1548e-05
1:226637571 G T 0.944522 -1.8884e-05
1:226642082 G C 0.076115 -1.7441e-05
1:226645062 A C 0.484386 7.1031e-05
1:226650581 C T 0.260593 4.2394e-06
1:226655011 G A 0.425382 -1.7918e-05
1:226657097 G T 0.107842 2.9342e-06
1:226676299 C T 0.201807 -3.7105e-05
1:226694622 G A 1.902095 -8.0662e-06
1:226694739 C T 0.917167 -5.6777e-05
1:226697461 G A 0.120490 -2.2643e-05
1:226703467 T C 1.476268 3.2089e-05
1:226704624 C T 0.421605 6.6487e-06
1:226705690 G A 0.626400 9.5232e-07
1:226707616 G A 0.037816 -5.0386e-06
1:226709096 T C 0.792866 4.0482e-05
1:226710040 A G 0.037024 -1.4221e-05
1:226714566 G A 0.089674 3.7615e-06
1:226714603 C T 0.049413 -4.7834e-06
1:226718230 C T 0.075048 -3.2519e-05
1:226721957 C T 0.039887 1.3960e-05
1:226729545 T C 0.108189 1.7316e-05
1:226731579 G A 1.617840 1.0874e-05
1:226742313 A G 1.969466 4.7405e-07
1:226748058 C T 0.032577 -2.7842e-06
1:226748563 C T 0.213322 1.3527e-05
1:226748670 C T 1.772967 7.4542e-06
1:226762116 C T 0.087039 -6.3809e-06
1:226764667 T C 1.054244 3.7446e-04
1:226771482 A G 0.033400 -6.5100e-06
1:226771626 G C 0.022078 4.6079e-07
1:226771712 G A 0.043963 -1.8562e-06
1:226772077 A G 0.044286 -8.4604e-07
1:226774876 A G 1.330646 1.7693e-05
1:226777312 G A 0.174289 -3.0373e-06
1:226778158 T C 0.914855 1.7045e-05
1:226786012 G A 0.168468 1.6130e-05
1:226792326 T C 0.033794 5.8748e-05
1:226793834 A G 0.026264 -6.4605e-06
1:226795975 C T 0.935420 1.1447e-06
1:226797522 C T 1.352932 -2.9063e-05
1:226797672 C T 0.645939 5.5531e-06
1:226804603 G A 0.436320 -6.7008e-06
1:226817467 C T 1.386594 1.1336e-05
1:226818015 G A 0.299779 2.3860e-05
1:226819139 T C 0.043885 -5.1406e-06
1:226819760 A C 0.022684 5.9727e-06
1:226832065 T C 0.055217 3.0434e-06
1:226832217 G A 0.109569 -1.0856e-05
1:226844491 T C 1.516317 3.0418e-06
1:226844678 T C 0.284813 -3.0709e-05
1:226855889 C G 0.412990 9.2191e-06
1:226858284 C T 0.350206 -4.8533e-05
1:226864958 A G 0.311662 -8.7001e-07
1:226865937 T C 0.023948 1.1880e-05
1:226872484 G A 0.117800 -5.5680e-07
1:226898992 G A 0.600021 3.7415e-05
1:226900415 A G 0.495698 8.4135e-06
1:226905381 A G 0.171912 -2.3193e-06
1:226907849 C T 0.033033 1.7759e-06
1:226910041 G A 0.069407 -3.9247e-06
1:226910480 G A 0.020001 2.2727e-05
1:226910570 C T 1.010519 -2.7994e-05
1:226912135 A G 0.777063 -2.0534e-05
1:226915351 A C 0.074035 -1.8380e-05
1:226916385 T C 0.353432 -3.1461e-06
1:226923264 A G 0.556252 -2.9807e-05
1:226923938 C A 0.911972 -3.7972e-05
1:226937469 C G 0.778658 -3.6026e-05
1:226958336 G A 0.035249 3.4803e-06
1:226965334 G A 1.050899 1.3023e-05
1:226971029 T C 0.909772 -2.1008e-05
1:226975732 C A 0.024669 4.3611e-06
1:226987241 A G 0.032190 2.2545e-06
1:226990877 T C 0.815175 2.2479e-05
1:226998096 A G 0.023425 -3.7661e-06
1:227012411 T C 0.407159 5.5982e-05
1:227015552 G T 0.544754 -1.9023e-06
1:227037213 T C 0.039985 -1.6423e-06
1:227051948 C T 0.073066 -8.1580e-06
1:227061422 G A 0.039802 -6.0034e-05
1:227069677 C T 1.549272 -5.2795e-05
1:227071766 C T 0.511204 -2.7366e-07
1:227074681 T C 0.078995 3.7533e-06
1:227078509 G T 0.041070 -1.1948e-05
1:227079222 G C 1.036565 -4.5509e-05
1:227085155 A G 0.810371 -2.1170e-05
1:227088591 A G 0.377486 8.0991e-06
1:227098588 G A 0.475428 -1.7427e-06
1:227103413 A G 0.561464 -4.7892e-06
1:227104807 G A 1.037480 -5.8933e-06
1:227105053 C A 0.540956 -8.0836e-06
1:227111521 G A 0.161131 1.8635e-05
1:227112441 C T 0.232262 1.8929e-05
1:227112524 A G 0.151554 -4.7610e-05
1:227118455 T G 0.049076 -1.9317e-06
1:227121099 G A 1.040135 -1.3649e-05
1:227126510 C T 0.097031 -3.3267e-06
1:227139143 C T 1.011474 7.5319e-06
1:227142297 A G 0.069550 -4.6682e-07
1:227151862 C T 0.036514 -5.1778e-06
1:227156994 T A 0.069951 1.2967e-05
1:227166817 A G 0.076659 1.6882e-05
1:227170648 T C 0.044752 -9.3789e-07
1:227173731 T C 0.055138 7.6828e-08
1:227173892 A T 1.019879 7.1751e-06
1:227176416 G T 0.080746 -8.0041e-06
1:227178948 A G 1.448824 7.5644e-06
1:227182033 A G 1.793862 6.3222e-06
1:227191011 G A 0.301925 -2.4904e-06
1:227195728 T C 0.944127 1.1711e-05
1:227198737 C G 0.036099 1.7903e-05
1:227198775 G C 0.502331 2.4549e-05
1:227206442 T C 0.268691 -1.0769e-05
1:227215967 G A 0.049767 8.1705e-06
1:227216775 T C 0.636637 8.4391e-06
1:227220318 T C 0.053785 3.1646e-06
1:227221683 A G 0.146461 2.2416e-05
1:227246243 T C 0.047502 -6.4287e-06
1:227263016 A T 0.214444 -1.7956e-05
1:227264480 C T 0.034481 -9.5115e-06
1:227266113 A G 0.288594 6.6227e-06
1:227302119 T G 0.044191 1.8382e-06
1:227307789 C A 0.057399 -8.2359e-06
1:227309961 G A 0.533714 1.4218e-05
1:227311310 T C 0.287921 7.7830e-06
1:227313842 A G 0.026624 6.0476e-06
1:227324308 C T 0.753707 3.3972e-06
1:227328649 T C 1.902082 1.4698e-05
1:227331101 G A 0.145744 1.4329e-05
1:227339895 A C 0.370887 -1.8576e-05
1:227346126 A G 0.027086 3.3607e-07
1:227351712 G T 1.423390 -1.2876e-05
1:227382171 C T 0.026219 2.8005e-06
1:227411229 A G 0.031482 -1.8626e-05
1:227418130 C T 1.039873 -1.5334e-05
1:227447811 A G 0.031323 3.6030e-06
1:227448484 G A 0.300157 -2.4039e-06
1:227453739 A G 0.281213 6.9376e-06
1:227472964 C A 0.569205 1.1846e-05
1:227476754 C T 0.376432 -1.7193e-05
1:227483194 T C 0.146556 2.3343e-05
1:227494976 T C 0.142021 -1.1505e-05
1:227504794 C T 0.288693 8.5690e-06
1:227511243 T C 0.081055 -7.7172e-06
1:227511478 T C 0.031901 1.8559e-05
1:227520557 A G 0.117603 9.3374e-06
1:227528802 T G 0.094437 -1.1332e-05
1:227532129 A G 1.588455 1.1789e-05
1:227533949 G C 0.035637 -3.9948e-05
1:227543027 C T 0.772453 2.6026e-06
1:227544762 T C 0.083306 1.0108e-05
1:227544954 G T 0.517722 -1.4821e-05
1:227552494 T C 0.256149 2.3382e-05
1:227561228 A G 0.043582 -5.3960e-06
1:227563126 C T 0.309649 -8.2923e-06
1:227565314 T C 0.309785 2.4051e-06
1:227571619 A G 0.241483 2.2283e-05
1:227583800 G A 0.670350 -1.5892e-05
1:227596280 G A 1.162379 3.1523e-05
1:227597285 T C 1.715244 3.3512e-06
1:227602870 A G 0.038459 -2.1621e-06
1:227603016 T C 0.288023 1.8078e-05
1:227603477 C T 0.057239 -7.9252e-06
1:227608904 A G 0.123958 -2.9006e-05
1:227609371 A C 0.582101 -4.5878e-05
1:227613510 C T 0.223328 2.1462e-05
1:227616266 A G 0.030925 1.2964e-05
1:227643146 T C 0.047577 1.2936e-05
1:227647723 A G 0.251706 1.3131e-05
1:227654294 G A 0.340931 -4.4143e-06
1:227656952 A G 0.040172 -9.3336e-06
1:227668181 A G 1.596319 4.1844e-05
1:227677791 G C 0.583199 -8.3897e-06
1:227688520 T C 0.036215 6.1428e-06
1:227689715 A G 0.089378 5.0444e-07
1:227696033 C T 1.252382 1.1002e-05
1:227724886 C T 0.107363 9.3963e-06
1:227725407 A C 0.051484 -1.6414e-05
1:227729224 T C 0.064223 -1.9931e-05
1:227732069 T C 0.190407 2.1332e-05
1:227735114 T C 0.367585 -8.2833e-07
1:227749587 G C 0.382290 -2.8462e-06
1:227753972 T C 0.036551 1.4066e-05
1:227770541 G A 0.060663 -1.6067e-06
1:227797950 G A 0.388637 -1.3932e-05
1:227809871 A G 0.058797 -9.7382e-06
1:227831176 A G 0.404538 -1.2333e-05
1:227834400 A G 1.165551 -4.8523e-06
1:227839081 G A 0.390225 1.3235e-05
1:227894534 T C 0.065674 4.0903e-05
1:227912474 A G 0.473884 -3.0247e-05
1:227920103 A G 0.357791 -1.8518e-06
1:227928494 T G 0.031343 -1.6766e-06
1:227934606 G T 0.213400 1.3092e-05
1:227935444 G A 0.831763 -2.8882e-05
1:227936359 T C 0.035810 6.9912e-06
1:227945366 C T 0.090065 1.8388e-06
1:227947434 A G 0.211676 1.0829e-05
1:227954677 T C 0.210687 1.0072e-05
1:227954742 T C 0.097677 -2.5045e-05
1:227956204 A G 0.020158 -5.3815e-06
1:227960342 T C 0.056080 -2.0308e-05
1:227963491 T G 0.347887 -8.9604e-07
1:227971095 C A 0.024907 -1.5146e-05
1:227979665 T C 0.092275 2.4216e-06
1:227985136 C T 0.031486 -1.4245e-05
1:227985252 C T 0.335124 -3.2374e-05
1:227992170 C T 0.058997 -1.5800e-06
1:227993113 T C 0.184236 -2.4561e-06
1:228003839 T C 0.291253 1.3376e-05
1:228004966 A C 0.069380 -1.9904e-05
1:228006435 C T 0.459105 -3.6339e-05
1:228021541 C T 1.082884 2.2497e-05
1:228023018 A G 0.029378 -2.2406e-05
1:228029955 G A 0.217799 -6.7921e-06
1:228036755 C T 1.085169 9.5788e-06
1:228036805 G A 0.066507 1.1027e-05
1:228046036 T C 0.226748 -6.1895e-06
1:228047097 C T 1.675103 5.2461e-05
1:228050227 C A 0.201681 1.6109e-05
1:228051819 A G 0.021504 -1.5370e-05
1:228057357 T C 0.053897 -1.0132e-06
1:228081604 T G 0.216759 -2.1431e-05
1:228087570 G T 0.246382 1.9287e-05
1:228088734 T G 0.241194 -9.0326e-06
1:228095218 A G 0.244692 -1.1641e-06
1:228098243 T C 0.024696 -1.1171e-05
1:228099274 T C 0.279894 -2.5611e-05
1:228101119 C A 0.933924 3.4904e-05
1:228104559 T C 0.386189 2.8936e-05
1:228105311 A G 1.178331 1.2334e-05
1:228108709 T G 0.239898 -3.6560e-06
1:228110734 A G 0.458248 9.4327e-06
1:228122140 C T 0.072301 2.3556e-07
1:228124814 A C 0.039786 8.0708e-06
1:228126470 G A 1.067000 -8.0209e-06
1:228135203 A G 0.111480 1.2343e-05
1:228147794 C T 0.217793 6.3322e-06
1:228150237 A G 0.197210 5.6300e-06
1:228179586 C G 0.201912 2.6521e-06
1:228189855 C T 1.195225 1.6443e-05
1:228202931 T C 0.025386 -1.5897e-05
1:228204651 A G 0.105218 -5.2353e-06
1:228209280 G T 0.218986 1.5381e-05
1:228217361 C T 0.199264 1.9484e-06
1:228226674 C T 0.038782 -1.2987e-05
1:228239909 G A 0.091187 5.5665e-06
1:228251266 A G 0.193742 2.4678e-05
1:228259992 A G 0.080504 1.6895e-05
1:228261315 T C 0.046935 -1.8744e-05
1:228265522 A G 0.029153 -6.6625e-06
1:228282695 T C 0.755825 -9.7633e-06
1:228282830 G A 0.079865 6.4580e-06
1:228286320 T C 0.027239 -2.0982e-05
1:228287600 G A 1.311890 2.7985e-05
1:228289843 T C 0.368014 8.4643e-06
1:228290033 C T 0.031652 -7.5828e-07
1:228290051 G T 0.020562 5.8556e-06
1:228294300 C T 1.181044 1.8537e-05
1:228324167 C A 0.204465 2.2636e-05
1:228331503 A G 0.184005 9.1901e-06
1:228340680 T C 0.027627 -6.5890e-06
1:228362682 A G 0.721643 -2.8217e-05
1:228363750 T G 0.097493 1.3972e-06
1:228374455 C T 0.038642 -1.2717e-05
1:228383202 C T 0.696304 1.5508e-06
1:228384655 T C 0.209160 1.6113e-05
1:228402508 T C 0.790119 -3.9243e-05
1:228410234 A G 1.504472 -6.4265e-06
1:228411159 C T 0.043841 -4.8736e-05
1:228454023 T G 0.572387 1.4659e-05
1:228464276 C T 1.384935 -2.5809e-05
1:228464303 T G 0.054217 6.6737e-07
1:228467711 A G 0.034909 1.1953e-05
1:228468244 A G 0.034899 1.0089e-05
1:228469801 C G 0.043973 -3.3231e-05
1:228469870 T C 0.034488 7.0601e-06
1:228471379 C G 0.757015 -4.5164e-05
1:228476366 T G 0.034821 9.6355e-06
1:228479241 G A 0.378298 -5.2900e-05
1:228482059 A G 0.088562 3.0991e-07
1:228486099 T C 0.047720 -1.4449e-05
1:228489059 A G 0.271962 -5.5383e-05
1:228492220 T C 0.031064 7.3587e-06
1:228494790 A G 1.017890 1.4327e-05
1:228503711 A G 0.083234 -2.7706e-05
1:228505204 A G 0.382011 -4.2864e-05
1:228505727 T C 0.035181 1.0270e-05
1:228505739 A G 0.344303 -5.5039e-05
1:228509427 G A 1.400139 -1.4188e-05
1:228512360 A C 0.039438 4.5713e-06
1:228512715 A G 1.018250 1.6933e-05
1:228516633 A G 0.184471 1.3618e-05
1:228520995 A G 0.023826 1.6391e-05
1:228531797 A G 0.091785 5.1718e-06
1:228539300 A G 1.102960 -1.7070e-05
1:228541437 T C 0.944345 -2.0947e-05
1:228547901 T C 0.601004 1.1618e-05
1:228550429 T C 0.071230 -2.0122e-06
1:228551984 A G 0.762978 1.1171e-05
1:228558892 T C 0.119942 5.9329e-06
1:228559654 A G 0.020725 -7.6785e-06
1:228559967 T C 0.023935 -6.3130e-06
1:228559994 T C 0.979251 2.1915e-05
1:228565329 A G 0.049284 -1.3726e-05
1:228568159 C T 0.158496 9.9738e-06
1:228593619 C T 0.068843 8.3038e-06
1:228602513 T C 0.021069 6.8353e-07
1:228602564 T C 0.021330 3.3779e-06
1:228617493 G T 1.799669 2.6042e-06
1:228623635 T C 0.103419 -6.0803e-06
1:228633067 C T 0.027369 2.1533e-06
1:228644267 C T 0.035763 -8.9312e-06
1:228651457 G A 1.627264 -1.1323e-05
1:228658714 C G 0.039122 -2.2054e-05
1:228660471 T C 0.039149 -1.9883e-05
1:228663659 A G 0.306021 1.2130e-05
1:228681749 T C 1.122530 9.3049e-06
1:228682535 A G 0.040907 -4.3588e-06
1:228683302 A G 0.023160 2.4157e-06
1:228687796 A G 0.219010 -2.7550e-05
1:228690292 C T 1.660259 -7.7216e-06
1:228698311 A C 0.081657 -3.5904e-05
1:228699477 C T 1.258220 2.5731e-07
1:228700913 A G 0.047006 -8.9840e-06
1:228715339 A G 0.348931 -1.7803e-05
1:228715705 G A 0.901813 1.1228e-05
1:228727961 T C 0.416958 -5.1683e-07
1:228740515 A G 0.052357 1.3186e-06
1:228741147 G A 1.675837 -2.8460e-06
1:228799076 G A 0.132267 -1.0291e-05
1:228824848 T C 0.369540 2.6721e-06
1:228827672 G A 0.176539 -8.4456e-06
1:228836176 A G 0.032869 -4.6629e-06
1:228849228 G A 0.807815 -2.5298e-06
1:228856469 T C 0.150782 -1.7968e-05
1:228860992 T C 0.068785 -1.6323e-05
1:228863034 A G 0.041542 -5.7885e-06
1:228868136 A G 0.084513 -2.0635e-05
1:228876434 A G 0.195605 4.3117e-06
1:228880626 A G 0.048383 -1.4406e-05
1:228884358 G A 0.394876 5.9014e-06
1:228888217 A G 0.025346 2.7853e-05
1:228894703 C A 1.119218 1.3771e-06
1:228898366 C T 0.042926 2.6382e-06
1:228903629 A G 0.044918 -6.7327e-06
1:228904608 T C 1.040322 9.1797e-07
1:228907642 C T 0.090677 -6.8032e-06
1:228915602 T C 0.408482 -1.3221e-06
1:228917051 G A 1.791445 1.7568e-05
1:228919734 G A 0.403185 1.0301e-05
1:228920852 T C 0.176648 8.8007e-06
1:228922233 T G 0.137030 1.2481e-05
1:228922621 C T 0.065817 -1.4939e-06
1:228931384 T C 1.346150 1.7899e-05
1:228931831 G A 0.035586 -2.8256e-07
1:228935399 A G 1.308898 1.5902e-05
1:228936075 T C 0.066824 -2.9700e-05
1:228940615 G A 1.187150 2.4511e-05
1:228943744 T C 0.566264 -3.9685e-06
1:228947767 A G 0.110100 -2.1051e-06
1:228953387 G A 0.086481 -7.6760e-07
1:228956680 A C 0.054506 1.3490e-05
1:228958748 T C 0.022503 -8.8028e-06
1:228959467 T C 0.793614 -1.4090e-05
1:228973653 T C 0.182472 -9.4448e-06
1:228979238 C T 0.029323 -7.5856e-06
1:228985105 G A 0.142459 -1.0405e-05
1:228989201 T C 0.504540 -1.9497e-05
1:228996775 C T 1.943468 1.3655e-05
1:228997835 G T 0.676874 -2.8397e-05
1:228997896 A G 0.124029 4.6441e-06
1:229002710 G T 0.031924 -1.3858e-05
1:229005833 G A 0.032727 -3.4907e-06
1:229011231 G A 0.539480 8.9057e-07
1:229018195 T C 0.043729 -6.5276e-06
1:229019148 T C 0.203180 3.2420e-06
1:229027438 T C 0.656635 -8.7990e-06
1:229033287 G C 0.136312 -2.1052e-06
1:229034930 G T 0.038982 -5.9134e-06
1:229038213 T C 0.043511 4.7742e-06
1:229039876 C T 0.521230 -8.8644e-06
1:229042235 A G 0.041097 -1.2996e-05
1:229042787 C T 0.096579 1.3348e-05
1:229045448 C T 0.031523 6.0075e-06
1:229047317 G T 0.087518 1.1261e-05
1:229049984 G T 0.665729 2.9542e-06
1:229050091 T C 0.065576 -1.8250e-05
1:229053956 A G 0.025873 5.8818e-06
1:229055275 G A 0.396324 -4.9437e-06
1:229056890 G T 0.283256 -5.0165e-06
1:229061710 G A 0.077601 1.0023e-05
1:229063219 G A 0.564180 -2.5113e-06
1:229065139 G T 0.030367 -6.3444e-06
1:229066925 G C 0.391802 -1.7236e-05
1:229074968 T C 0.297066 5.2647e-05
1:229075375 A G 0.034263 7.8357e-06
1:229076166 G T 0.061455 -1.8390e-05
1:229076633 T C 0.224959 2.9994e-05
1:229076758 G A 1.388175 -1.2709e-05
1:229076902 G T 0.101073 -1.1186e-06
1:229089193 A C 0.782918 1.6766e-05
1:229093925 G A 0.509895 -9.2755e-06
1:229097880 T C 0.041440 3.7898e-06
1:229098818 A G 0.088100 -7.1366e-06
1:229100364 C T 1.389167 -1.5290e-06
1:229104679 C A 0.115142 -1.5847e-05
1:229106359 T C 0.048308 -2.2408e-05
1:229108845 T C 0.026978 1.6766e-06
1:229112093 T C 1.072001 -1.6609e-05
1:229112266 A G 0.638459 1.1000e-05
1:229113330 A G 0.051069 -1.7456e-05
1:229114198 A G 0.989556 -1.1546e-06
1:229115001 T C 0.055251 -5.1099e-06
1:229115603 T C 0.183247 -2.4616e-06
1:229119806 T C 0.863150 -9.0540e-07
1:229119969 G A 1.042624 -7.8426e-06
1:229121587 A G 0.092921 2.0925e-06
1:229124114 T G 1.151608 7.9525e-06
1:229125574 T C 0.027209 6.5207e-06
1:229127034 C A 0.021028 -2.1559e-05
1:229129788 A G 0.564435 5.5690e-06
1:229130203 A G 0.102260 -1.3394e-05
1:229134598 C T 0.042987 -6.2612e-06
1:229134840 A G 0.060629 2.2635e-05
1:229135018 T C 0.039074 -3.6979e-07
1:229141933 G A 1.696253 1.7961e-05
1:229142111 A G 0.866751 6.6709e-06
1:229145883 G A 1.558043 2.3491e-06
1:229149821 A G 0.468047 -1.9086e-06
1:229150832 A G 0.033733 -6.5028e-07
1:229155165 A G 1.276460 2.5750e-07
1:229157752 C T 0.405725 -4.7585e-05
1:229159000 A G 0.208399 -4.1953e-06
1:229159015 T C 1.417593 -1.4613e-05
1:229164983 T C 0.023853 -5.3788e-06
1:229173721 G A 0.033716 7.1816e-06
1:229181277 T G 0.078896 -4.2862e-06
1:229195461 T C 0.060211 1.4534e-05
1:229195620 A G 1.185447 -5.1797e-05
1:229197762 A G 0.093954 5.2536e-06
1:229201376 G A 0.028613 -1.7879e-06
1:229205771 G A 0.056386 5.7763e-07
1:229212794 T C 0.027756 4.9176e-06
1:229214718 T A 0.575716 4.3705e-05
1:229217448 C T 0.435891 -5.8961e-06
1:229221155 T C 0.301364 1.2222e-05
1:229224247 G A 0.054373 9.1703e-06
1:229224754 G A 0.376558 6.2585e-06
1:229224789 T C 0.057913 -2.2480e-06
1:229226323 A G 0.066888 3.3953e-06
1:229230805 C T 1.444578 -1.2434e-05
1:229233760 C T 0.354272 -2.6920e-05
1:229241275 G A 0.616796 1.5181e-05
1:229241554 T C 1.507723 1.8570e-05
1:229245249 C T 0.242775 -1.0175e-05
1:229245989 G A 0.030524 -9.0478e-06
1:229251778 T G 0.676160 -2.0649e-05
1:229253129 C A 0.385873 -1.5552e-05
1:229256632 G A 1.155576 -2.4532e-05
1:229257037 T C 1.888462 -1.8919e-06
1:229261813 C T 0.033638 2.6411e-06
1:229269540 A G 0.111637 -1.9517e-05
1:229272814 A G 1.468115 -6.1803e-06
1:229282932 C T 1.688784 -3.1697e-06
1:229283997 T C 0.583665 -9.5519e-06
1:229289494 T C 0.046044 -9.0756e-07
1:229290907 T G 0.328892 2.2390e-05
1:229291133 A G 0.045306 -8.7973e-08
1:229292432 T C 0.392873 8.8616e-06
1:229301277 T C 1.193018 2.1387e-05
1:229302355 A C 0.163616 1.7247e-05
1:229306916 T C 0.686227 -9.7115e-06
1:229316554 T C 0.799679 4.4264e-07
1:229319062 A G 1.576086 1.8377e-05
1:229322628 A G 0.029113 1.2806e-05
1:229326054 G A 0.097949 -1.1475e-05
1:229331831 A G 0.774316 1.5748e-05
1:229334294 G A 0.091146 2.3548e-05
1:229336778 C A 0.228716 1.1100e-05
1:229339176 G T 0.293228 1.0417e-05
1:229351939 A G 0.219329 1.8728e-05
1:229353415 C T 0.622868 4.5580e-06
1:229357393 G A 0.879537 8.8553e-06
1:229359199 G A 0.123730 5.8460e-06
1:229360505 C T 0.025723 -2.3976e-05
1:229363987 C T 0.039707 -2.0275e-05
1:229368417 A G 0.508284 -2.4868e-05
1:229370278 T C 0.294071 -4.8640e-06
1:229372113 A G 1.135952 2.0064e-05
1:229376066 T C 0.063053 -4.2089e-06
1:229378880 T G 0.276844 5.9904e-05
1:229381722 T C 1.254932 5.9568e-05
1:229387911 A G 0.317135 -8.7064e-06
1:229401392 G C 0.040924 -1.9700e-05
1:229407536 T C 0.115703 7.9340e-07
1:229410325 A G 1.313562 -1.6765e-05
1:229419251 G C 0.025553 -1.1276e-05
1:229421530 A G 0.029901 -1.1275e-05
1:229423763 G A 0.213250 -1.3762e-05
1:229430250 A G 0.418256 -1.1528e-05
1:229441364 G A 0.049818 2.6919e-06
1:229446832 A G 0.084628 2.1882e-05
1:229461326 C A 0.060336 1.5177e-05
1:229461882 C A 0.131104 4.0036e-05
1:229462625 T C 0.037959 8.0304e-06
1:229467399 C T 0.903591 5.2568e-06
1:229467984 C T 0.045915 8.8226e-06
1:229470181 T C 0.546793 2.5991e-06
1:229471199 C T 0.909096 6.4645e-06
1:229475097 C A 0.056651 1.7735e-05
1:229485908 T C 0.526384 2.0265e-05
1:229497581 G A 0.062098 1.4189e-05
1:229500328 A G 0.102127 8.5303e-06
1:229507615 T C 0.495575 1.1494e-05
1:229507651 C T 0.851601 -2.8789e-05
1:229508640 A G 0.048515 2.1189e-05
1:229511448 T G 0.026264 -1.3893e-05
1:229512370 C T 0.034117 1.0767e-07
1:229512663 T C 0.126688 1.7805e-05
1:229513086 A C 0.085094 -2.3781e-05
1:229515484 G A 0.090099 -1.3476e-06
1:229517696 T C 0.200811 1.7236e-05
1:229523214 A G 1.144373 1.3626e-06
1:229531424 T C 0.041131 2.7004e-06
1:229531845 T C 0.288257 -4.7077e-06
1:229533630 C T 0.563674 3.2496e-06
1:229542977 C A 0.070346 -5.5832e-06
1:229545085 A C 0.309754 -8.6578e-06
1:229546425 T C 0.607049 5.8882e-06
1:229555467 A G 0.051759 -1.3069e-06
1:229556168 A G 0.021701 -3.0673e-05
1:229556930 C T 1.071784 3.2078e-06
1:229561436 G A 0.998246 -1.5715e-05
1:229565802 T C 0.050923 -1.2148e-05
1:229565828 G A 0.806465 -8.6678e-06
1:229566066 C T 0.037843 -7.0086e-06
1:229569592 T C 0.343103 7.6687e-06
1:229575733 T C 0.333115 3.3201e-06
1:229576135 C T 0.061465 1.8267e-06
1:229579295 C T 0.127769 3.3808e-05
1:229600326 C T 0.035481 -6.4771e-06
1:229614961 C A 0.055927 8.0095e-06
1:229619516 C T 0.305583 1.9073e-06
1:229623338 C T 0.414027 -5.7200e-07
1:229631734 C T 0.412762 -1.2643e-06
1:229635083 C T 0.097432 1.5246e-05
1:229642740 T G 0.411154 -6.4641e-07
1:229644818 G C 0.173755 1.4296e-06
1:229654053 C T 0.058283 1.2815e-05
1:229662296 T C 0.075602 1.6420e-05
1:229663924 T C 0.092363 2.4855e-05
1:229665958 T C 0.025254 -4.3088e-06
1:229671229 T C 0.049002 6.0947e-06
1:229675054 G T 0.038734 -1.2974e-05
1:229681006 T C 0.273645 -2.3081e-05
1:229693078 A G 0.200341 -7.3590e-06
1:229693132 C T 0.449701 -3.4361e-06
1:229699074 A G 0.142956 -2.8102e-05
1:229699167 A G 0.096538 1.0445e-05
1:229699661 A G 0.035491 1.8058e-05
1:229714892 A G 0.083982 -2.5713e-05
1:229717979 C G 0.421360 -4.4472e-06
1:229721260 G A 0.403872 -2.7589e-06
1:229722032 C T 0.281196 5.0947e-06
1:229723901 T C 0.053534 1.4500e-05
1:229723938 G C 0.928148 2.9594e-05
1:229723975 T C 0.061170 -1.9889e-05
1:229724897 T C 1.577807 7.9542e-07
1:229732104 C A 0.122448 -1.3044e-05
1:229732134 C T 0.031734 1.7922e-05
1:229750036 T C 0.471103 -1.3818e-05
1:229752502 T C 0.032635 -6.3664e-07
1:229756435 A C 0.269565 1.2436e-05
1:229757130 C A 0.620359 9.4993e-06
1:229772693 G T 1.011199 1.3006e-05
1:229772932 G A 0.125124 -1.1533e-05
1:229781130 T C 0.043735 -8.5060e-06
1:229787055 A G 0.034495 -1.6042e-05
1:229790324 T C 0.126229 -1.8318e-05
1:229794047 C T 0.030360 1.5873e-05
1:229794223 C T 0.054625 -8.5414e-06
1:229799545 A G 0.170273 -3.9991e-06
1:229811840 C A 0.040584 -1.6493e-06
1:229828705 C A 0.034882 1.0892e-05
1:229829500 C T 1.749487 9.7229e-06
1:229831604 A G 0.597196 -6.5429e-06
1:229832283 C T 0.032054 2.4898e-05
1:229832654 T C 1.962191 7.1168e-06
1:229837185 G T 0.698861 -1.2567e-06
1:229844777 C T 1.936641 7.2020e-06
1:229844782 A G 0.031241 8.2268e-06
1:229845060 C G 0.096987 -7.2930e-06
1:229845181 T C 0.365787 7.4892e-06
1:229845969 C T 0.112034 8.9343e-06
1:229861220 T C 0.148545 1.6428e-05
1:229862576 A G 0.330548 4.8677e-07
1:229874998 T C 0.078689 2.1958e-05
1:229889411 A G 0.490486 -1.5489e-05
1:229907437 G A 0.031724 2.7834e-05
1:229908946 C T 0.416295 2.1036e-05
1:229912395 T C 0.151078 -1.6126e-05
1:229929298 G A 1.181588 1.1196e-05
1:229933511 A G 0.069414 -1.0676e-06
1:229935553 G A 0.139892 5.2451e-06
1:229935739 G A 1.147630 2.3713e-05
1:229939764 A G 0.053156 -7.3845e-06
1:229942723 T C 0.086508 -1.7735e-07
1:229946421 A G 0.043069 -6.1138e-06
1:229946430 G A 0.044323 -8.6554e-06
1:229955925 T C 0.031731 3.0864e-06
1:229958521 T C 0.060360 -1.1452e-05
1:229962784 A G 0.042855 -9.2603e-06
1:229963872 T C 0.079049 2.3216e-05
1:229964237 T C 0.125134 4.4802e-05
1:229967431 T G 0.039108 2.4430e-06
1:229981623 T G 1.024968 2.5541e-05
1:229986965 T C 0.051562 -4.2898e-05
1:229995746 A C 0.090799 4.1543e-06
1:229999879 T C 0.029969 -1.4006e-05
1:230005544 A G 0.022265 5.7407e-06
1:230011624 C T 0.034138 6.6841e-06
1:230013938 A G 0.296784 1.3742e-05
1:230028977 C T 0.087494 -1.2262e-05
1:230056781 C A 0.505659 1.1882e-05
1:230060419 G A 0.021470 -6.1641e-06
1:230070288 T C 0.141664 -1.5509e-05
1:230076169 C T 0.089014 9.2237e-06
1:230085699 A G 0.067728 3.7388e-06
1:230088676 G A 0.114105 -2.8553e-06
1:230109953 T C 0.098078 -9.7342e-06
1:230112343 T C 0.046408 2.2202e-05
1:230122133 G A 0.093016 2.3969e-05
1:230126509 G A 0.037820 -1.3949e-05
1:230128807 G A 0.037225 3.0827e-05
1:230137518 G A 0.154451 -7.2181e-07
1:230138864 T C 0.310781 5.4116e-05
1:230139749 C T 0.046618 -7.3101e-06
1:230147221 A G 0.039220 -8.2767e-06
1:230148897 A G 0.040077 -1.0596e-05
1:230150116 G A 1.817256 1.2456e-05
1:230150629 A G 0.064059 -1.1315e-05
1:230151883 T G 0.249261 5.0108e-05
1:230158037 C T 0.051290 8.6135e-06
1:230162569 C A 0.040536 1.6002e-05
1:230181150 A G 0.436884 1.2112e-06
1:230190054 T C 0.042800 2.3390e-05
1:230192848 C T 1.781099 -1.0272e-05
1:230196103 C T 0.069656 2.4606e-05
1:230196165 T C 1.757790 8.6910e-06
1:230205764 A G 0.146118 8.4161e-06
1:230206891 A G 0.185477 2.3731e-05
1:230207433 C A 1.575223 -9.3634e-06
1:230211473 T C 1.178569 -1.7810e-06
1:230211477 A G 0.098024 -7.5733e-06
1:230211766 G C 0.278983 -4.8297e-06
1:230211794 G A 0.172068 -5.2716e-07
1:230212484 T C 0.076302 2.4749e-05
1:230212533 A G 0.341342 1.2577e-05
1:230212581 A G 0.080549 -6.4605e-05
1:230213711 T C 0.110861 -9.9371e-06
1:230218472 A G 0.073208 -1.2600e-05
1:230221606 A C 0.095504 -5.6775e-06
1:230222862 T C 0.021463 -1.0132e-06
1:230231149 A G 0.045697 -6.4791e-06
1:230234761 A G 0.144169 -3.5735e-05
1:230237083 T G 0.124994 3.9666e-05
1:230238152 G A 0.037044 -1.4254e-05
1:230238507 G A 0.399078 -3.0678e-05
1:230240469 A G 0.797017 -2.5525e-05
1:230241124 C A 1.412235 -6.0555e-06
1:230241977 C G 0.126467 -5.9180e-06
1:230242323 A G 0.034348 8.3426e-06
1:230242361 A G 0.038959 -2.4080e-05
1:230242818 T C 0.149048 -3.8997e-05
1:230259718 A G 0.322303 4.2997e-06
1:230259882 G A 0.039996 -1.2943e-05
1:230265677 G T 0.097303 -4.2241e-05
1:230267209 T C 1.438961 -2.2177e-05
1:230270393 G A 0.318053 1.0752e-05
1:230272925 T C 0.796735 -4.4548e-06
1:230275697 A G 0.107628 -2.7476e-05
1:230279090 C T 1.599786 5.7945e-06
1:230279582 G A 1.618278 3.2976e-06
1:230280114 T C 0.064719 5.2147e-07
1:230280259 G C 0.928934 -3.2054e-06
1:230286220 T C 0.044303 -4.8437e-06
1:230287128 G T 0.481486 1.8713e-05
1:230291618 G A 0.256489 7.5485e-07
1:230294648 G A 1.968429 -3.0691e-06
1:230295789 T A 1.214610 1.8523e-05
1:230301729 A G 0.088477 1.0452e-05
1:230304988 G A 1.228699 1.5526e-05
1:230307549 C A 0.081293 -3.6002e-06
1:230311176 G A 0.316146 -1.5006e-05
1:230313437 T G 0.115427 2.8575e-06
1:230318266 T C 0.041627 2.0818e-05
1:230321492 G A 0.349237 1.6345e-05
1:230324067 G T 0.706116 4.4027e-08
1:230327008 T C 0.081735 7.2792e-06
1:230327568 T C 0.277201 -2.6696e-05
1:230327766 C T 1.150072 -2.3470e-05
1:230328258 A G 0.086379 -6.0359e-06
1:230333887 T C 0.041264 5.1719e-06
1:230335736 T C 1.963384 -1.9544e-05
1:230347732 A G 0.686213 -8.1955e-06
1:230349061 A G 0.837087 -1.5613e-05
1:230350599 G C 0.031323 7.7535e-06
1:230352085 A G 0.115268 -1.6775e-05
1:230355248 G C 0.597546 -1.4469e-05
1:230379953 G A 0.051868 3.3883e-05
1:230380898 A G 0.031799 -7.9160e-06
1:230383515 A G 0.241925 -6.7086e-06
1:230386622 G C 0.322103 -3.6579e-06
1:230387626 A G 0.074874 -2.3382e-06
1:230388306 T G 0.021235 -1.2228e-05
1:230392725 A G 0.071882 -5.8760e-06
1:230402539 T G 1.465052 -2.5726e-05
1:230407701 T C 0.034304 -1.3187e-05
1:230413313 C T 0.500059 8.7051e-06
1:230415025 G A 0.926197 3.5482e-06
1:230415148 A G 0.088769 1.6616e-06
1:230416110 T C 0.027552 4.4735e-07
1:230417560 G A 1.576049 -3.8238e-06
1:230418266 C T 0.021082 -1.3191e-06
1:230420544 G A 0.102049 -2.0900e-06
1:230423790 G A 0.418454 -3.5725e-06
1:230430380 G A 0.784604 -1.9301e-05
1:230435922 T C 0.706014 8.9232e-06
1:230436085 T C 0.891076 -2.6497e-05
1:230436267 T G 0.030925 -9.1466e-06
1:230436577 G A 0.329004 -2.2655e-05
1:230436932 C T 0.458299 -1.5274e-05
1:230437358 C T 1.424441 -7.1260e-06
1:230437824 A G 0.030347 -2.0857e-05
1:230439066 T G 1.122676 -3.5198e-06
1:230444834 A G 0.043640 1.5196e-05
1:230446609 C T 0.498883 1.0788e-05
1:230449521 T C 1.163606 -6.2411e-06
1:230449582 T G 0.243257 -3.7339e-06
1:230454674 A C 1.057358 -2.8273e-06
1:230460268 A G 0.056168 4.9912e-06
1:230460639 C T 0.083377 -2.0195e-05
1:230464352 C T 0.370839 2.4162e-05
1:230466024 G T 0.070560 -5.6111e-06
1:230468211 A G 0.036473 2.0497e-07
1:230469110 T C 0.045381 -1.4701e-07
1:230472540 T G 0.084197 -2.0141e-06
1:230474898 A G 0.953205 1.7461e-05
1:230484051 G A 0.021477 1.8121e-05
1:230484673 A G 0.342780 -4.0680e-06
1:230484922 C T 0.244546 2.8310e-05
1:230485680 T C 0.059412 -3.6266e-05
1:230488667 G A 0.066412 2.1826e-06
1:230495600 G A 0.114183 3.4855e-05
1:230498094 C A 0.122033 1.7357e-05
1:230501614 C T 0.102324 -7.5899e-06
1:230502633 A G 0.060092 1.0520e-05
1:230504323 A G 1.483598 -5.2342e-05
1:230508674 T C 0.038850 -1.5463e-05
1:230511882 C T 0.042297 -6.5875e-06
1:230512882 A G 0.698109 -5.7762e-05
1:230516577 A G 0.062642 7.0050e-05
1:230521144 T C 0.535560 7.4159e-06
1:230521737 C T 0.075558 -2.5858e-05
1:230522690 T C 0.875706 -4.4296e-05
1:230527063 T C 0.130186 1.1521e-05
1:230532405 A G 0.928349 -1.8781e-05
1:230533923 T G 0.091734 4.3311e-06
1:230534113 T C 0.073219 -1.3446e-05
1:230535437 A G 1.649437 2.9091e-06
1:230535659 C A 0.063509 -2.0974e-05
1:230535823 T C 0.050175 -5.1348e-06
1:230535966 G A 0.706558 -1.0015e-05
1:230536749 C T 0.054775 -1.2301e-05
1:230541742 A G 0.303893 -3.9715e-05
1:230543582 A G 0.049022 -1.7035e-05
1:230565480 T C 0.170617 -1.3329e-05
1:230578859 G A 0.168308 -1.4766e-05
1:230588027 G A 1.245498 -2.6098e-05
1:230594749 G A 0.845189 1.1084e-06
1:230598978 C G 0.086529 -1.3706e-05
1:230599351 T C 0.710464 6.7252e-06
1:230600707 A G 0.152261 -6.6789e-06
1:230601167 G A 0.062757 9.3290e-06
1:230605576 T C 0.039091 1.1373e-05
1:230614953 A G 0.088803 1.1932e-05
1:230619062 T C 0.029092 7.3630e-07
1:230624800 A G 0.198964 1.9805e-05
1:230627480 C T 0.197275 -1.6318e-05
1:230629766 T C 0.072804 -4.9201e-06
1:230630978 T C 1.044201 -1.2602e-05
1:230631571 C T 0.469220 1.3142e-05
1:230632019 G T 0.102899 5.4321e-06
1:230638152 T C 0.042080 -2.3979e-05
1:230639655 T G 0.116169 6.4722e-06
1:230639744 G A 0.058140 -3.3700e-05
1:230640089 T C 0.304597 1.1442e-05
1:230646294 G A 0.147902 -1.3104e-05
1:230647439 C T 0.385295 1.3113e-05
1:230650290 A G 0.056403 -1.9459e-05
1:230652782 G T 1.901667 -1.4115e-05
1:230655773 C A 0.111739 -2.7454e-05
1:230673242 T A 0.068180 2.6344e-06
1:230674826 C T 0.887785 1.7234e-05
1:230675194 A G 0.196289 -1.9000e-06
1:230681157 T C 0.026699 -1.2019e-05
1:230681731 A C 0.299409 1.6507e-05
1:230684176 C T 0.288441 -5.0005e-06
1:230684328 C T 0.107570 2.0178e-05
1:230685079 G A 1.104412 -2.9871e-05
1:230687760 C T 0.092152 2.7254e-06
1:230691347 G C 0.125685 -2.2753e-05
1:230693066 C A 0.134565 -5.3990e-06
1:230693311 G C 0.417107 6.3602e-05
1:230696922 T C 1.858170 -1.8195e-05
1:230698802 T C 0.029289 -7.7744e-06
1:230706948 T C 1.154281 -2.3781e-05
1:230710217 G T 0.043780 -3.7401e-06
1:230720243 G A 0.047574 5.9449e-06
1:230720575 G T 0.137506 4.2783e-05
1:230725268 G T 0.064216 3.8904e-06
1:230725969 A G 0.504170 1.0779e-05
1:230728849 A G 0.342532 -7.2292e-06
1:230732133 A G 0.305168 -1.7879e-05
1:230735580 G T 0.639177 3.3015e-05
1:230748331 C T 0.023214 -8.6467e-06
1:230752275 G T 0.092247 -2.5120e-05
1:230752584 A G 0.043365 -4.1230e-06
1:230755334 T C 0.073943 1.6667e-05
1:230764747 T C 0.043586 7.8287e-06
1:230766091 T C 0.378852 1.2139e-05
1:230766411 G A 0.446475 -6.9551e-06
1:230769082 A G 0.028164 -1.7399e-06
1:230773632 G A 0.406711 2.2607e-05
1:230774086 A C 0.220421 -6.2242e-06
1:230775676 C T 0.132165 -8.2545e-06
1:230776792 C T 1.700530 1.4948e-05
1:230776986 G C 0.023612 4.1895e-06
1:230777072 T C 0.118661 2.5945e-05
1:230777491 T C 0.043086 -6.4801e-06
1:230779754 A G 0.394471 9.9611e-06
1:230781994 G C 0.060908 -1.9769e-06
1:230784025 C T 0.029306 -3.8217e-06
1:230785505 T C 0.105490 -1.1044e-05
1:230789729 C G 0.105690 -1.2318e-05
1:230800947 G A 0.058365 -2.2589e-05
1:230804773 T C 0.359786 -3.7714e-05
1:230805786 A G 0.026753 1.2745e-05
1:230808054 G A 0.052969 -1.5930e-06
1:230809434 G T 0.021395 8.4088e-06
1:230810362 T G 0.286693 1.0030e-05
1:230810756 A T 0.021847 1.0835e-05
1:230812038 T C 1.287870 -3.2169e-05
1:230813799 A G 0.034563 3.7354e-06
1:230814668 G A 0.107451 -1.8324e-05
1:230815481 G T 1.136598 -7.3074e-06
1:230818304 A G 0.614855 -8.9717e-06
1:230821062 C T 0.141368 -1.2362e-05
1:230828966 G T 0.060017 -9.7016e-07
1:230831058 A G 0.218612 -5.5886e-06
1:230836702 G A 0.299133 -6.8931e-07
1:230837044 A G 1.209103 1.3984e-05
1:230837214 T C 0.039598 1.2450e-05
1:230838331 T G 0.660378 2.8530e-05
1:230841687 C T 1.825096 1.4546e-05
1:230842363 A G 0.025529 -5.7906e-06
1:230845555 A G 0.126426 -2.6952e-05
1:230845794 G A 0.801569 -1.3652e-05
1:230846679 C T 0.170902 -3.9617e-06
1:230847273 C T 0.046581 2.7722e-05
1:230851427 A C 0.221111 -8.6742e-07
1:230851628 A G 0.333070 -2.9708e-06
1:230851915 G T 0.061170 7.1042e-06
1:230866121 A G 0.420327 -8.0794e-06
1:230875239 A G 0.038510 -2.7237e-05
1:230875707 A G 0.241394 -2.2141e-06
1:230877872 G A 0.044136 -1.4801e-05
1:230878488 C T 0.106098 -8.7372e-06
1:230879402 G T 0.071298 -2.5727e-05
1:230880755 A G 0.327420 -5.2062e-06
1:230881417 T C 0.020572 -3.1580e-06
1:230881422 T C 0.129639 -3.1877e-05
1:230881762 T C 0.539368 6.7036e-06
1:230881876 C T 0.027474 -9.5233e-06
1:230882856 G A 1.370285 -1.0098e-05
1:230889535 T G 1.898726 -1.2358e-05
1:230890246 T C 1.413979 -1.1761e-05
1:230895340 A C 0.260331 -1.1161e-05
1:230896124 T C 0.046982 -1.9304e-05
1:230897724 C T 0.071886 -3.8871e-06
1:230898494 T C 0.780796 -4.3113e-05
1:230903006 T C 0.182815 -3.4543e-06
1:230903350 C T 0.693115 -3.6893e-05
1:230904935 A G 0.033430 1.7925e-07
1:230909627 A G 0.085322 1.4943e-05
1:230914729 C A 0.623089 -2.8623e-05
1:230922951 C T 0.151251 7.2183e-05
1:230923313 T C 0.379985 -1.0640e-05
1:230926234 G A 0.087294 1.8335e-05
1:230930603 G C 0.073375 2.5698e-05
1:230930776 C A 0.146002 -1.3989e-05
1:230938928 G T 0.084309 1.2348e-05
1:230948306 C A 0.648887 1.3134e-05
1:230953151 A G 0.024173 -2.4773e-05
1:230957380 A G 0.431424 -4.3447e-06
1:230958078 A G 0.043069 -8.9668e-06
1:230961552 A G 0.045595 8.9976e-06
1:230969274 A G 0.743252 4.0983e-06
1:230974329 G A 0.033199 -1.3869e-05
1:230980755 G A 0.391500 2.1876e-05
1:230986136 G A 0.052401 1.3332e-05
1:230987741 A C 0.976126 2.8302e-05
1:230994369 G A 1.387264 6.5240e-05
1:230997391 T C 0.035970 1.9902e-05
1:231003214 C A 0.640894 2.7480e-05
1:231011192 C T 0.336943 8.7107e-06
1:231014634 A G 1.044677 6.3026e-05
1:231018965 G C 0.115788 -4.1070e-06
1:231020871 G A 0.994417 3.4048e-05
1:231023071 A C 1.250091 3.7965e-05
1:231025130 C G 0.958155 2.6823e-05
1:231028176 A G 0.068486 8.1114e-06
1:231037191 T C 0.137271 -3.4719e-07
1:231046116 G A 1.729061 -1.9785e-06
1:231057247 T A 0.337708 3.9917e-06
1:231061747 T C 0.049056 -6.1533e-06
1:231071413 C T 0.021025 3.7717e-06
1:231079381 G A 1.724128 3.1885e-06
1:231080369 G A 0.310805 1.1027e-05
1:231082867 T C 0.064022 -3.2010e-06
1:231087722 G C 1.070475 -1.2152e-05
1:231091004 T C 0.110246 1.9461e-05
1:231091869 G A 0.040128 -2.1077e-05
1:231095783 T C 0.615069 3.4799e-06
1:231102948 G A 1.286738 -4.4878e-06
1:231104580 T C 1.373120 -3.3758e-05
1:231114595 T C 0.790483 -1.3588e-05
1:231118652 A G 0.432073 4.7249e-06
1:231127787 A C 0.064481 -3.4899e-06
1:231129882 T C 0.564204 -1.7169e-05
1:231134798 G A 0.039020 -2.1813e-05
1:231145185 G A 0.633278 -3.0821e-06
1:231151239 A G 0.162699 -1.7991e-05
1:231155953 G T 0.162008 4.5313e-06
1:231156029 G A 1.058093 5.5636e-05
1:231156689 C T 0.046115 -1.9892e-06
1:231156743 C T 0.616058 3.1204e-06
1:231157097 G A 0.196976 1.9612e-06
1:231162072 T C 1.330232 7.6613e-08
1:231163632 A G 1.189374 1.4867e-05
1:231165991 T C 0.214757 -3.4616e-06
1:231167898 C T 1.271323 2.9904e-06
1:231172281 T C 0.698759 -5.1714e-06
1:231174821 A G 0.160635 -8.2358e-06
1:231179726 T C 0.482010 -8.1900e-06
1:231186640 T C 1.037211 3.3268e-05
1:231191932 G A 0.086631 8.4309e-06
1:231192696 T C 0.178474 -2.3714e-05
1:231204794 G A 1.282260 1.8281e-05
1:231212007 G T 0.242479 -2.0856e-05
1:231229508 T C 0.299086 -1.3779e-05
1:231229841 A G 0.041216 -2.5196e-05
1:231232024 G A 0.835547 2.1549e-05
1:231234746 C T 0.864884 -1.1059e-05
1:231242702 C T 0.298814 2.5778e-06
1:231243157 A G 0.052789 -6.5156e-06
1:231245690 T C 0.172109 9.3860e-07
1:231246611 A G 0.104711 1.5838e-05
1:231246961 G A 0.063424 -1.6428e-05
1:231250308 T C 0.131012 -3.0816e-05
1:231254374 G A 0.082452 2.9613e-07
1:231255113 T C 0.640462 -1.3799e-05
1:231261947 A G 0.031472 6.9189e-07
1:231266199 G C 0.521512 2.1343e-05
1:231270348 G A 0.062383 -1.5206e-05
1:231270636 G A 0.469155 -1.5190e-05
1:231278082 T C 0.543244 -1.1352e-06
1:231284128 A G 1.383939 9.5252e-06
1:231284626 C T 0.193712 2.8233e-07
1:231289473 A C 0.053653 -3.0198e-05
1:231290987 T C 0.157442 -2.0077e-05
1:231293023 T G 0.027994 -2.3708e-05
1:231300650 T C 1.675348 -9.1317e-06
1:231302356 C T 0.210493 -9.4632e-06
1:231302410 T G 0.039996 -4.9634e-05
1:231305425 A G 0.088076 3.0903e-05
1:231305512 T C 0.057566 5.1097e-06
1:231307337 T G 0.030762 5.6732e-06
1:231309804 G A 0.035341 -5.7925e-05
1:231311170 A G 0.054917 -1.3217e-05
1:231312070 G A 0.556371 6.6443e-06
1:231312199 T C 0.695495 1.6715e-05
1:231314575 A G 0.126555 1.2323e-05
1:231319023 C T 0.057749 5.5026e-06
1:231319889 A G 0.034267 4.4191e-06
1:231323086 T C 0.060503 -3.8720e-06
1:231324499 C T 0.021609 -1.9493e-05
1:231325779 G A 0.285317 -1.3124e-05
1:231331087 G A 0.087712 2.3925e-05
1:231332397 A G 0.040505 -9.4021e-06
1:231338133 G A 0.107870 1.3378e-05
1:231340396 T C 0.058508 4.2433e-07
1:231344908 G A 0.034529 2.1034e-05
1:231345214 T C 0.023479 -6.1396e-06
1:231348588 T C 0.062295 -4.8355e-06
1:231349914 A C 0.595880 2.7717e-05
1:231354976 C A 0.070951 -4.1722e-05
1:231360429 C T 0.023370 -1.3256e-05
1:231363000 G A 0.159050 9.7954e-06
1:231365818 T C 0.021310 -4.8670e-06
1:231367963 T C 0.209718 -2.4742e-05
1:231372510 G A 0.022680 -4.1807e-06
1:231376651 A G 0.055747 -1.9743e-06
1:231383173 C G 0.179528 7.3203e-06
1:231387814 A G 0.092118 1.3025e-05
1:231393365 G T 0.074816 1.4711e-05
1:231393377 A G 0.166340 9.9829e-06
1:231401596 C T 1.111973 -7.6824e-06
1:231407159 C T 1.128670 -6.2070e-06
1:231408091 G A 0.454233 -1.6516e-05
1:231413991 G T 0.021659 -1.2881e-06
1:231420887 C T 0.129380 -1.2861e-05
1:231433442 G A 0.023156 -2.2127e-05
1:231434142 T C 0.073861 -2.0397e-05
1:231435280 C G 0.223555 8.6525e-06
1:231436654 G A 0.045347 -2.4834e-05
1:231459122 A C 0.029463 1.9136e-05
1:231470650 C T 1.252355 -4.9751e-06
1:231474294 G A 0.022051 -9.0771e-06
1:231486189 C T 1.277545 -4.6690e-06
1:231487418 T C 0.063532 -4.4619e-05
1:231488524 T C 1.256360 -1.9842e-07
1:231509517 A G 0.027141 -9.8473e-06
1:231517438 A G 1.966532 2.5654e-05
1:231529133 T G 0.237376 1.1726e-05
1:231532726 G A 1.275341 -6.2000e-06
1:231544185 C T 0.039438 -2.9163e-06
1:231554649 C T 0.279581 4.9580e-06
1:231557164 G C 0.063862 2.6032e-06
1:231578219 G C 0.095198 4.0594e-05
1:231579966 C T 0.565486 -3.0214e-06
1:231583056 T C 0.073525 -9.9513e-06
1:231596030 A G 0.022231 -6.5455e-06
1:231597575 G A 1.876464 -4.9261e-06
1:231598533 T C 0.945446 1.8317e-05
1:231601099 T C 0.561776 -1.0209e-06
1:231605379 A G 0.103297 9.9103e-06
1:231622949 C T 0.934880 1.5094e-05
1:231636516 C T 0.047084 2.9287e-06
1:231664607 T C 0.587653 1.3090e-05
1:231669827 C T 0.229627 -2.5543e-06
1:231680001 C A 0.048322 -2.0832e-06
1:231681656 G A 0.067840 -7.1965e-06
1:231691471 A G 0.192624 1.0101e-05
1:231704729 G A 0.336780 -1.2664e-05
1:231710453 G A 0.522968 -3.8566e-06
1:231711412 C T 1.255235 4.9631e-07
1:231715009 T C 1.199692 1.0613e-05
1:231724285 C G 0.045456 1.3673e-05
1:231727767 A G 0.110953 -2.8030e-06
1:231733795 T G 1.245420 8.4932e-06
1:231749853 G A 0.105558 1.4168e-05
1:231752104 C T 0.078923 2.6772e-06
1:231752942 G A 1.354156 1.1234e-05
1:231759823 A G 0.095882 2.8589e-06
1:231766463 T C 0.336375 1.8421e-06
1:231774844 G T 0.026556 -2.0510e-05
1:231794209 T C 1.833300 -1.0544e-06
1:231799773 C T 0.186280 -1.0771e-05
1:231800277 T G 0.062866 -1.1454e-05
1:231804590 C T 0.143071 1.2487e-05
1:231812523 T C 0.046785 1.2186e-05
1:231815108 T C 0.044918 8.2098e-07
1:231816842 T C 0.788769 -2.4391e-05
1:231816909 T C 0.079012 9.5364e-07
1:231819050 C T 0.843734 -3.4245e-05
1:231826275 G T 0.087355 1.3439e-05
1:231828715 G A 0.056614 -1.7677e-05
1:231830295 A G 0.651107 -1.9691e-05
1:231832398 T C 0.031357 1.0972e-05
1:231838642 G A 0.054088 -1.3405e-05
1:231844347 C A 0.703036 -1.6100e-05
1:231850975 A G 0.060235 -2.2115e-05
1:231859514 A G 0.066847 -3.2445e-05
1:231860379 C T 1.979057 1.4489e-05
1:231867957 T G 0.038149 1.7010e-05
1:231870689 T C 0.395648 -9.3227e-06
1:231873198 A G 0.449858 -3.7115e-05
1:231876880 C G 0.060714 1.7138e-05
1:231878884 A G 0.066256 -1.3381e-06
1:231894608 G A 1.428099 6.4130e-06
1:231897041 T C 0.071940 2.0647e-05
1:231897207 C T 0.808087 2.0150e-05
1:231897430 C T 1.073409 3.9126e-06
1:231899704 G T 0.398707 7.2783e-06
1:231902850 C T 0.025556 2.1644e-05
1:231904002 G A 0.203439 -9.9952e-06
1:231906847 T C 0.060898 -2.3554e-05
1:231907103 T C 0.045241 -1.0564e-05
1:231908513 G A 0.261052 -1.9178e-05
1:231911598 T C 1.129190 -4.1413e-05
1:231911976 T C 0.521206 -2.7001e-05
1:231912893 A C 0.320124 -2.2652e-05
1:231922845 C T 0.954391 1.2010e-05
1:231925753 G A 0.098476 4.7599e-06
1:231929532 C T 0.185831 4.3906e-06
1:231929956 A G 1.519591 3.4256e-06
1:231931048 C T 0.279428 6.1351e-06
1:231935322 T C 0.036980 1.8132e-05
1:231945373 G T 1.767343 2.3578e-05
1:231946825 G T 0.474333 -2.5383e-05
1:231949531 T C 0.056750 -1.5720e-05
1:231954101 T C 0.279397 -8.0372e-07
1:231960467 A G 0.090656 -1.9387e-05
1:231960901 T C 0.065630 1.4716e-05
1:231971985 C T 0.529594 5.9276e-06
1:231974422 C T 0.305950 9.2073e-06
1:231979985 C A 0.172245 -7.8691e-06
1:231983412 T C 0.067082 -1.6972e-05
1:231988745 C T 0.041723 -2.3595e-06
1:231992838 G A 0.711637 5.3879e-05
1:231993738 T C 0.386964 -3.9237e-06
1:232003739 T C 0.039853 8.7457e-06
1:232009402 G A 0.968531 -1.9655e-05
1:232012369 G A 0.224626 -1.8399e-05
1:232013193 C T 1.757977 -9.8381e-06
1:232015040 G A 0.441345 1.3869e-05
1:232021625 C T 0.039496 2.4229e-05
1:232025174 G A 0.714738 1.0161e-05
1:232032152 G A 1.102093 3.0145e-05
1:232032785 T C 0.025519 -1.7618e-05
1:232033552 A G 0.113884 -2.1903e-06
1:232035184 G A 0.254154 7.0078e-06
1:232035498 T G 0.035613 -1.7500e-05
1:232036906 G C 0.178283 -2.4774e-05
1:232037341 G A 0.075065 2.0106e-06
1:232053321 G A 0.057158 1.4058e-05
1:232053570 A G 0.074969 -1.5051e-06
1:232054571 G A 0.231327 -1.9687e-05
1:232054698 A G 1.461998 -2.7243e-06
1:232059805 T G 1.584950 -7.7973e-06
1:232060148 A G 0.055424 -1.4696e-06
1:232065131 A G 0.025233 -3.2833e-06
1:232065922 T G 0.058661 -9.5651e-06
1:232074973 G A 0.440549 -5.1811e-06
1:232077772 A G 0.138788 -4.0101e-06
1:232079997 T C 0.022102 -1.8651e-05
1:232086153 A G 0.307783 5.3000e-07
1:232086913 G A 0.044235 1.0233e-05
1:232089740 G A 0.221543 -1.2676e-05
1:232090493 T C 1.476189 7.2710e-06
1:232090833 C T 0.025553 -1.3621e-05
1:232096701 C T 0.400343 5.7888e-05
1:232101081 G A 0.033546 7.9284e-06
1:232103631 A G 0.099275 -9.2198e-06
1:232107430 G A 0.074004 4.2868e-05
1:232114546 G T 0.037136 1.3939e-05
1:232117041 G C 0.049294 4.4558e-05
1:232117652 C T 0.090660 3.5938e-06
1:232119788 G A 0.090507 4.9583e-06
1:232127128 G A 0.661473 3.6279e-05
1:232129930 A G 0.150779 -4.7112e-06
1:232138317 T C 0.035474 -8.2103e-06
1:232141936 G A 0.570691 3.3782e-05
1:232144739 C G 0.032159 2.6823e-06
1:232144887 G A 0.571514 3.1364e-05
1:232147178 G T 0.031979 2.7520e-06
1:232147210 T C 0.089426 1.5095e-06
1:232148793 G A 0.623334 2.5211e-05
1:232153793 A G 1.161441 1.8180e-06
1:232155106 G A 0.026580 1.1301e-05
1:232155151 G T 0.055111 3.5297e-06
1:232156584 C T 0.076176 -1.9079e-05
1:232156766 A G 0.392122 1.1036e-05
1:232157516 C T 0.093893 -3.6227e-06
1:232158679 A G 1.050399 1.1581e-05
1:232161683 C A 0.693958 -1.8202e-05
1:232161710 G C 0.086301 -6.0213e-06
1:232166142 C A 0.029548 -6.7313e-06
1:232168867 T C 0.448304 4.5783e-05
1:232171529 G A 0.051439 -9.9855e-06
1:232174266 A G 0.031214 -2.9462e-05
1:232180343 T C 0.640037 4.4691e-05
1:232182052 G C 0.430985 -2.7273e-05
1:232185340 G C 0.194735 1.3460e-05
1:232192569 C A 0.021290 2.7585e-06
1:232200737 A T 0.051123 -1.0432e-05
1:232200782 T C 0.057182 4.7048e-06
1:232224588 G A 1.149069 -2.6711e-05
1:232234715 T C 0.056872 -1.7721e-05
1:232235281 A G 1.682219 -1.2078e-05
1:232239312 C A 0.043640 9.3150e-06
1:232246027 A G 0.889377 -6.3404e-06
1:232246905 A G 0.036698 -4.3872e-06
1:232247362 A G 1.630609 -1.5339e-05
1:232265758 T C 0.085968 -1.9997e-05
1:232265949 A G 0.432967 -6.5696e-08
1:232266922 T C 1.083245 6.2542e-06
1:232269234 T C 0.282359 1.5235e-05
1:232277215 A G 0.427178 4.1604e-08
1:232278376 C T 0.080090 -8.5984e-05
1:232293106 T C 0.064236 2.3491e-05
1:232300841 T C 0.533021 -1.0295e-05
1:232304248 G A 1.367861 -1.3370e-05
1:232304325 T C 0.407071 6.4336e-06
1:232312643 C T 1.300884 2.4001e-05
1:232314708 G A 0.464647 9.9732e-06
1:232318062 A G 0.055455 -1.3735e-05
1:232318226 A G 0.028409 3.3771e-06
1:232318294 T C 0.043790 -2.0549e-05
1:232321862 T C 0.605454 7.7515e-06
1:232323295 T C 0.120503 -1.3485e-06
1:232324369 T C 0.241445 4.8005e-06
1:232324772 A G 0.053217 4.5233e-07
1:232324799 C T 1.051565 2.1353e-06
1:232325033 C T 0.285177 -7.5426e-06
1:232329166 A G 0.029874 -2.6821e-06
1:232330284 A G 0.043501 -1.4872e-05
1:232333757 A G 0.040533 -6.1757e-06
1:232340219 T C 0.083289 6.7162e-06
1:232341465 C T 1.977962 1.2664e-05
1:232346079 C G 0.023415 -8.4141e-06
1:232349755 C T 1.783642 1.3041e-05
1:232355455 C T 0.041998 -4.9312e-06
1:232359066 A C 1.174975 6.5892e-06
1:232359758 T C 0.248976 -8.0391e-06
1:232363015 A G 0.702492 1.0420e-05
1:232371802 G C 0.035263 -8.0538e-06
1:232380368 A G 0.357729 1.0441e-06
1:232385909 G T 0.036813 -1.1678e-05
1:232388295 T C 1.361061 -3.7288e-05
1:232392864 A G 0.061554 -1.1228e-05
1:232394263 G T 0.992949 1.5330e-05
1:232396598 T C 1.143778 -8.9066e-06
1:232399269 A G 1.593368 -7.2612e-06
1:232405624 T C 0.028858 -4.1556e-06
1:232408904 C A 0.089922 8.9587e-06
1:232413461 G A 0.965825 -5.7393e-07
1:232414699 A G 0.077475 1.1283e-05
1:232415093 A G 0.152441 -3.6990e-06
1:232417488 A G 1.518589 2.3036e-05
1:232417914 G A 0.377771 1.7739e-06
1:232418114 T C 0.593164 8.6838e-06
1:232420627 C A 0.860529 -3.2610e-05
1:232421262 A G 0.361656 -1.1543e-05
1:232425020 A G 1.949071 -1.0290e-05
1:232426145 C T 0.468380 6.8038e-08
1:232427102 G C 0.273251 -1.9795e-05
1:232435452 G A 0.379118 3.5801e-05
1:232437116 C A 0.043317 -2.7610e-05
1:232440838 A G 1.359501 1.3940e-05
1:232441594 T C 0.067599 -3.2789e-06
1:232446594 A G 0.871432 -7.0172e-06
1:232449102 A G 0.197927 1.1705e-05
1:232455196 C A 0.166367 9.7558e-06
1:232464271 C G 0.060653 5.4928e-06
1:232464505 T C 0.284110 -3.7226e-06
1:232480575 T C 1.737942 3.6646e-05
1:232481158 G A 0.129676 1.4148e-05
1:232481868 T C 0.299297 -1.8393e-05
1:232485152 T C 0.157242 1.7743e-05
1:232485359 G A 0.470787 2.1850e-05
1:232486799 G A 0.627342 -8.0577e-06
1:232488827 T C 1.263500 1.8557e-05
1:232489068 G C 0.066756 -4.1143e-06
1:232495394 G A 0.075622 -2.0905e-05
1:232507635 G A 0.062332 8.9539e-06
1:232507693 T G 0.120864 -2.6694e-05
1:232512152 G A 0.458578 -7.6002e-06
1:232514772 A G 0.044419 2.3193e-05
1:232519150 C A 0.837794 -3.1778e-05
1:232521446 G A 0.033216 -2.3351e-05
1:232522484 A G 0.128489 -3.5910e-06
1:232525410 G A 0.069186 -1.0825e-05
1:232526512 C T 0.109818 2.0456e-05
1:232526955 A G 0.118705 -9.1666e-06
1:232529402 C G 0.060388 4.0636e-06
1:232532734 C T 0.537702 -2.3777e-05
1:232537690 G A 0.136938 4.2309e-06
1:232540884 T C 0.035307 -3.9390e-06
1:232545228 A G 0.527292 2.2987e-06
1:232546637 G A 1.203697 -1.7717e-05
1:232549986 T C 0.134266 2.4941e-06
1:232550510 G A 0.056678 3.5437e-07
1:232553739 T C 1.098568 6.5714e-06
1:232553777 A G 0.080246 5.9421e-06
1:232556124 C T 0.148531 -8.5062e-06
1:232564162 C T 0.036558 1.2118e-05
1:232564297 A T 0.423064 1.2345e-05
1:232566207 T C 0.051558 2.2529e-05
1:232568041 A G 0.211653 2.2540e-05
1:232568293 G A 1.856062 1.0402e-05
1:232570447 T C 0.158656 5.5899e-06
1:232574921 C T 0.475866 -1.9220e-05
1:232577281 G T 0.590920 -1.7038e-06
1:232587374 G A 0.036303 8.2021e-06
1:232588682 T C 1.958233 -2.1132e-05
1:232589441 A G 0.253385 1.1971e-05
1:232596129 C T 0.287227 6.9089e-06
1:232596469 T C 0.509372 -1.4453e-05
1:232596728 A G 0.142483 7.4757e-06
1:232597084 G A 0.052507 3.5037e-06
1:232629475 T C 0.514801 -2.2725e-05
1:232637088 T C 0.452129 1.2038e-05
1:232638674 A G 0.556276 8.4348e-06
1:232641589 G T 0.883865 -3.1576e-06
1:232642297 T C 0.519795 2.2075e-07
1:232650750 G A 1.878769 -6.3783e-06
1:232650867 T C 1.625975 -2.2447e-05
1:232665165 T C 1.633309 -1.5871e-05
1:232671292 G A 0.072685 -3.9318e-06
1:232671405 G A 0.254592 1.1554e-05
1:232675605 T C 0.317941 7.6990e-06
1:232677738 G A 0.076401 4.5028e-06
1:232680597 A G 0.046166 -1.1376e-05
1:232681110 C A 0.884090 1.0182e-05
1:232682121 A G 1.891311 -7.3099e-06
1:232682165 C T 0.083109 -3.3105e-05
1:232683603 A G 1.162668 -9.5335e-06
1:232688478 C T 0.060082 -2.6674e-05
1:232692293 A G 0.389252 -2.3705e-05
1:232693851 C A 0.067881 -2.0124e-05
1:232697747 C T 0.024210 -2.9638e-06
1:232703698 A C 1.533912 9.6644e-06
1:232704831 T C 0.058290 1.5295e-05
1:232705855 A G 0.210871 2.1504e-06
1:232707216 C A 0.520309 -2.5363e-06
1:232718893 A G 0.028569 1.0387e-05
1:232720466 A C 1.618231 -1.2639e-06
1:232722704 C T 0.507988 3.4622e-05
1:232722759 T C 1.113911 -3.2595e-05
1:232725391 T C 0.044347 4.7892e-06
1:232728542 T C 0.338344 -1.7839e-06
1:232731841 A G 0.124658 -5.8349e-06
1:232736520 C A 0.832674 -1.6122e-05
1:232738908 G A 0.443537 -1.8121e-06
1:232739224 A G 0.062186 1.8667e-06
1:232740226 C T 0.079440 1.5861e-05
1:232745707 A G 0.186089 -2.0328e-05
1:232749743 C T 0.084751 9.5179e-08
1:232755138 C T 0.116787 -2.9806e-05
1:232755563 C T 0.515576 -2.5188e-06
1:232756566 G T 0.093737 -1.8828e-05
1:232757382 A G 0.696974 -3.0202e-05
1:232757429 C T 1.328236 -6.4251e-06
1:232760108 C T 0.063614 2.5469e-05
1:232760195 C T 0.985337 -1.4320e-05
1:232762064 T C 0.400360 3.5412e-06
1:232762778 C T 0.206658 3.5379e-05
1:232763045 C T 0.053503 1.4335e-06
1:232764392 A G 0.346044 9.6762e-06
1:232768598 A G 0.080355 4.1020e-06
1:232769490 G A 0.924249 1.8644e-05
1:232782250 C T 0.554001 2.4967e-07
1:232784258 C A 0.878830 1.1574e-05
1:232785687 G A 0.659375 4.3906e-06
1:232789984 T G 0.203092 1.8113e-05
1:232792783 T C 0.113166 3.8543e-06
1:232793179 T C 0.088351 2.7066e-06
1:232794435 G C 1.873907 -1.9718e-05
1:232801384 C T 0.274740 7.1765e-06
1:232806744 G A 0.031221 -8.3031e-06
1:232806859 T C 0.582478 -5.1620e-06
1:232806946 A C 0.080494 1.0641e-05
1:232807815 A G 0.202092 8.4895e-06
1:232810976 G A 0.898974 -2.3841e-06
1:232811111 C T 0.877858 5.7975e-06
1:232811534 A G 0.055478 -8.4203e-06
1:232811769 C G 1.294023 -5.9175e-06
1:232812003 T C 0.211330 2.4799e-06
1:232812559 C T 0.709414 -2.5330e-06
1:232812626 C G 1.093798 -3.4834e-05
1:232813002 G T 0.302435 -2.7618e-05
1:232813527 T C 0.169168 -1.7356e-06
1:232816654 A G 0.041678 -2.0869e-05
1:232820841 T C 0.030068 4.7348e-06
1:232822977 T C 0.035797 1.0719e-05
1:232824689 G A 0.061564 -9.2013e-07
1:232824691 T C 0.722765 -8.9436e-06
1:232834067 G T 0.867247 -1.5214e-05
1:232842671 T C 0.162121 -3.7493e-05
1:232859845 C T 0.187759 -1.5362e-05
1:232862375 C T 0.078787 -1.8924e-05
1:232863909 C T 0.716475 -1.4355e-05
1:232873849 G A 1.780786 6.5032e-05
1:232874498 G C 1.952725 -3.6839e-06
1:232878147 T C 0.209341 3.2609e-05
1:232881014 C T 0.061044 -2.9688e-05
1:232888003 G A 0.184638 1.0195e-05
1:232894318 T C 0.029092 2.7967e-06
1:232895529 G C 0.129258 -1.6880e-05
1:232901272 C A 0.777845 6.1697e-05
1:232906258 C G 0.041056 -2.9838e-05
1:232916800 T C 0.035783 9.7036e-06
1:232919053 C T 0.100788 3.5612e-05
1:232929242 T C 0.092179 6.9913e-07
1:232933412 C T 0.281159 -1.6800e-05
1:232935271 A G 0.026566 -6.8062e-06
1:232935775 G A 0.065481 -1.0265e-05
1:232936746 G C 0.133076 2.3271e-05
1:232937739 C T 0.466330 -3.7217e-05
1:232940953 C T 0.088606 -1.5541e-05
1:232941215 G A 0.084424 -1.3151e-05
1:232941354 T G 0.236335 2.1206e-07
1:232941390 G C 0.137448 -4.7000e-05
1:232942251 G A 0.084673 -1.3022e-05
1:232948252 C T 0.083884 -1.0143e-05
1:232951593 T C 0.037894 6.7120e-06
1:232952500 T C 0.104759 1.1546e-05
1:232953612 G A 0.912584 2.6540e-05
1:232954017 C T 0.127779 -1.4373e-05
1:232955567 A C 1.780501 2.6829e-05
1:232956898 A G 0.465086 2.0365e-06
1:232971108 C T 0.049036 -1.7195e-06
1:232975832 C T 0.050464 -3.4118e-05
1:232981104 T G 0.106173 1.0069e-06
1:232983230 T C 0.454957 2.7074e-06
1:232988270 G A 0.037004 -1.2013e-05
1:232992815 G A 0.040655 1.0673e-05
1:232996239 A G 0.146264 8.2664e-06
1:232997568 G T 0.040104 -3.3966e-05
1:233002166 C T 1.147549 -4.1111e-06
1:233010053 C T 0.347118 -1.6590e-05
1:233010369 C T 0.030309 1.5948e-05
1:233013887 C T 0.023078 -5.4092e-06
1:233017424 T C 0.084897 -4.3670e-05
1:233020373 C T 0.046608 -5.0717e-05
1:233021870 G C 0.089225 -2.5805e-05
1:233023852 A G 0.083816 -6.0404e-05
1:233024547 G A 0.612430 3.0762e-05
1:233028408 G A 0.036735 -2.4983e-06
1:233028828 G A 0.153407 -4.1592e-05
1:233032247 A G 0.171123 -1.1504e-05
1:233040857 C T 1.291174 4.1518e-07
1:233048225 G A 0.065586 8.6610e-06
1:233052341 G A 1.385064 1.3085e-05
1:233057152 G A 0.020229 5.7917e-06
1:233057822 T C 1.582260 1.3465e-05
1:233059977 C A 0.463114 1.2164e-05
1:233063607 C T 0.025937 -1.2129e-05
1:233086246 A G 0.022262 6.5678e-06
1:233091463 A T 0.286401 5.4935e-07
1:233093035 G A 1.934213 -1.9625e-05
1:233093955 C T 1.190856 1.9225e-05
1:233096385 T G 0.124185 -3.9198e-05
1:233103244 G A 0.039870 -9.8807e-06
1:233105677 A G 0.032614 -7.4732e-06
1:233106262 G T 0.479321 1.9131e-05
1:233112095 G A 0.075442 1.8050e-05
1:233112626 T G 0.191709 -1.6238e-05
1:233114608 T C 0.286663 -5.9690e-06
1:233115069 C A 0.058960 1.4202e-05
1:233121884 C T 0.049943 -1.2173e-05
1:233122127 T C 0.486756 2.4025e-05
1:233127458 T C 0.022296 1.2948e-06
1:233134086 T C 0.467850 1.4341e-05
1:233137715 C G 0.501416 1.6156e-05
1:233145077 C G 0.033403 -2.0144e-05
1:233148271 C T 0.411508 -9.4032e-06
1:233155581 T C 0.282756 2.2906e-06
1:233162233 T C 0.059191 1.0822e-05
1:233162406 A G 0.234336 3.0840e-05
1:233167129 G C 0.274838 -2.9672e-05
1:233170791 A C 0.037082 -5.3093e-06
1:233171367 G A 0.030840 1.6592e-05
1:233176596 C T 0.155797 -1.6449e-05
1:233186282 G A 0.029072 5.3253e-07
1:233188737 C T 0.055200 -1.4281e-05
1:233194351 G A 0.325135 4.2264e-05
1:233196548 C T 0.543669 8.2802e-06
1:233196709 C A 0.882257 1.2322e-05
1:233197124 C T 0.250377 -1.8638e-05
1:233204338 G T 0.636644 -4.0785e-06
1:233213246 T C 0.020338 -6.5782e-06
1:233218184 C T 0.185039 2.3434e-05
1:233218855 G T 1.175642 -2.7811e-05
1:233228371 T C 0.046146 -5.2580e-06
1:233236580 G T 0.360895 -2.6358e-05
1:233244616 T C 0.033209 3.3806e-06
1:233249457 T C 0.314722 -2.1957e-05
1:233262943 C A 0.177345 -2.4882e-05
1:233266987 A G 1.944484 -5.2357e-06
1:233272787 G A 0.033111 -3.2006e-06
1:233277569 C T 1.029623 2.3035e-05
1:233280672 A G 0.040944 -1.4669e-05
1:233281197 C T 0.284453 1.3688e-06
1:233281297 C T 0.667270 3.0944e-05
1:233287373 T G 1.250135 1.1357e-05
1:233291294 C T 0.027335 -8.3063e-06
1:233292257 A C 1.264374 7.1781e-06
1:233294788 A G 0.024234 1.1433e-05
1:233296759 C A 0.023313 -2.2822e-05
1:233301058 T C 1.369224 6.3994e-06
1:233303205 C T 0.125970 -2.3340e-05
1:233313594 T G 0.041845 -1.4512e-05
1:233321167 A G 0.071012 -8.5322e-06
1:233327982 T C 0.225153 4.1159e-05
1:233329679 T C 0.025951 -8.2074e-06
1:233339633 A C 0.049073 1.2282e-05
1:233340154 G A 0.117821 -2.6778e-06
1:233347777 G A 0.539630 2.2880e-05
1:233353901 A G 0.036834 -9.3670e-06
1:233355529 T C 0.552910 -4.1229e-06
1:233356884 C A 1.178463 4.4990e-06
1:233363394 A G 0.231572 2.2112e-05
1:233369238 C T 0.049977 1.4860e-05
1:233376583 T C 0.029691 8.5588e-08
1:233377515 G A 0.273693 -1.5658e-05
1:233379250 T C 1.159220 2.7818e-05
1:233383737 G A 0.167533 -2.5884e-05
1:233384111 G T 1.481694 1.1276e-05
1:233385361 A G 0.106751 -8.8294e-06
1:233392595 G A 0.019994 1.4830e-06
1:233398713 T C 0.680974 -5.1192e-05
1:233401203 G A 0.228111 -3.9782e-05
1:233401421 C T 0.020589 6.2778e-06
1:233409698 T C 0.682399 -5.4257e-05
1:233412961 A G 0.064784 -2.6817e-06
1:233415620 C T 0.055057 7.3971e-06
1:233422176 A G 0.026349 1.4481e-06
1:233422358 A G 0.246487 -4.3471e-05
1:233426043 T G 0.335073 -1.9159e-05
1:233426676 T G 0.727144 -3.9108e-05
1:233428827 G A 0.055835 -2.8833e-07
1:233429059 G A 0.056957 -2.6422e-06
1:233429284 C T 1.106809 2.0827e-05
1:233429953 G C 0.050090 -1.2011e-06
1:233430252 C G 0.020460 -3.2201e-06
1:233430787 A C 1.680056 -4.2193e-06
1:233435883 A G 0.148018 2.2896e-05
1:233436403 T C 1.392085 3.9968e-06
1:233438742 T C 0.032088 -1.0826e-05
1:233440551 G A 0.644661 2.1393e-05
1:233451045 T C 0.028827 1.2954e-05
1:233451096 G A 0.188150 -1.2225e-06
1:233451258 A G 0.075952 1.8203e-05
1:233468388 C T 0.103997 -7.0084e-06
1:233468950 G A 1.548646 6.1656e-06
1:233478088 C G 0.656364 -2.3608e-05
1:233489499 G A 0.780154 -2.3238e-05
1:233491138 C T 0.467646 -2.1928e-05
1:233491241 G A 0.134990 -1.7144e-07
1:233492047 C G 0.033308 3.0345e-06
1:233496921 C A 0.029300 1.5213e-05
1:233497374 A C 0.192593 3.8474e-06
1:233506140 A G 0.642379 2.5616e-05
1:233506958 A G 0.367477 -7.2893e-06
1:233509803 T C 0.039377 9.0249e-06
1:233514975 T G 0.369466 -6.8324e-06
1:233516495 A G 0.113789 -5.4725e-06
1:233522810 G A 0.813377 1.5494e-05
1:233527915 T C 0.120126 1.2383e-05
1:233532716 C T 0.765878 3.1636e-05
1:233542472 A C 0.021514 -2.0374e-07
1:233545849 C T 0.393679 2.3832e-06
1:233556895 G T 0.072107 1.0990e-05
1:233563491 T C 0.769172 -3.3356e-05
1:233564246 T G 0.043586 4.2750e-06
1:233574783 C T 1.870110 -5.1976e-06
1:233577119 T C 0.230474 1.6626e-05
1:233588465 A G 0.117239 -9.7689e-06
1:233589473 G C 0.642672 -4.8846e-06
1:233594762 C T 1.874310 -3.6600e-07
1:233596568 T C 0.092047 1.1125e-05
1:233599839 T C 0.111660 -2.6440e-07
1:233613851 A G 0.033570 5.3227e-06
1:233616581 C T 1.552165 4.6716e-06
1:233619434 T C 0.051031 7.3345e-06
1:233621844 A G 0.750225 -2.5951e-05
1:233623658 C T 1.159146 1.0223e-05
1:233624614 A G 0.803677 -4.9005e-06
1:233624679 C G 0.028966 -2.5195e-06
1:233626122 A T 0.652613 6.2644e-05
1:233629203 A G 0.654486 1.0895e-05
1:233630039 G A 1.764328 6.6284e-06
1:233631455 C T 0.304424 -5.0363e-05
1:233633470 T C 0.143374 -2.4431e-05
1:233634158 C T 1.732250 3.0717e-06
1:233634613 A G 0.046435 -5.8590e-06
1:233636022 T C 0.072413 2.2400e-05
1:233637013 T C 0.514339 -3.5539e-05
1:233643215 A G 0.048172 -1.9582e-05
1:233643856 C G 1.511622 -1.6828e-05
1:233646570 C T 0.030649 -1.9945e-05
1:233647527 T C 0.060364 -7.1119e-06
1:233647636 A G 0.310608 1.3058e-07
1:233653024 A C 0.454400 -1.2498e-05
1:233655610 A G 0.508916 -2.2601e-06
1:233655782 T C 1.702468 7.3433e-06
1:233656178 A C 0.136380 3.7339e-06
1:233663939 G A 0.075211 -1.1278e-05
1:233668414 T C 0.056655 -1.0377e-06
1:233672121 A G 0.022021 1.7884e-05
1:233672994 T C 0.159649 -1.1569e-05
1:233675112 G A 0.102348 9.1005e-06
1:233678183 A G 1.428755 3.5430e-05
1:233679369 C A 0.061935 3.9881e-05
1:233683208 C T 0.083666 4.2619e-06
1:233688241 C A 0.523025 2.3960e-05
1:233689597 C A 0.393519 -1.0091e-05
1:233696745 A G 0.345738 8.8374e-06
1:233698674 T G 0.039560 -1.5874e-05
1:233703787 C T 1.039183 -1.0969e-05
1:233707022 G A 0.024611 1.7099e-05
1:233712482 T G 0.677415 1.5836e-05
1:233716446 T C 0.062003 8.7071e-06
1:233719984 A G 0.096650 1.2010e-05
1:233720756 G A 0.126936 -9.0551e-06
1:233722696 C T 0.204057 3.1748e-06
1:233723037 T C 0.044769 1.3094e-08
1:233723353 C T 0.039809 5.2361e-06
1:233728298 C T 0.031047 -9.6575e-06
1:233728856 T C 0.279561 -2.1398e-05
1:233729446 A G 0.967739 -6.7784e-06
1:233731047 G A 0.075177 1.8307e-05
1:233733862 A G 0.079216 2.1438e-05
1:233735468 T C 1.844037 4.0014e-06
1:233739155 T G 0.095300 9.4576e-06
1:233743198 T C 1.353476 -1.2232e-05
1:233744274 A G 0.050096 1.6242e-06
1:233745281 T C 0.346541 -1.8316e-05
1:233752388 C T 0.064586 -1.2466e-05
1:233753991 A G 1.226520 1.3868e-05
1:233755352 A G 0.040227 6.1672e-06
1:233756062 G C 0.080185 9.2062e-06
1:233758073 C T 0.179946 1.2837e-05
1:233759158 C G 0.212703 -7.1040e-07
1:233760106 G A 0.907640 -1.2833e-05
1:233761515 T C 0.092169 -3.7500e-06
1:233762901 G A 1.311968 -5.6139e-06
1:233765527 A G 0.099234 1.0307e-05
1:233765598 A G 0.053986 -1.0534e-05
1:233768187 A G 0.430152 -6.1288e-06
1:233769663 C T 0.114540 1.5909e-06
1:233770105 A G 1.033080 -5.3199e-06
1:233771247 A G 0.534986 1.6662e-05
1:233771306 G A 0.098377 1.7364e-05
1:233772064 G A 0.038935 -5.2834e-06
1:233773246 C A 0.045105 8.1166e-07
1:233775918 G A 0.537692 3.9965e-06
1:233777138 C T 0.818402 2.2028e-05
1:233779544 A G 0.038425 -8.3423e-06
1:233784133 T C 0.025359 9.2889e-06
1:233785716 G T 0.485158 -5.2002e-06
1:233785786 C A 0.862345 2.2912e-05
1:233786170 T C 1.315884 2.2202e-05
1:233788000 C G 0.212832 -5.4840e-06
1:233796287 C T 0.065498 1.4184e-05
1:233796682 G T 0.662989 -6.9794e-06
1:233800484 T C 1.728786 -2.5307e-06
1:233802497 A G 0.024275 1.6252e-05
1:233805172 G A 0.572598 -2.9235e-06
1:233813318 A T 0.030711 6.3659e-08
1:233816146 G A 0.641145 -7.0044e-06
1:233816373 C T 0.100587 7.8388e-06
1:233817911 T C 0.100363 -5.2158e-06
1:233825128 C T 0.230681 9.6407e-06
1:233827466 A G 0.032880 1.7475e-05
1:233829145 A G 0.042909 -1.3836e-06
1:233834312 C T 0.354132 6.0642e-06
1:233846763 A G 0.914773 -8.0305e-06
1:233859026 C T 0.318050 3.0484e-06
1:233859529 T G 0.600375 1.0075e-05
1:233871236 A G 1.922851 2.8451e-06
1:233882845 A G 0.044990 -3.9872e-06
1:233893653 G A 0.137285 -3.4612e-06
1:233897986 A C 0.105126 -9.5147e-06
1:233899778 A G 0.673773 1.0420e-05
1:233911007 T C 0.036358 -1.4480e-05
1:233911886 A G 0.336508 -4.5218e-06
1:233928834 A G 0.134279 -7.9919e-06
1:233938267 A G 0.120401 -1.4194e-05
1:233940769 T G 0.554831 1.2076e-05
1:233941568 A C 0.036191 -1.9195e-05
1:233952608 A G 0.041702 -1.4524e-05
1:233966896 T G 1.487776 -5.7249e-05
1:233966965 T C 0.028729 -5.1252e-06
1:233975238 T C 0.087773 4.3907e-06
1:233982024 G A 0.344269 -1.6415e-05
1:233987771 A G 0.045282 2.4608e-05
1:233991001 G A 1.361303 -7.8162e-06
1:233995053 T C 0.022833 1.3142e-05
1:233997062 T C 0.075309 7.5150e-06
1:234007601 G A 0.082510 3.6184e-06
1:234016287 T G 0.042552 -6.2643e-06
1:234016310 G A 0.271398 -2.1060e-05
1:234016667 G A 1.285816 -6.4402e-05
1:234031794 T C 0.023119 -2.4480e-06
1:234034081 T G 0.040577 2.6863e-06
1:234037671 G A 0.226782 5.0447e-06
1:234042048 A G 0.032142 -3.2040e-06
1:234045310 C T 0.059055 7.0559e-06
1:234046035 A G 0.091493 1.8744e-05
1:234046376 C T 0.125637 -1.3003e-05
1:234046629 A G 0.062424 1.2618e-05
1:234047643 G C 0.743460 1.8471e-06
1:234056174 A G 0.911200 -3.8619e-05
1:234065616 C T 0.889628 2.4137e-05
1:234068161 A G 0.598365 2.9877e-05
1:234068743 G A 0.288570 -2.3871e-05
1:234071694 C T 0.036602 -1.0104e-05
1:234071959 T G 0.056063 -4.1923e-07
1:234073369 T G 0.086512 1.1774e-06
1:234075888 G T 0.181884 -3.9530e-05
1:234076976 G A 0.322939 3.9896e-06
1:234089304 A C 0.309941 -2.7319e-05
1:234095334 C T 0.270534 3.3922e-05
1:234098310 A G 0.064807 -1.9703e-05
1:234100013 A G 0.100047 -2.3211e-05
1:234106897 C T 0.093261 -3.5779e-05
1:234107863 G A 0.456549 2.0765e-05
1:234111640 A G 0.097969 -1.4763e-05
1:234115450 T C 0.674946 4.6148e-08
1:234115547 A C 0.055006 -2.8321e-05
1:234119979 C A 0.128714 5.0039e-06
1:234127102 A G 0.048968 1.9292e-06
1:234127156 A G 0.457987 2.0188e-06
1:234134822 A G 0.081344 -2.5867e-05
1:234135738 A G 0.054299 1.3328e-05
1:234139581 C A 0.132141 -4.5175e-05
1:234141264 T C 0.067092 -3.3347e-05
1:234141792 A G 0.060588 -2.3962e-05
1:234144297 A G 0.090813 2.2688e-05
1:234146354 T C 0.022813 -1.7237e-05
1:234152939 A G 0.346452 1.7430e-05
1:234158618 G C 0.029177 3.2837e-07
1:234200399 T C 0.152625 -1.4770e-06
1:234200767 A G 0.062533 1.2170e-05
1:234202957 G A 0.087562 -7.7324e-06
1:234206593 G A 0.642390 5.0026e-05
1:234210250 G C 1.654966 2.0502e-05
1:234210819 A G 0.377472 7.2426e-05
1:234213408 T C 0.126596 -1.5370e-05
1:234214513 A G 0.119878 -4.1294e-05
1:234218147 C A 0.588536 -7.1717e-06
1:234218925 C A 0.060479 6.5087e-06
1:234219212 G A 0.473653 2.0388e-05
1:234220391 A G 0.033522 -2.1559e-05
1:234231429 T C 0.205366 1.0025e-05
1:234232523 C T 1.061948 2.0703e-05
1:234234578 A G 0.066371 7.8110e-06
1:234238424 G A 0.225150 1.1276e-05
1:234241703 T A 0.064753 -2.2446e-05
1:234241926 T C 0.117267 2.3744e-06
1:234248164 T G 0.114176 3.2686e-05
1:234255370 C T 0.157252 -4.8827e-05
1:234258035 G T 0.549350 1.0215e-05
1:234273516 G A 1.401298 2.6436e-05
1:234277445 C T 0.290583 7.9207e-06
1:234277494 G C 0.055308 1.1764e-05
1:234283057 A C 0.191009 4.5734e-05
1:234286286 T C 0.048226 3.6475e-06
1:234294903 T C 0.056083 4.9453e-06
1:234302615 C G 0.049117 1.2285e-05
1:234321301 T C 0.056801 -9.1334e-06
1:234338788 T C 0.195449 3.9309e-05
1:234343415 G T 1.097606 -4.0521e-05
1:234349191 C T 0.052425 -4.6912e-07
1:234352413 T C 0.414333 1.6299e-05
1:234354170 A G 0.180276 -4.9654e-06
1:234354220 G A 0.090707 -8.1042e-07
1:234356784 A G 0.048216 2.1761e-05
1:234362972 G A 0.253283 2.5335e-07
1:234364335 A G 0.285354 9.5875e-06
1:234370653 A G 0.792492 1.5637e-05
1:234379854 A G 0.286717 -5.3504e-05
1:234381719 A G 0.072192 -4.4329e-05
1:234382412 T A 0.153720 5.8525e-06
1:234389425 A G 1.456345 1.7467e-05
1:234389970 G A 0.052847 -2.5638e-06
1:234390247 A G 0.071009 1.7246e-05
1:234393176 T G 0.188296 2.0810e-05
1:234396529 A G 0.278411 -6.3700e-05
1:234398880 T C 0.669541 1.0591e-05
1:234401314 T G 0.063522 -1.3426e-05
1:234404572 T G 0.071770 -1.2173e-05
1:234404775 C T 0.051562 -3.8341e-06
1:234406128 C A 1.023316 -1.8228e-06
1:234406641 T C 0.146730 -4.1003e-06
1:234407996 G A 1.286160 -3.1236e-05
1:234413080 T C 0.380668 1.1474e-05
1:234417417 A G 0.105870 -2.0534e-05
1:234417662 A G 0.038061 5.0369e-06
1:234422265 G A 1.398799 -2.2251e-05
1:234424289 C T 0.298426 -5.1470e-05
1:234424751 C T 0.979275 2.6177e-06
1:234426240 G A 1.504119 2.7248e-05
1:234426478 A G 0.448872 -7.2046e-06
1:234429319 T C 0.577439 -8.5967e-05
1:234430020 A G 0.041610 1.2500e-05
1:234431016 G A 0.034539 -1.3618e-06
1:234431320 C T 0.796752 1.8862e-05
1:234432465 T C 1.566543 3.2654e-05
1:234433747 G A 0.049212 -9.5203e-06
1:234434020 A G 0.585857 -1.0767e-05
1:234438235 A G 1.372437 1.9631e-05
1:234438327 G A 1.188024 1.2490e-05
1:234451011 C A 0.042947 1.2011e-05
1:234451146 G A 0.632500 3.1609e-05
1:234454405 C A 1.958148 2.3062e-05
1:234456331 G A 0.133596 -7.9206e-06
1:234458114 G A 0.175308 1.0987e-05
1:234458668 A G 0.610731 7.4606e-05
1:234460481 T C 0.193497 1.5168e-05
1:234464854 C A 0.092183 4.7283e-05
1:234468879 A G 0.382470 4.1594e-05
1:234469031 G A 0.159401 1.8929e-06
1:234471296 G T 1.065929 -2.0100e-05
1:234471384 A G 0.831331 -9.4995e-06
1:234473082 G A 0.049131 -2.6928e-05
1:234481678 G A 1.340781 1.5445e-06
1:234481824 C A 0.090014 1.7154e-05
1:234483334 C T 0.116600 -4.9007e-06
1:234483804 G A 0.956003 -1.9447e-05
1:234485529 C T 0.075578 1.0900e-05
1:234489415 A G 0.172123 1.3090e-05
1:234491834 C T 0.056131 4.3259e-06
1:234493015 G A 0.473038 1.0242e-05
1:234493754 A G 0.080147 -8.7859e-06
1:234493845 T C 0.166863 2.2830e-06
1:234494042 C A 0.610078 7.6480e-06
1:234496590 T C 0.051963 -9.4136e-06
1:234496880 C T 0.135398 1.2087e-06
1:234499941 G A 0.031071 -3.3589e-06
1:234500075 G A 0.075609 -3.0229e-05
1:234511503 G A 1.006300 -3.2094e-06
1:234511849 T C 0.077628 5.5445e-06
1:234512519 C T 0.915933 4.6649e-06
1:234512554 T C 0.052361 -4.7312e-06
1:234529540 A G 0.152285 -3.0754e-05
1:234529879 C T 0.183607 1.2282e-05
1:234529884 T G 0.025199 1.1511e-05
1:234530325 G A 0.870212 -1.6848e-05
1:234541801 G A 0.179953 1.9719e-05
1:234542494 C T 0.041389 3.2890e-06
1:234543878 C T 0.142912 -1.4055e-05
1:234550863 A G 0.357029 -1.2910e-05
1:234554599 G A 0.126331 6.2476e-06
1:234555115 T C 0.116855 -1.9824e-05
1:234556098 T C 0.062502 3.6125e-06
1:234557360 T C 0.498292 2.2284e-05
1:234561771 T C 0.184406 5.2532e-06
1:234566267 G A 0.078499 1.3973e-05
1:234569013 T C 0.028110 1.2797e-05
1:234571486 A G 0.157000 -6.0577e-06
1:234571554 T C 0.181095 -4.2184e-06
1:234574682 C T 0.033580 1.5296e-05
1:234580978 C T 0.043970 -1.2764e-06
1:234582720 T C 0.043793 8.8600e-06
1:234583618 T C 0.538511 -2.8877e-05
1:234587606 T C 0.245603 -1.8539e-05
1:234587980 C T 0.083850 2.7972e-05
1:234588171 T C 0.370747 -3.3457e-05
1:234591091 C T 0.618282 2.8185e-05
1:234601869 A G 0.059711 5.1291e-06
1:234603205 T C 0.071274 -7.8417e-06
1:234606799 T C 0.174996 7.5744e-06
1:234607419 C T 0.101050 -4.6483e-06
1:234607584 T C 0.634414 -1.6336e-05
1:234608326 A C 1.057454 -1.9831e-05
1:234609264 A C 1.247340 -1.9357e-05
1:234613050 C T 1.079692 -1.1085e-05
1:234613331 C A 0.053758 1.9464e-05
1:234616204 C T 0.174489 7.5863e-06
1:234620980 G A 0.192110 -8.2559e-06
1:234625298 C G 0.092132 1.9828e-06
1:234626903 A C 0.137142 1.4326e-07
1:234627055 G A 1.085631 6.8850e-06
1:234627959 T C 0.995726 -3.5343e-06
1:234628809 A G 0.209905 1.0580e-05
1:234630109 C T 0.333805 5.6455e-06
1:234631444 G T 0.196425 1.3732e-05
1:234632506 T C 0.049440 1.5206e-05
1:234633480 T C 0.614685 -9.0403e-06
1:234633623 T C 0.244818 -8.0095e-06
1:234634952 G A 0.981716 -2.3248e-05
1:234635710 A G 0.089742 -2.4988e-06
1:234637998 T C 1.704130 3.3725e-06
1:234638534 A G 1.592436 -1.2452e-05
1:234644617 T C 0.029286 -1.1843e-05
1:234645815 C A 0.206587 5.0231e-06
1:234650973 A G 0.126263 7.1859e-06
1:234653098 G C 0.021514 2.4526e-06
1:234653348 A G 0.113370 -1.0020e-05
1:234653587 T C 1.434290 8.4735e-06
1:234655511 G A 0.129792 1.0249e-05
1:234656596 C T 0.868570 -2.2530e-05
1:234656703 A G 0.062921 4.6289e-06
1:234657217 C T 0.034529 -1.6495e-05
1:234658886 T C 0.783088 -1.7046e-05
1:234661209 C T 0.032655 4.1120e-06
1:234662890 A G 0.755366 -1.4783e-05
1:234664161 A G 0.105140 4.8022e-06
1:234666650 T G 0.032540 5.4787e-06
1:234671267 C T 0.774038 -1.1461e-05
1:234679850 G A 0.744388 -4.9085e-06
1:234689753 A G 0.440168 -1.1616e-05
1:234690145 T C 0.072297 1.5333e-05
1:234691034 T C 0.044364 -5.2810e-07
1:234696752 C T 1.045000 -3.2839e-05
1:234699285 T C 1.911775 1.9997e-06
1:234700868 C T 0.089789 4.6020e-06
1:234702601 A G 0.477583 -8.5750e-06
1:234704089 A G 0.123471 1.7552e-05
1:234709094 T G 0.040240 1.3917e-05
1:234717434 C G 0.728375 7.2184e-06
1:234724526 T A 0.152890 3.0340e-05
1:234726012 C A 0.662860 9.8263e-06
1:234728276 T C 0.119069 9.4179e-06
1:234731989 A G 0.445982 -1.7176e-05
1:234732072 T C 0.385033 1.9901e-05
1:234744250 A G 0.470263 1.9399e-05
1:234750424 G C 0.031591 1.5149e-05
1:234753294 T C 0.071964 -1.8246e-05
1:234753849 C T 0.106091 -1.3188e-05
1:234757757 C T 1.406853 7.3238e-05
1:234761446 G A 1.165228 9.3334e-05
1:234761573 A C 0.681205 3.0360e-05
1:234766473 C T 0.101736 9.4892e-06
1:234775227 G T 0.119130 1.9992e-05
1:234779066 A G 0.033784 6.8405e-06
1:234779547 A G 0.336399 1.8352e-05
1:234782449 G A 0.830427 8.3773e-06
1:234790766 A G 0.029238 2.2713e-05
1:234790823 C T 0.415499 1.7194e-05
1:234792226 G A 0.127065 1.9530e-05
1:234793778 T C 0.102613 2.9447e-06
1:234793959 C T 0.279421 1.0847e-05
1:234796332 C T 0.047832 1.0930e-05
1:234798432 C A 0.081582 3.1958e-06
1:234798672 T C 0.112517 1.9746e-05
1:234805957 C T 0.513247 8.3223e-06
1:234807458 C A 1.193375 3.1080e-05
1:234816554 C G 1.220305 2.9267e-05
1:234817617 C T 0.137574 -7.3295e-06
1:234818422 A T 1.188660 3.2498e-05
1:234822913 A C 1.054601 9.3611e-05
1:234831203 G T 0.224660 4.9215e-07
1:234833751 A G 0.028569 -1.1734e-05
1:234837683 T C 0.100346 1.6210e-05
1:234839705 C T 0.718909 5.7004e-05
1:234840680 C T 0.133205 8.4267e-07
1:234840747 G A 0.066354 -9.7744e-06
1:234852204 A G 1.035253 3.6325e-06
1:234858597 T A 1.035980 -6.9586e-06
1:234862187 A G 0.022157 8.9590e-06
1:234863292 A C 0.741161 1.7385e-05
1:234865288 A G 0.225330 -2.0254e-05
1:234867232 A G 0.040346 -2.0693e-05
1:234867730 A G 0.042097 2.2318e-05
1:234874340 A G 0.069003 2.7068e-06
1:234875603 G A 1.886120 1.6245e-06
1:234878441 T C 1.197285 3.3547e-06
1:234878715 T C 1.025750 2.0246e-05
1:234879303 T C 0.047224 3.5089e-05
1:234879669 A G 0.054897 5.0099e-06
1:234880098 G T 0.067357 2.2335e-06
1:234881495 G A 0.076717 -1.1323e-05
1:234882225 C T 0.177801 -1.4420e-05
1:234883182 C T 0.938674 1.7274e-06
1:234886224 T C 0.543241 2.7175e-06
1:234886952 T C 0.178460 -1.2128e-05
1:234891490 G C 0.319298 3.0623e-05
1:234892143 G A 1.276463 1.0559e-05
1:234893420 A G 1.414462 8.2326e-06
1:234893452 A G 1.763298 1.9478e-05
1:234894243 G A 0.105276 2.0197e-05
1:234894513 C T 1.425984 -1.5516e-05
1:234895130 C T 0.153397 4.4934e-05
1:234896409 A G 0.326828 2.3087e-05
1:234896945 G T 0.063832 2.5833e-06
1:234899169 A C 0.059307 -1.1427e-05
1:234899258 A G 0.116318 -9.7318e-06
1:234899488 A G 0.561134 1.7529e-05
1:234900093 T C 0.299994 6.8128e-06
1:234901746 G A 0.536988 -2.6350e-05
1:234904921 T C 0.185433 -2.3348e-05
1:234907019 G A 0.970139 -2.1196e-05
1:234908170 T C 0.821061 -1.2064e-05
1:234935697 T C 0.888452 2.2656e-05
1:234956177 C T 1.508338 -2.6578e-05
1:234957192 C T 0.324732 2.4533e-05
1:234959434 A G 0.022595 -1.1974e-05
1:234963968 C T 1.833337 1.0623e-05
1:234969751 A G 0.040743 1.0999e-05
1:234971038 A G 0.804320 -5.5133e-06
1:234972591 T C 0.055628 6.4061e-06
1:234973128 C T 0.058613 7.5535e-06
1:234977094 A G 0.071927 4.9286e-05
1:234984169 T C 0.041342 -1.6334e-05
1:234984922 T C 0.094620 -3.0381e-05
1:234984988 A G 1.732176 -4.7690e-06
1:234988222 G C 0.214590 1.3187e-05
1:234993406 G A 0.073875 3.1165e-05
1:234997868 C T 0.034223 -8.2351e-06
1:234998104 A G 0.044595 4.0519e-06
1:234998556 G A 0.084985 4.0159e-06
1:235005291 G A 0.378138 1.3438e-05
1:235007555 G A 0.130417 1.5516e-05
1:235008030 A G 0.189720 -1.2321e-05
1:235014035 G A 1.211959 -9.6258e-06
1:235015126 C A 1.432719 -2.4804e-05
1:235017637 A G 0.703257 -1.0421e-05
1:235019266 T C 0.091516 -2.4666e-05
1:235021555 T C 0.048723 -1.7908e-05
1:235023061 A G 0.232504 7.7951e-07
1:235023589 T G 0.300966 3.0800e-06
1:235023889 C T 0.154529 7.0591e-06
1:235024608 G A 0.052731 -1.1393e-05
1:235030542 T C 1.633203 -1.2578e-05
1:235034228 A C 0.277004 1.0569e-05
1:235043057 T C 0.092033 9.6476e-06
1:235043611 C T 0.066898 1.1104e-05
1:235047359 A G 0.290324 1.0767e-05
1:235050025 C T 0.809382 8.1770e-06
1:235053709 C T 0.359140 1.8337e-05
1:235054018 A G 0.116736 -1.3354e-07
1:235056669 G A 0.663873 -9.0191e-06
1:235059784 T C 0.575607 1.9276e-06
1:235063289 A G 0.057066 -3.1244e-07
1:235063570 A C 0.317945 -1.9422e-05
1:235066134 T C 0.407846 1.0733e-05
1:235075696 A G 1.702556 4.3116e-06
1:235076889 C T 0.373532 4.2486e-06
1:235078721 T G 0.903557 1.7448e-05
1:235079526 A G 0.061907 6.4306e-06
1:235085010 A G 0.324833 1.9079e-05
1:235086656 G T 0.787365 -4.4387e-05
1:235092943 C T 0.443473 2.0198e-05
1:235093563 A G 0.037959 -1.0791e-05
1:235093845 C A 0.171035 2.1556e-05
1:235093988 G A 1.815383 -8.8265e-06
1:235094540 C A 0.036184 1.4875e-05
1:235095444 G A 0.652766 2.6608e-05
1:235095772 T C 0.727980 -5.6070e-05
1:235097045 A C 0.342872 -2.6452e-05
1:235100980 C T 0.257645 3.8789e-05
1:235102220 A G 0.057348 1.9930e-06
1:235110784 G A 0.424706 4.5802e-05
1:235112417 G A 0.094821 -7.8480e-06
1:235113008 A G 0.082187 -1.4906e-05
1:235115883 C A 0.057474 2.3373e-05
1:235117291 A G 1.056587 1.5869e-05
1:235117579 T C 0.200352 2.0690e-05
1:235123296 A G 0.112714 1.0950e-05
1:235124951 T C 0.124396 -1.2438e-05
1:235125167 C T 0.079039 4.1681e-06
1:235128771 C T 0.814074 -1.8089e-05
1:235128837 C T 0.028501 2.4244e-05
1:235130526 T C 0.954249 3.0740e-05
1:235133582 G A 0.057161 -1.4328e-06
1:235135640 C G 1.815498 4.5911e-05
1:235139227 A G 0.049104 -5.8196e-06
1:235142021 A G 0.064148 -3.1334e-05
1:235142752 C T 1.645779 -1.1697e-05
1:235150199 T G 0.078767 1.9185e-05
1:235154351 C T 1.637433 -8.1676e-06
1:235155929 G A 0.239861 1.8807e-06
1:235160872 T C 0.604074 1.3402e-05
1:235162217 T C 0.659008 7.8317e-06
1:235163296 C T 0.127130 4.2884e-06
1:235165036 A G 0.276963 6.6685e-06
1:235166820 A G 0.331394 -6.4739e-06
1:235167415 T G 0.026954 -1.1857e-06
1:235170979 C A 0.979258 -2.3686e-05
1:235175137 T C 0.493715 -3.0067e-06
1:235175200 G A 0.329878 1.4720e-06
1:235178586 A G 1.096548 -2.8740e-05
1:235181233 A G 0.031544 -1.1652e-05
1:235188342 A G 0.039438 -9.9854e-08
1:235190683 G A 0.641482 -4.0143e-05
1:235191818 C T 0.191651 1.8513e-05
1:235243264 G A 0.346296 8.9012e-07
1:235246348 T G 0.123074 7.0131e-07
1:235249203 G A 0.034841 -1.4344e-05
1:235250083 G A 1.233748 -3.5995e-05
1:235251384 G A 0.214230 -3.8276e-05
1:235253627 C T 0.582709 -7.2556e-06
1:235254260 A G 0.323456 7.7341e-07
1:235256621 G A 0.377424 -8.2215e-06
1:235258048 C G 0.572268 -2.1098e-05
1:235268034 A G 1.358634 -2.6764e-06
1:235270774 T C 1.523151 1.0663e-05
1:235272186 T C 0.336202 -1.1560e-05
1:235272357 T C 0.321246 -8.4381e-06
1:235276289 T C 0.622674 2.2576e-05
1:235281652 C T 0.332465 -1.3614e-05
1:235291652 C T 0.626764 2.1354e-05
1:235293114 T C 0.259600 -2.6656e-06
1:235299492 T C 0.101189 4.1600e-06
1:235299787 A G 0.094882 4.9862e-06
1:235313921 A G 0.324057 -1.4077e-05
1:235324298 C T 0.263173 -8.5659e-06
1:235333564 A G 0.036222 -9.4917e-06
1:235360291 G A 0.024047 4.4835e-06
1:235368724 G T 0.089341 -2.4000e-05
1:235384838 A G 0.290369 3.2394e-05
1:235395983 A T 0.061224 -9.9003e-06
1:235397022 G A 0.245124 -5.1973e-06
1:235401172 A T 0.023693 8.2993e-06
1:235418217 C T 0.248003 -9.5113e-06
1:235460820 T C 0.043198 -1.1656e-05
1:235466121 C G 0.068319 1.6799e-06
1:235468334 C A 0.021728 -1.2460e-05
1:235477806 C G 0.709791 7.9689e-06
1:235485768 T C 0.954412 5.3090e-06
1:235485853 C T 0.450269 -4.9362e-07
1:235488879 T C 0.033767 -8.7953e-06
1:235515534 T C 0.965216 1.1279e-05
1:235517040 T C 0.064522 2.0273e-05
1:235523067 A C 0.332159 -5.3449e-06
1:235524610 A C 0.028290 -2.5799e-06
1:235532266 T C 1.291841 -2.5789e-05
1:235551922 A G 0.240911 1.9511e-05
1:235565205 T C 0.089446 -2.2562e-05
1:235571428 A G 1.286200 -2.2271e-05
1:235572037 T C 0.094719 2.3030e-05
1:235572669 C T 0.966961 -2.5355e-05
1:235590559 A G 0.218520 2.4381e-05
1:235597252 G T 0.998552 -2.2717e-05
1:235598973 T C 1.003152 -1.8549e-05
1:235600590 A G 0.033328 -5.9967e-06
1:235600605 T C 0.057086 -3.2129e-06
1:235653535 T C 0.984677 2.5757e-05
1:235664406 G C 0.020382 -5.4731e-06
1:235666462 G A 0.085502 6.3156e-06
1:235667217 G C 0.977255 2.2744e-05
1:235669485 T C 0.228097 3.3754e-05
1:235680372 G T 0.999925 3.0180e-05
1:235687668 C T 0.087630 3.2065e-06
1:235688043 G A 0.748913 -1.6990e-06
1:235690496 A G 0.053986 -6.8182e-06
1:235695756 C T 1.320158 -3.5522e-06
1:235700231 C T 0.075282 1.7093e-05
1:235702712 T C 0.324527 2.4204e-05
1:235705001 T G 1.268746 -3.2191e-06
1:235705423 C T 0.069550 1.5974e-05
1:235708639 G A 0.145842 2.5706e-05
1:235709449 T C 0.035066 -3.5858e-06
1:235710572 A G 1.139192 -4.2746e-05
1:235714440 G A 0.075449 1.5903e-05
1:235715532 A G 0.034382 -1.0827e-05
1:235720898 T C 1.153148 1.7681e-05
1:235722251 T C 0.338048 -1.4743e-05
1:235732496 T C 1.242829 -1.7284e-05
1:235734722 A G 0.094620 2.1726e-05
1:235738814 C T 1.250502 -9.4099e-06
1:235740260 T C 0.119436 1.0340e-05
1:235746578 A G 0.021946 -4.2308e-06
1:235751104 A G 0.746101 4.8116e-06
1:235753281 T C 0.090932 -1.0306e-05
1:235756761 T C 0.694740 -4.8300e-06
1:235760817 T C 0.625897 9.9648e-06
1:235765077 C T 0.437921 -4.8032e-05
1:235765654 C T 0.081106 6.6646e-06
1:235766162 T C 0.677710 7.3708e-06
1:235766670 A G 0.083092 1.7954e-05
1:235773790 C T 0.102420 -5.7240e-06
1:235774911 A G 0.455359 -6.8240e-05
1:235776118 T C 0.272506 3.5033e-06
1:235781466 T G 0.110419 -1.1037e-05
1:235787953 A G 0.022779 1.7380e-06
1:235789052 T C 0.024679 1.4768e-06
1:235797522 T C 0.100013 4.1350e-06
1:235799305 G T 0.063529 1.8451e-05
1:235802387 T G 1.250319 2.9599e-05
1:235810336 G A 0.441120 2.1997e-05
1:235810413 C T 1.360558 1.9054e-05
1:235815519 T C 0.049444 -9.8703e-06
1:235817183 C T 0.147953 -2.3415e-06
1:235820459 C A 0.054010 -7.2972e-06
1:235827443 C T 1.037429 9.4142e-06
1:235836962 T C 0.264924 4.7160e-05
1:235841281 C A 0.047414 -2.2556e-07
1:235859714 T G 0.189506 1.8364e-05
1:235866014 C T 0.071423 -4.9162e-07
1:235899237 G A 0.028395 1.9656e-05
1:235912085 A G 0.065827 6.8477e-06
1:235927137 A G 1.489398 -2.5698e-05
1:235929555 A G 0.026206 1.1896e-05
1:235933904 T C 0.813309 1.1386e-05
1:235946979 A G 0.027488 1.9124e-05
1:235971763 G A 0.284647 2.1861e-05
1:235984416 C T 0.052041 1.8059e-05
1:235987737 G A 0.447488 -2.7330e-05
1:235993709 A G 0.038313 -1.1920e-05
1:235999621 C A 0.821849 1.1408e-05
1:236000022 T C 0.023105 -1.8661e-06
1:236016475 C A 0.039958 1.3498e-05
1:236017001 A G 0.028552 -1.6872e-06
1:236017768 C A 0.065181 -2.1075e-05
1:236031904 C G 0.126351 -2.9846e-05
1:236033905 C T 0.664985 -4.7872e-05
1:236039174 A G 0.186460 -1.8257e-05
1:236040141 C A 0.023938 -2.7631e-07
1:236044130 T G 0.060891 -2.2716e-05
1:236055033 C A 1.069812 6.1676e-05
1:236056548 G A 0.323439 1.1552e-05
1:236064032 C T 0.635403 -2.2553e-05
1:236066991 G A 0.577014 4.3951e-05
1:236070380 T C 0.086230 2.0689e-05
1:236075143 G A 0.481122 2.1413e-06
1:236080865 A G 0.054346 -5.1379e-06
1:236083295 C T 0.140722 1.3055e-05
1:236083606 C T 0.117059 -4.4943e-05
1:236084124 A G 1.690150 1.9721e-05
1:236086969 T C 0.041947 -9.9483e-06
1:236090490 A G 0.368595 1.7589e-06
1:236091901 T C 0.021293 -1.0873e-06
1:236092453 T C 1.519918 -1.4521e-05
1:236098940 C T 0.348451 1.6864e-05
1:236100559 A G 0.051344 -1.2714e-05
1:236108170 T C 1.415486 -4.3455e-06
1:236108446 T C 1.803956 -1.3090e-06
1:236109928 T C 0.354819 1.6188e-05
1:236113124 T C 0.024639 1.2494e-05
1:236116533 G T 0.045507 -3.5443e-07
1:236116561 C T 0.128309 2.6798e-08
1:236118351 G A 0.373787 1.2592e-08
1:236120736 G A 0.342461 -5.9292e-07
1:236132627 C A 0.459938 1.2967e-05
1:236135743 C G 0.034515 -1.4202e-05
1:236141174 C T 0.366542 2.2388e-06
1:236142411 T C 0.026831 3.1691e-08
1:236145289 G A 0.369928 2.5017e-06
1:236147660 T C 0.071488 8.8610e-06
1:236154012 T C 1.195701 -6.0051e-07
1:236155440 T C 0.023340 -1.1972e-05
1:236155470 G A 0.359035 -1.2675e-06
1:236157123 C T 0.023867 -1.2574e-05
1:236160838 C T 0.049916 1.5469e-05
1:236162449 T C 0.379005 1.4547e-05
1:236164740 T C 0.081062 -1.0192e-05
1:236166093 C A 0.037762 -8.2929e-06
1:236170665 C A 0.716295 -3.2975e-05
1:236170972 T C 0.064872 -5.2120e-06
1:236177874 T C 0.026158 -1.5942e-05
1:236179042 T G 0.182421 2.4240e-05
1:236179869 G A 0.969538 -1.5744e-05
1:236181854 C T 0.113228 1.9644e-06
1:236182784 A G 0.058117 -6.0047e-06
1:236187365 C T 0.222981 2.5717e-05
1:236187618 T C 0.027763 1.0840e-05
1:236190333 G T 0.717213 -5.5329e-05
1:236192198 T C 0.615551 -5.2924e-05
1:236194132 G T 0.086964 -1.8041e-05
1:236200531 T C 1.758181 -3.3709e-05
1:236208773 T C 0.853287 -3.4557e-05
1:236210214 G A 0.041372 2.0065e-06
1:236212038 A G 0.189336 -1.7763e-05
1:236214936 A G 0.033801 -1.8093e-05
1:236220574 C T 0.493777 -2.4392e-05
1:236224692 G C 0.260824 -5.6071e-06
1:236225017 T C 0.374790 -1.0609e-05
1:236245821 A G 0.040822 3.5481e-05
1:236246896 G C 0.120646 3.0475e-06
1:236251850 A G 0.875077 -1.4314e-05
1:236255442 C T 0.121098 1.1764e-05
1:236262373 A G 0.332353 1.6274e-06
1:236265931 A G 0.452567 -1.1763e-05
1:236275077 T C 0.780069 -6.3797e-05
1:236275465 G A 0.341029 -8.6450e-06
1:236276804 T C 0.022908 2.1249e-05
1:236280091 T G 0.432587 -3.9391e-05
1:236281310 C T 0.708091 -3.0609e-05
1:236281769 A G 1.202915 -1.6092e-05
1:236282044 C T 0.132338 -1.6074e-05
1:236283532 T G 0.047774 1.5756e-05
1:236284300 T G 0.472796 2.2150e-05
1:236289189 T C 0.084632 -1.1612e-06
1:236291032 A G 1.356655 5.9174e-06
1:236293651 C T 0.081337 1.2739e-05
1:236294825 A C 1.006069 1.4967e-05
1:236296206 T C 0.677364 8.0196e-06
1:236296950 C T 0.520227 -7.0576e-07
1:236296987 G A 0.028440 -2.3235e-05
1:236297002 C A 1.206699 -2.6264e-05
1:236300472 T C 0.914726 2.4999e-05
1:236300768 T G 0.243618 -1.7881e-05
1:236304686 T C 0.022612 -8.5809e-06
1:236306825 G A 1.240949 -4.8764e-05
1:236307294 A G 0.126701 1.6361e-05
1:236309634 A G 0.253572 -2.5683e-05
1:236310024 C A 0.992116 -2.1633e-05
1:236311886 C T 1.386159 -2.4254e-05
1:236317735 T C 0.308051 -2.4743e-05
1:236328963 T C 0.061615 2.2641e-06
1:236329910 C A 0.307378 -3.1218e-05
1:236332863 G A 0.359582 8.4789e-06
1:236336829 C T 0.133657 9.7087e-06
1:236339496 A G 0.039904 -1.9994e-05
1:236339571 C A 0.066841 5.7011e-05
1:236339738 T C 0.062298 -9.6200e-07
1:236340078 A G 0.751857 -3.7800e-05
1:236340179 G T 0.032747 1.4849e-05
1:236346602 G A 0.021375 1.3443e-05
1:236359805 G T 0.102426 -5.6975e-06
1:236368227 T C 0.752796 -5.6031e-05
1:236374347 A G 0.271993 -1.5711e-05
1:236380077 A G 0.931922 1.4002e-05
1:236387072 C T 0.803664 -4.7348e-05
1:236388346 A G 0.249649 -1.6264e-05
1:236393257 A G 0.060881 3.2094e-05
1:236407465 G T 0.549520 -3.2367e-05
1:236407883 C T 0.051222 1.4798e-05
1:236411135 G A 0.191165 -3.2270e-05
1:236411763 A G 0.498921 -4.2497e-05
1:236413230 A T 1.197859 4.7604e-05
1:236415799 G A 0.048685 7.4733e-06
1:236418610 T C 0.084105 5.9149e-06
1:236436302 T C 0.744697 2.7441e-05
1:236440787 G A 0.050246 -2.3615e-05
1:236444034 C G 0.260913 4.0133e-05
1:236444658 C T 0.102987 -3.3861e-07
1:236450942 C G 0.093570 3.9867e-05
1:236457293 C T 0.081987 -4.9222e-06
1:236458043 T C 0.246280 5.7221e-07
1:236463693 C T 0.105972 -6.5658e-06
1:236474815 A C 0.979292 1.7338e-05
1:236476681 T C 0.227343 -3.5038e-05
1:236483712 T C 0.150803 -6.8807e-06
1:236485081 C A 0.262714 -2.7674e-06
1:236489216 T A 0.067119 8.8298e-06
1:236489984 T C 1.354262 1.3418e-05
1:236495007 A G 0.026597 4.3034e-06
1:236506409 A C 0.126881 -2.2886e-06
1:236511575 A C 0.025325 3.3801e-08
1:236520733 A G 0.586690 6.0973e-06
1:236526726 A C 0.921029 9.5017e-06
1:236530519 G T 0.592310 7.8475e-06
1:236532041 C T 1.770033 1.3250e-05
1:236532859 T C 0.104341 1.6696e-05
1:236534821 A C 0.488473 -4.8875e-06
1:236540091 G T 0.102069 -1.5339e-05
1:236541624 A G 1.501130 -1.3989e-05
1:236542765 T C 0.065039 1.3562e-05
1:236546386 A G 1.331765 1.7237e-05
1:236555515 T C 0.029507 -3.8709e-06
1:236557771 A G 1.695468 -2.3108e-07
1:236560291 G C 0.107506 -1.1944e-05
1:236560297 A G 0.055903 -7.0837e-06
1:236563287 T C 1.341335 8.1735e-06
1:236565252 A G 0.081630 1.3857e-05
1:236576136 C T 0.032635 1.1302e-06
1:236576483 C T 0.040774 6.7958e-06
1:236576569 G A 0.049015 -1.3503e-06
1:236582279 T C 0.059205 1.9618e-06
1:236585830 C T 1.398027 1.4446e-05
1:236593334 T C 1.193729 -3.9803e-06
1:236598027 C A 0.075082 -1.6612e-05
1:236600920 A G 1.776751 -1.9873e-05
1:236609529 A G 1.299463 9.2693e-06
1:236614176 C T 0.064824 1.5074e-05
1:236616134 A G 0.321705 2.8476e-05
1:236617216 A G 1.905046 1.1255e-07
1:236617857 A G 0.748359 3.8017e-05
1:236619529 A G 0.836523 1.5519e-05
1:236619656 A G 0.554525 -2.6095e-05
1:236619872 G A 0.191301 5.7236e-06
1:236619910 G C 0.439407 2.6095e-05
1:236620230 T G 1.027702 3.4245e-05
1:236621524 T C 0.803024 6.3219e-06
1:236621567 A G 0.090078 1.0324e-05
1:236621790 C A 0.305532 -2.5135e-08
1:236622590 C T 0.572506 -7.0635e-05
1:236625200 G T 1.492665 -3.0835e-05
1:236626238 G A 0.037558 -3.1282e-06
1:236626528 T C 0.096766 5.2695e-06
1:236627113 A C 0.136833 1.9834e-05
1:236627456 T C 0.127548 -1.0359e-05
1:236629177 G A 0.805625 1.5636e-05
1:236632983 G A 0.143877 -4.8179e-06
1:236634875 A C 0.431811 -3.3319e-05
1:236636159 C T 0.863677 5.7935e-06
1:236641540 C G 0.456266 1.3584e-06
1:236643022 A C 0.494773 -2.5851e-05
1:236645609 T C 0.062492 -8.0357e-06
1:236647511 C T 0.745071 -1.5684e-05
1:236647562 C T 0.069853 3.8431e-06
1:236649846 C T 0.047761 -1.5613e-05
1:236652382 T C 0.179936 1.0323e-05
1:236653341 A G 0.666719 -1.7471e-05
1:236655105 A C 0.154151 6.6931e-06
1:236656457 C T 0.783849 -1.4118e-05
1:236659133 T G 1.169063 -1.9564e-05
1:236659206 C A 0.567981 -1.2157e-05
1:236659535 T C 0.029986 2.6538e-05
1:236661543 T G 0.190308 1.3102e-05
1:236662139 T A 0.054897 4.3369e-06
1:236662659 A G 1.401978 4.6635e-06
1:236665213 C T 0.039832 -5.9440e-07
1:236667786 C G 0.570004 -1.8590e-05
1:236671737 G A 0.328198 -3.4877e-05
1:236671865 G A 0.034627 3.0902e-05
1:236672910 C T 0.539365 1.8916e-05
1:236676203 C T 0.034063 -4.8555e-06
1:236677811 C T 0.804112 3.1914e-05
1:236677897 T C 0.192508 9.3631e-06
1:236680253 G A 0.234023 1.4564e-05
1:236681306 C T 0.533034 2.2661e-05
1:236681750 A G 1.011712 -4.8372e-06
1:236681990 G A 0.460370 1.5840e-05
1:236682164 T C 0.543336 6.4579e-06
1:236682248 G A 1.328831 -9.5199e-06
1:236682308 C T 0.369030 3.0226e-05
1:236684117 T G 0.077258 4.2277e-06
1:236686053 A G 0.208413 1.7858e-05
1:236686343 C G 1.667008 -5.2425e-06
1:236687782 G A 0.085696 -2.0419e-05
1:236689568 G A 1.336055 2.2404e-05
1:236694490 T C 0.470787 -1.5108e-05
1:236695512 T C 1.914008 -5.4846e-06
1:236695553 A G 0.032876 4.7443e-07
1:236700302 T G 0.044793 -6.7018e-06
1:236702210 G A 1.469097 2.2273e-05
1:236703011 T C 0.079954 -5.9927e-06
1:236711618 C A 0.062751 1.0857e-06
1:236712293 C A 0.075245 -8.5469e-06
1:236719193 G A 1.407068 2.1079e-05
1:236721660 C T 1.523637 2.0170e-05
1:236722318 C T 0.020844 -3.2210e-06
1:236723108 T C 0.063692 1.5578e-07
1:236723177 A G 1.334682 2.1745e-05
1:236728588 G A 0.051956 4.2648e-06
1:236729956 C T 0.330510 -1.1120e-05
1:236729965 A G 0.047213 4.5223e-06
1:236734071 G A 0.100179 5.9680e-06
1:236735438 T C 0.029201 1.6491e-05
1:236739416 T C 1.458650 2.5411e-05
1:236740135 C T 0.055363 -4.1376e-06
1:236744626 T C 0.033709 -6.6509e-06
1:236748505 C T 1.410845 1.9184e-05
1:236749128 C A 0.035610 1.3004e-05
1:236750709 T C 0.047686 6.7377e-06
1:236758887 C T 1.457518 2.4603e-05
1:236759825 C T 1.769795 1.7469e-05
1:236767330 G A 1.440773 2.5369e-05
1:236771440 T C 0.114601 2.0469e-06
1:236771478 G T 0.028392 1.5246e-05
1:236771661 A G 0.031639 -2.7094e-05
1:236779176 T C 0.128833 -5.6798e-06
1:236793006 A G 1.330354 2.8964e-05
1:236795398 A G 0.098041 2.5866e-05
1:236797854 G A 1.470712 2.3815e-05
1:236803753 A G 0.133905 -1.5508e-05
1:236805282 T C 0.096341 -2.2023e-05
1:236809751 C T 0.051470 2.7535e-06
1:236810050 G A 0.145985 -7.2044e-06
1:236813139 G T 1.295975 1.9099e-05
1:236815035 T C 0.041896 -1.0721e-05
1:236820510 T C 0.056304 -8.9782e-06
1:236823395 G T 0.074687 -1.9721e-06
1:236826563 C T 0.171654 -2.2330e-06
1:236827447 T C 0.068741 -2.5453e-05
1:236842428 G A 0.225442 -2.2059e-05
1:236850992 A G 1.504058 1.8115e-05
1:236855188 T C 0.137683 3.5623e-05
1:236866836 T C 0.115795 -1.9312e-05
1:236868178 C T 0.145461 2.6986e-06
1:236870255 A G 1.441188 2.4306e-05
1:236870588 T C 0.119245 -2.6813e-05
1:236875771 T C 1.117892 7.0149e-05
1:236879326 G C 0.038969 1.4002e-05
1:236881703 G T 1.772671 2.4302e-05
1:236882409 T C 0.139338 4.6629e-05
1:236894647 A G 0.605971 -1.1298e-05
1:236896506 A G 0.032778 6.4615e-06
1:236899479 A G 0.051531 -2.9407e-06
1:236900901 C T 1.236495 4.9107e-05
1:236900975 A G 0.136302 -3.6790e-05
1:236904935 T G 0.035470 3.2656e-06
1:236905093 C T 1.061197 5.5506e-05
1:236905310 A G 0.300993 -1.4432e-05
1:236905514 C T 0.068098 -6.1672e-06
1:236906664 A G 0.179341 -5.2959e-05
1:236912057 C T 0.179126 -4.3659e-05
1:236912723 A G 0.085618 3.4994e-06
1:236913213 C G 1.218326 2.9171e-05
1:236915207 A G 1.727990 1.2022e-05
1:236917868 A G 1.518799 -3.2329e-06
1:236922212 T C 0.130859 -3.0135e-05
1:236924506 G A 1.794165 2.3830e-06
1:236925844 A G 0.287088 -7.4441e-06
1:236928589 T C 0.287445 -6.3484e-06
1:236932396 G A 1.377166 2.7040e-05
1:236936338 T C 0.075921 1.0442e-05
1:236938030 A G 0.386033 -1.8760e-05
1:236942920 T G 1.889190 -1.2929e-06
1:236944429 T G 1.800719 2.4026e-05
1:236953787 C T 0.038693 9.6525e-06
1:236956645 A G 0.026610 2.1597e-06
1:236957766 C T 0.070298 2.1783e-05
1:236959252 A G 1.253912 2.2014e-05
1:236960445 A G 0.120493 2.0273e-05
1:236961355 T G 0.023809 1.1492e-06
1:236961563 C T 0.049614 -5.9337e-06
1:236966019 G A 0.032597 -1.6356e-05
1:236967201 T G 0.028028 2.2186e-06
1:236990141 A G 0.042382 -7.3344e-06
1:236992294 G A 0.058188 -7.3009e-06
1:236996442 T C 0.035617 -1.2913e-05
1:237004696 C T 0.837383 1.6076e-05
1:237006002 T C 0.065919 5.9040e-06
1:237011234 C T 0.047162 7.0750e-06
1:237011315 T C 0.029636 -3.4890e-06
1:237014045 A C 0.138281 2.8330e-05
1:237022156 T C 0.029762 9.3933e-06
1:237032992 G A 0.064362 1.7134e-05
1:237048500 G A 0.392136 3.0367e-06
1:237064118 T C 0.073198 2.2097e-05
1:237064408 G A 0.030194 -6.0548e-06
1:237065810 G T 0.046486 -1.5136e-05
1:237066114 G A 0.060541 -1.4282e-05
1:237074513 A G 0.030000 5.4421e-06
1:237081792 G A 0.084979 -1.2148e-05
1:237082021 C T 0.055985 -2.3864e-05
1:237088006 C T 0.820255 2.7076e-05
1:237093130 T G 0.029786 -1.1051e-05
1:237093618 A G 1.248904 2.3105e-05
1:237102801 T C 0.095236 -4.9148e-06
1:237103115 G A 0.081766 -2.6576e-05
1:237104184 A G 0.115784 8.8143e-06
1:237105537 G T 0.080620 -1.9755e-05
1:237107541 A C 0.625139 -1.9757e-06
1:237107899 G A 0.062040 -1.7904e-05
1:237108848 A G 0.053639 9.1146e-06
1:237110442 C T 0.097262 3.2452e-05
1:237111155 A G 0.148212 -5.7016e-06
1:237117969 A T 0.022646 -9.6553e-06
1:237123747 A G 0.293337 3.0098e-06
1:237124717 G A 1.100193 3.0200e-06
1:237127227 C T 0.073800 -1.7366e-05
1:237129217 C T 1.034073 -1.0395e-05
1:237130296 C T 0.718454 -1.1762e-05
1:237132197 G T 1.270350 3.2896e-05
1:237132597 A G 0.139821 -2.6732e-05
1:237140296 A G 1.057641 6.8224e-05
1:237141936 G A 0.397375 -2.8955e-06
1:237148648 C T 0.031612 -1.3462e-05
1:237148652 G A 0.320688 3.3354e-06
1:237149989 T G 0.052085 -1.5576e-07
1:237150042 G A 0.031972 -2.4204e-06
1:237153919 G A 1.704368 4.7583e-05
1:237154645 T C 0.064845 7.8295e-06
1:237157093 A C 0.061799 1.1257e-05
1:237158169 A G 0.026638 5.4818e-07
1:237159174 C G 1.375344 5.1186e-05
1:237163452 A G 0.030901 -1.9328e-06
1:237165142 G A 0.020970 -1.1264e-05
1:237165611 G C 1.726341 5.4083e-06
1:237167218 G A 1.343906 1.1987e-05
1:237170534 A G 0.029147 -1.3058e-06
1:237171386 G A 0.662768 -1.3450e-05
1:237171694 G A 0.086158 -3.8213e-06
1:237174408 G A 0.166737 -3.1126e-05
1:237175199 T C 0.263894 7.7472e-07
1:237177977 A G 0.346632 -9.1707e-06
1:237182317 G A 1.715778 -3.2535e-05
1:237189528 G A 0.257312 -3.9290e-05
1:237192869 G C 0.251767 -2.8866e-06
1:237193336 G A 0.493610 -2.0985e-06
1:237194043 A G 0.888765 -4.2361e-07
1:237194563 A C 0.568002 6.7031e-06
1:237196106 T C 0.383758 -5.8432e-06
1:237196413 G A 0.752095 7.2048e-06
1:237197508 A G 0.336786 -1.5936e-05
1:237198530 A G 0.091340 2.5586e-05
1:237202166 A G 0.906342 -1.0235e-05
1:237207542 G A 1.689287 -5.4418e-06
1:237211692 C G 0.025227 -1.9757e-05
1:237213176 T C 0.174656 -4.0498e-06
1:237215263 C T 0.772610 1.1019e-05
1:237217891 A G 0.722455 -7.6565e-06
1:237218350 T C 0.575094 2.1379e-05
1:237220297 C T 0.632568 -2.1340e-05
1:237221419 C T 0.084244 2.5421e-05
1:237222738 G T 0.403940 3.2988e-05
1:237229866 T G 1.591902 -4.4556e-05
1:237231411 T G 0.048121 -5.6522e-06
1:237232244 C T 0.406231 -2.7398e-05
1:237236462 A G 0.029194 4.4336e-06
1:237246262 T C 0.185073 4.3218e-06
1:237247266 G A 0.418433 -8.1737e-06
1:237248102 A C 1.831474 -1.0477e-05
1:237248454 A G 1.402260 -1.3871e-05
1:237249358 C T 0.943764 1.6616e-05
1:237251221 G A 0.042134 -1.0904e-05
1:237252438 T G 0.079950 4.3939e-06
1:237256397 A G 0.071124 -4.5048e-05
1:237257366 T C 0.992456 -9.6682e-06
1:237258584 T A 0.897081 3.4370e-06
1:237262184 A G 1.874574 -3.5590e-05
1:237266603 G A 0.873068 3.1939e-05
1:237268325 T G 0.049464 1.4730e-05
1:237268520 T C 0.073562 -2.3916e-07
1:237268725 G A 0.961670 3.4543e-05
1:237269823 A G 0.021551 -2.8451e-06
1:237270587 C T 1.963571 9.2101e-06
1:237272025 C T 1.414581 1.3617e-05
1:237272851 A G 0.027542 1.0278e-05
1:237274019 T C 0.522240 1.5396e-05
1:237275394 A G 0.377513 -1.5039e-05
1:237277098 C A 0.102773 7.3127e-06
1:237277482 G A 0.985031 1.2493e-06
1:237280003 T G 0.023704 2.1921e-06
1:237280458 C T 0.238589 -3.4583e-05
1:237281849 T C 0.023591 -6.7133e-06
1:237283573 G A 0.020872 -3.7733e-06
1:237284393 G T 1.663305 4.0299e-06
1:237284996 T C 0.021732 1.0353e-05
1:237285629 T G 0.258125 -3.2785e-05
1:237288825 G A 1.858476 -1.0586e-05
1:237296443 G A 0.269290 -1.2474e-06
1:237296800 A G 0.198454 2.0112e-05
1:237303426 A G 0.144227 5.3788e-06
1:237314249 C T 0.064580 -3.2697e-06
1:237321969 A G 1.314800 -2.0579e-05
1:237323484 A G 0.098503 -1.6181e-06
1:237329992 T C 0.179045 -6.5495e-06
1:237339648 C T 0.079906 1.1583e-05
1:237346914 G A 0.068887 3.7886e-05
1:237348724 C T 0.079637 -4.3032e-06
1:237349879 C A 0.738503 3.6216e-05
1:237365041 T C 0.038819 1.6720e-06
1:237365621 T C 0.020936 4.0422e-06
1:237366914 G A 0.599671 -4.9689e-07
1:237369357 G A 0.775649 -5.1660e-06
1:237372089 T C 0.916024 -1.2686e-05
1:237374012 T C 0.724257 8.0867e-06
1:237376967 T C 0.074728 8.2336e-06
1:237377137 G A 0.155739 -3.7362e-05
1:237378155 A G 0.530835 6.8716e-06
1:237383271 G A 0.448454 6.0589e-06
1:237384002 A G 0.137822 -9.2171e-06
1:237386752 T G 0.109515 1.0049e-05
1:237391879 T C 0.664145 -1.2758e-05
1:237398209 C T 0.094627 5.1066e-06
1:237401055 T C 0.590376 -3.0374e-05
1:237403801 G T 0.702696 2.3211e-05
1:237404570 G A 0.567019 2.6487e-05
1:237405946 A G 0.138543 1.6019e-06
1:237406647 C A 0.031938 8.8675e-06
1:237410743 G A 0.789588 6.0574e-06
1:237411254 A G 0.798404 -7.8692e-06
1:237412431 T C 0.867489 3.0228e-06
1:237417792 T A 0.023459 2.3395e-05
1:237417798 T C 0.312872 -5.0836e-06
1:237418604 G A 0.077292 -1.8692e-05
1:237418891 G C 1.084010 1.4769e-06
1:237419785 C T 0.604335 -1.4526e-05
1:237422958 C T 0.023731 1.5962e-05
1:237422989 T C 1.771709 -7.0871e-06
1:237431505 G A 0.399030 1.7764e-06
1:237434910 C A 0.105755 3.0683e-05
1:237438019 T C 0.107999 1.3866e-05
1:237438916 G A 0.038092 -1.3989e-05
1:237444946 T C 0.053965 -4.3848e-06
1:237446113 G A 0.692724 1.7467e-05
1:237451452 T C 1.774024 2.1735e-06
1:237458209 G A 0.875614 1.2356e-06
1:237458628 G A 0.090235 1.3298e-05
1:237462985 G T 0.653548 -1.4305e-05
1:237463127 A G 0.036966 -1.2398e-05
1:237467766 G T 0.079338 -1.3274e-05
1:237470226 T C 0.118817 8.1951e-06
1:237471383 T C 0.039101 1.2852e-05
1:237471945 C T 0.737785 -1.5956e-05
1:237475098 C T 0.238028 -1.9177e-05
1:237479388 G A 0.699072 -1.0925e-05
1:237482107 T C 0.202065 6.9661e-06
1:237482745 G A 0.028225 1.7515e-05
1:237484016 T C 0.627488 2.6045e-05
1:237484808 A G 0.054506 -5.9728e-06
1:237485479 C A 0.057600 1.6852e-05
1:237486779 A C 0.784383 -4.3013e-06
1:237490741 C A 0.039509 -5.1152e-06
1:237493009 T C 0.048998 -1.4250e-05
1:237493214 C T 0.053299 -1.3084e-05
1:237504759 C T 0.298773 -1.1058e-05
1:237513521 G A 0.130230 8.4224e-06
1:237516302 A G 0.054159 -1.8388e-05
1:237519975 G A 0.418134 -3.5502e-06
1:237523573 G A 0.652508 -7.5092e-06
1:237532763 G T 0.089109 2.0850e-05
1:237537100 G A 0.128078 -8.2255e-06
1:237539344 G A 0.190665 -2.3288e-05
1:237544812 T C 0.040621 1.7864e-06
1:237545098 G A 0.295978 -1.2818e-05
1:237547223 G A 0.787457 2.4922e-05
1:237547600 G A 1.124175 -6.4469e-06
1:237553655 A G 0.051657 -4.4268e-06
1:237554753 C T 0.276800 -1.7269e-05
1:237556289 G A 0.029782 1.5091e-05
1:237556596 A C 0.056311 1.1587e-05
1:237558007 T C 1.453281 -5.9835e-06
1:237558170 C T 0.242550 -1.3356e-05
1:237558819 A G 0.056073 1.4100e-05
1:237561002 T C 0.130023 6.9443e-06
1:237563287 A C 0.830396 1.4449e-05
1:237575567 A C 0.668684 4.8808e-05
1:237575989 A G 0.652593 -8.5756e-06
1:237576019 T C 0.458323 -2.1108e-05
1:237576047 G T 0.100750 3.4719e-05
1:237580612 C G 1.511228 7.5510e-06
1:237580872 G A 0.030942 -1.7982e-05
1:237589601 A G 0.198380 -3.0970e-05
1:237590213 G A 1.965369 -1.0915e-05
1:237591189 G A 0.165061 -3.7587e-05
1:237591215 C T 0.041624 7.9316e-06
1:237595692 C T 0.195537 -5.8610e-05
1:237596927 T C 0.224793 1.8111e-05
1:237598895 C T 1.238263 1.9892e-05
1:237599023 A G 0.161199 9.4088e-06
1:237599446 G A 0.571408 2.4428e-06
1:237601770 T C 0.128697 -9.7648e-06
1:237605491 G C 0.148610 4.2161e-06
1:237613926 C T 0.057049 1.0063e-05
1:237617757 T C 1.231232 -1.4715e-05
1:237621239 C T 1.119293 -6.3863e-06
1:237627498 G A 0.308989 2.1022e-05
1:237637880 G A 1.130213 2.0359e-06
1:237641849 G A 0.095525 7.3005e-07
1:237641890 G A 0.439764 6.5648e-06
1:237642904 G T 0.197115 3.4171e-06
1:237643007 G A 0.073525 6.4204e-06
1:237646390 G T 0.049372 -1.0291e-05
1:237646691 G A 0.083884 -1.0657e-05
1:237646887 C T 1.046210 -1.0429e-05
1:237648917 G A 0.596152 -7.1303e-06
1:237649306 C G 0.535873 -1.7358e-06
1:237655173 T A 0.050134 4.7494e-06
1:237658445 T G 1.040437 8.9040e-06
1:237670557 A G 1.316765 -1.2878e-05
1:237671031 A G 0.086784 -9.2738e-06
1:237673205 A C 0.092118 2.9613e-05
1:237677346 T C 0.838372 2.0599e-06
1:237680303 C T 0.107485 -1.9089e-05
1:237680494 T G 0.071039 -3.7501e-06
1:237683502 C T 0.534255 5.5274e-06
1:237685222 G A 1.009608 -1.1222e-05
1:237692940 A G 0.069802 -1.4796e-05
1:237692983 A G 0.110746 -1.1206e-05
1:237699485 T C 0.022762 8.9821e-06
1:237699529 T C 0.047016 2.6037e-06
1:237700568 A G 0.110205 -2.4625e-06
1:237702418 C T 0.813289 4.4318e-06
1:237702642 A G 0.020270 9.5382e-06
1:237708985 G A 1.490836 2.3387e-05
1:237709403 T C 0.040771 1.7913e-06
1:237710018 G A 0.025573 1.2930e-05
1:237711797 G A 1.918907 2.9411e-05
1:237720087 C T 0.081813 6.0478e-06
1:237724344 G A 0.173911 -9.0741e-06
1:237724786 C T 0.113622 -4.9946e-06
1:237724925 G C 1.844734 3.7305e-05
1:237729019 G A 1.241075 2.0565e-05
1:237729040 G A 0.164378 3.2466e-05
1:237730612 A G 0.076085 8.6282e-07
1:237732673 T C 0.106054 1.0081e-05
1:237739785 T G 0.024853 -1.2552e-05
1:237743184 A G 0.552855 -2.6389e-05
1:237744972 A G 0.581111 -4.0964e-05
1:237748536 A C 0.046710 9.0428e-06
1:237753571 A G 0.979734 2.4973e-06
1:237755076 G A 0.051592 -8.7504e-06
1:237756401 G A 0.990865 -3.5558e-06
1:237761493 G A 0.528326 -2.9731e-05
1:237766070 A G 0.901551 9.7214e-06
1:237772248 G T 1.889604 3.3616e-05
1:237773013 T C 0.055873 -1.1242e-05
1:237773340 G A 0.139655 -4.3591e-05
1:237773427 G A 0.813391 1.9037e-05
1:237773617 T C 1.463858 1.5753e-05
1:237773691 G A 0.059742 2.0682e-05
1:237774614 T C 1.040822 -3.5686e-05
1:237777203 A G 0.127487 2.2400e-05
1:237778082 A G 0.061459 -2.0554e-06
1:237778084 A G 0.063152 -7.3787e-06
1:237778909 T C 1.638279 -3.8714e-05
1:237779408 G T 0.115920 9.9857e-06
1:237784755 T G 0.092220 -1.5287e-05
1:237784813 G T 0.060371 -8.6203e-06
1:237788862 C T 1.660796 -3.7108e-05
1:237789656 G T 0.237430 -1.8649e-06
1:237796529 C T 0.129322 1.2652e-05
1:237796850 G A 0.102501 1.2355e-05
1:237797973 T C 0.707143 -2.9640e-06
1:237808658 T C 1.544101 2.0915e-05
1:237809064 G A 0.226384 1.9248e-05
1:237810564 T C 0.085774 -8.6286e-06
1:237813813 G A 0.058304 1.5903e-05
1:237814783 T C 0.896006 5.2993e-06
1:237820456 A G 1.591896 1.5751e-05
1:237824474 C T 0.341689 -1.5428e-06
1:237826309 C T 1.896482 -8.2584e-06
1:237827646 G A 0.126297 -2.1533e-05
1:237831382 A G 0.055968 2.3839e-05
1:237834701 C T 0.832562 -1.2816e-05
1:237836250 C T 0.031006 2.0858e-06
1:237841390 G A 0.629287 -6.4810e-05
1:237842201 A G 0.111742 1.4706e-05
1:237843159 T C 0.461349 -2.8498e-05
1:237844933 A G 0.072892 -2.1671e-05
1:237856168 T C 1.241438 2.3647e-05
1:237856474 G A 0.069802 -7.5792e-06
1:237860237 G A 0.651318 1.0210e-04
1:237869850 C A 0.121054 2.3136e-06
1:237886146 A C 0.385839 -5.2876e-06
1:237888855 A T 1.347574 1.8506e-05
1:237893010 A G 0.035290 -6.7172e-06
1:237902071 T C 0.561317 -2.0486e-05
1:237911004 T C 0.541184 1.0149e-05
1:237921546 A G 0.043334 1.1550e-05
1:237923243 G A 0.248989 1.2067e-05
1:237929556 G T 0.113469 -1.4101e-05
1:237930435 T C 0.032859 -8.8092e-07
1:237931569 A G 0.036980 7.4601e-06
1:237937874 T C 0.399343 -2.4672e-05
1:237939630 A G 0.181064 2.0843e-05
1:237946964 C T 0.647051 -5.4541e-06
1:237951451 G A 1.045459 -3.0207e-05
1:237957678 A G 1.299446 -2.3241e-06
1:237958054 T C 0.129183 3.7498e-06
1:237959442 C T 0.042681 1.1487e-05
1:237960958 A G 0.065481 -1.6896e-05
1:237965094 T G 0.797473 -4.1099e-05
1:237968143 C A 0.060578 -1.4845e-05
1:237968463 T C 0.066052 8.8032e-06
1:237976789 T G 0.029133 5.3002e-06
1:237983837 A G 0.030945 1.7372e-06
1:237989980 A C 0.381171 4.4733e-06
1:237990122 G A 1.152312 -6.0244e-06
1:237990519 C G 0.466989 -1.7584e-05
1:237993028 G A 0.934091 -3.3355e-05
1:237997087 G A 0.680253 1.0945e-06
1:237997361 A G 0.089687 1.8897e-05
1:237998142 A C 0.033573 7.0731e-07
1:237998908 T G 0.073674 -2.3371e-05
1:238000883 A G 1.410994 1.2831e-05
1:238003342 G A 0.615028 1.7380e-05
1:238010960 C A 1.365219 6.7741e-06
1:238011928 T G 0.248071 2.8996e-06
1:238013174 G A 0.359154 3.3346e-05
1:238015491 A G 0.578541 3.5444e-05
1:238023033 G A 1.116264 -3.9220e-06
1:238028500 T C 0.454128 -1.3042e-05
1:238033971 C T 0.206934 -2.1981e-06
1:238035771 C T 0.162484 3.6793e-05
1:238041229 C A 0.235886 2.5181e-06
1:238042649 T C 0.044816 5.9042e-06
1:238045995 C T 0.440855 1.6815e-05
1:238047236 T C 0.053289 -2.4376e-05
1:238048660 C T 0.030952 -1.4242e-05
1:238050081 C T 0.028348 -1.6156e-05
1:238051933 T C 1.040869 -4.1125e-06
1:238053511 A G 0.083591 -2.7779e-05
1:238056317 C T 0.038190 -1.3809e-05
1:238059663 G A 0.240303 -1.3331e-05
1:238060919 A G 0.065814 2.2031e-05
1:238064991 A G 0.028161 -1.6458e-05
1:238067601 A G 0.061448 1.0208e-05
1:238070459 A C 0.069299 -2.9473e-05
1:238073543 T C 0.025349 1.0774e-05
1:238076073 T A 0.871395 9.3635e-06
1:238083531 T A 0.500260 -1.7349e-06
1:238092354 C A 0.071032 2.0692e-05
1:238093295 G T 0.505309 -3.9576e-06
1:238101255 A C 1.145264 -1.9091e-05
1:238103501 T C 0.901303 -2.8911e-05
1:238131721 C T 1.496102 -2.7127e-05
1:238134896 G C 0.088817 2.0387e-05
1:238135742 A G 0.021742 1.6184e-05
1:238138229 T C 0.362404 -5.7474e-06
1:238171420 A G 0.488436 2.4786e-06
1:238173771 G T 0.043732 1.8767e-05
1:238174421 G A 0.020827 -1.7808e-05
1:238182519 G A 1.050416 -1.6368e-05
1:238226586 T G 0.054295 -2.9960e-05
1:238230121 G A 0.050579 1.6963e-05
1:238248588 T G 0.021103 -1.2976e-05
1:238252377 T C 0.031938 -1.0191e-05
1:238261030 C G 1.871810 3.3312e-05
1:238267573 A G 0.070679 4.4194e-06
1:238283693 C T 0.122230 -1.2095e-05
1:238299629 C T 0.382534 7.0770e-06
1:238312975 A G 0.021990 -1.3913e-05
1:238314523 C T 0.203626 -1.2072e-06
1:238319268 G A 0.493817 -6.0320e-06
1:238329243 G C 0.024200 5.1489e-06
1:238334916 A G 0.136149 -1.7884e-05
1:238348819 T C 0.694336 -8.8031e-06
1:238350508 T C 0.076989 2.9344e-05
1:238353122 C T 1.614487 3.6052e-06
1:238353804 G A 0.205985 -1.3135e-05
1:238361961 G T 0.028021 5.8235e-06
1:238373636 A C 0.373688 -1.1161e-05
1:238379863 A G 0.092084 1.9259e-06
1:238387272 A C 0.034311 -3.2563e-05
1:238398436 A G 0.064488 1.6093e-06
1:238400938 T C 1.975922 1.2155e-05
1:238413279 A G 0.022007 1.6333e-05
1:238413920 C A 1.308344 3.6684e-06
1:238416455 G A 0.356522 -1.4232e-05
1:238417283 G A 1.155623 1.3557e-05
1:238421321 A G 0.152761 5.4143e-06
1:238428914 G C 1.270575 -3.2900e-07
1:238433005 A G 0.557785 -1.8608e-05
1:238444020 T G 0.042797 3.5886e-05
1:238446621 T C 0.113445 9.9406e-06
1:238446854 C T 1.243410 1.9134e-05
1:238448986 G A 0.087178 -2.0430e-05
1:238449126 C T 0.296703 5.5777e-06
1:238462157 A G 0.655221 1.5270e-05
1:238465420 T C 0.053483 1.1639e-05
1:238466715 A G 0.032890 1.3790e-05
1:238468944 G A 0.030476 2.7191e-06
1:238470097 G A 0.082704 1.5021e-05
1:238474899 A G 0.244559 1.3356e-05
1:238476162 G A 0.535135 7.4726e-06
1:238479714 C T 1.235968 -1.7662e-05
1:238480080 A G 0.183050 -6.2016e-07
1:238496574 A C 0.362118 -1.9694e-07
1:238498918 T G 1.317125 -2.4274e-06
1:238505035 G A 0.521631 -2.1948e-07
1:238508690 T G 0.057549 -1.0858e-05
1:238518333 A C 0.270714 -2.7959e-06
1:238525963 G A 1.853910 -9.8015e-06
1:238526644 A C 1.642135 -6.8092e-06
1:238534934 A G 1.077968 -7.4602e-06
1:238536050 G T 0.031071 1.1236e-05
1:238537250 A G 0.027029 7.0817e-06
1:238538758 A G 1.370890 -1.0433e-05
1:238539264 C T 0.186093 -1.6665e-05
1:238548667 A G 0.124036 -5.3609e-06
1:238552799 A G 1.049858 -1.6802e-05
1:238554572 T G 0.086525 7.9930e-06
1:238555527 A G 0.036548 -5.2347e-06
1:238558544 G A 1.568994 -9.0963e-07
1:238559142 G A 1.273659 1.0796e-05
1:238564697 A G 1.012600 -4.7229e-06
1:238572522 G A 0.087185 -6.5064e-06
1:238573691 G A 1.403263 1.7008e-05
1:238574814 T C 1.206322 2.3422e-05
1:238575095 T G 0.758871 1.6478e-05
1:238576412 T G 0.340234 1.6337e-05
1:238580160 T C 0.770804 1.7048e-05
1:238582075 C T 0.185994 4.3645e-06
1:238587173 T C 0.031550 1.0936e-07
1:238588115 T C 0.038238 -5.0323e-06
1:238597938 T G 0.150969 4.0248e-06
1:238599217 T C 0.041546 1.7934e-05
1:238601813 C T 0.022034 4.6638e-06
1:238602086 A G 0.038347 4.5754e-06
1:238605709 A G 1.493610 2.7628e-05
1:238607195 T G 0.217993 1.3224e-05
1:238611048 A G 0.059823 6.9590e-06
1:238623792 A G 0.039605 3.9823e-06
1:238625898 T G 0.873476 7.9425e-05
1:238628370 C T 0.139882 -1.5729e-06
1:238629021 G A 1.296825 4.1045e-05
1:238631424 T C 0.899090 7.6665e-05
1:238632927 T C 0.048138 -7.6912e-06
1:238633953 T C 0.290345 1.3502e-05
1:238635056 G A 1.248908 3.2142e-05
1:238637869 A G 1.200845 2.6476e-05
1:238645120 C T 0.069384 -1.2244e-05
1:238649558 G A 0.463032 -5.4329e-06
1:238654072 A G 0.676939 5.7778e-05
1:238664870 A G 0.031945 2.0226e-06
1:238665294 T C 0.636984 5.0108e-04
1:238671476 T C 0.437625 -5.6084e-06
1:238672294 G A 0.548684 -1.4633e-05
1:238673981 G A 0.170623 1.7403e-05
1:238687623 T C 0.233748 -1.2688e-05
1:238689909 T C 0.087913 -3.9395e-05
1:238690874 G A 0.264727 -1.8993e-05
1:238692544 A G 0.068591 -5.4554e-05
1:238694973 C T 0.055257 -1.4035e-05
1:238696036 A G 1.434042 3.2641e-05
1:238697154 C A 0.040437 1.0099e-05
1:238698820 T C 1.351130 -1.3727e-05
1:238698964 T G 0.030721 1.7446e-06
1:238699660 C A 0.062421 -2.6208e-05
1:238699875 A G 0.986527 -9.2194e-06
1:238700707 G A 0.864582 -2.3940e-06
1:238701378 G A 0.046102 4.2920e-05
1:238703197 C T 0.847396 1.4758e-06
1:238704794 A C 0.119932 -2.5590e-06
1:238705483 T C 0.804860 -8.2167e-06
1:238705672 A G 0.807716 8.9768e-06
1:238705817 T C 0.063417 -5.7056e-07
1:238713158 G T 0.103725 1.4265e-06
1:238715562 T C 0.986819 2.8366e-06
1:238717701 A G 0.081756 1.0897e-05
1:238717803 T C 0.026468 2.5815e-05
1:238718903 T C 0.033927 9.4115e-06
1:238719882 G A 0.731873 1.2761e-05
1:238720002 G A 0.069200 -4.7961e-06
1:238722959 G A 0.156977 -1.5676e-05
1:238724741 G A 0.888428 4.5471e-06
1:238725762 G A 0.198682 -4.0474e-06
1:238726081 T C 0.028718 1.1164e-05
1:238726665 C T 0.672349 -2.5615e-05
1:238729943 G T 0.789857 1.8274e-05
1:238732738 G A 0.035263 -3.2856e-06
1:238733753 A C 0.027158 -2.9762e-06
1:238740359 A G 0.056723 -4.7969e-06
1:238745171 C T 0.439787 -4.3100e-05
1:238749403 C T 1.341437 1.4777e-04
1:238750978 A C 0.134725 1.9366e-05
1:238751128 T G 0.058443 -2.2445e-07
1:238752992 G A 0.473062 1.7048e-05
1:238758974 T C 0.454522 6.1252e-06
1:238760167 A G 0.565775 -1.6493e-05
1:238772108 T G 0.063274 -1.3593e-05
1:238773012 G A 0.350926 4.9861e-05
1:238773561 G A 1.506203 2.6800e-05
1:238781085 T C 0.088555 1.8827e-05
1:238785309 A G 0.076034 -2.3991e-05
1:238785467 C A 0.098034 1.2750e-05
1:238785802 G A 1.609785 9.4311e-06
1:238808935 A C 0.047135 -1.8503e-05
1:238813345 C T 0.031003 -2.0655e-06
1:238817162 T C 0.220383 -2.7891e-05
1:238820480 A G 0.020562 -4.9373e-06
1:238822664 A G 0.964417 9.2403e-06
1:238834462 G A 1.079253 6.0703e-06
1:238840679 G A 0.040053 6.2029e-06
1:238842910 G T 0.025645 8.1105e-06
1:238845573 A G 0.514482 1.4969e-05
1:238855190 A G 0.661466 1.1635e-06
1:238855281 A G 1.488269 1.0720e-05
1:238856168 T C 0.026223 -2.2689e-05
1:238873179 A G 0.046112 9.3233e-07
1:238875754 T C 0.650410 5.3573e-05
1:238875959 G T 0.106707 1.2977e-05
1:238877566 A G 1.230236 8.7167e-05
1:238881212 T C 0.085329 -1.1731e-05
1:238882162 G A 0.651511 5.8724e-05
1:238884128 G T 0.040179 -2.5024e-05
1:238887199 C T 1.939303 1.4732e-05
1:238889951 T C 0.478120 3.7848e-06
1:238899292 C T 0.039707 2.4754e-05
1:238902245 A G 0.100608 -2.2690e-05
1:238902373 C G 0.248486 -9.0429e-06
1:238907766 T C 0.743810 -6.4758e-06
1:238908410 G A 0.047169 2.9795e-06
1:238911829 G A 1.423512 -2.1925e-05
1:238915626 G A 0.565078 -1.4610e-05
1:238918722 T C 0.561766 -2.3756e-06
1:238919619 G A 1.613212 -1.1583e-05
1:238921247 C T 0.080195 5.0932e-06
1:238921472 T C 0.485195 7.5511e-06
1:238928719 C T 0.180636 1.1634e-04
1:238930859 G A 0.407125 1.4019e-05
1:238940473 G A 0.050746 7.7711e-06
1:238944430 A G 0.216844 -7.2285e-06
1:238947387 G A 0.188775 -7.6518e-05
1:238953146 C T 1.144635 4.4403e-05
1:238954841 A G 0.058446 -2.4444e-05
1:238955547 T C 0.133178 1.2802e-05
1:238971037 A G 0.266441 -1.0355e-05
1:238982338 A G 0.062071 1.2729e-06
1:238986504 T C 0.058157 -1.9964e-05
1:238992680 A C 0.179038 -6.0147e-06
1:239003808 T C 0.849085 3.2505e-05
1:239004010 T C 0.116393 5.1917e-05
1:239006617 G A 0.072477 2.6361e-05
1:239024524 A G 0.070067 2.2449e-05
1:239035690 A G 0.019824 -1.2523e-05
1:239048174 G A 1.422561 -2.5306e-05
1:239057807 A G 0.106897 2.1149e-06
1:239070768 C T 0.169702 -3.5419e-05
1:239070923 G T 0.022340 -1.8293e-05
1:239075714 G A 1.530539 -8.1154e-06
1:239077077 A G 0.049403 6.8408e-06
1:239079309 A G 0.029711 1.0097e-05
1:239082997 T C 0.134871 9.1947e-06
1:239083509 A G 0.025777 1.1243e-05
1:239095292 T C 0.285391 -6.6925e-06
1:239097333 T C 0.245280 -1.9770e-07
1:239114455 A G 0.145655 3.1885e-05
1:239121911 C T 0.038700 8.5994e-06
1:239129425 A G 0.180517 2.8730e-05
1:239140333 T C 0.163657 4.5054e-05
1:239144234 A G 0.029109 7.7361e-06
1:239152195 A G 0.327264 -3.3528e-06
1:239164627 A C 0.038394 1.1922e-05
1:239172894 T C 0.092907 4.7758e-06
1:239173375 C A 1.402451 1.2056e-05
1:239173743 A G 0.022007 1.1618e-06
1:239176786 C T 0.291674 6.0419e-06
1:239185225 C T 0.103814 6.0906e-06
1:239203938 C T 1.571854 5.3711e-06
1:239208470 C A 0.699530 6.9559e-06
1:239213950 G A 0.966692 -4.7589e-06
1:239219594 C T 1.686941 4.5914e-06
1:239221006 C T 0.088028 -1.3987e-05
1:239221401 T C 0.526051 -1.4116e-05
1:239221751 A G 0.141229 -8.3129e-06
1:239222504 A G 0.694869 -1.3010e-05
1:239224547 C A 0.277504 -1.0742e-05
1:239230852 T C 0.430418 -6.1946e-07
1:239237769 T C 0.100400 1.5082e-05
1:239257873 G A 0.032903 -8.7732e-06
1:239258433 G A 0.457874 -5.5688e-06
1:239262486 G A 0.328977 -2.5126e-05
1:239272015 A G 0.083469 9.0512e-06
1:239273587 A G 0.042862 -4.7750e-07
1:239275579 T C 0.429027 -5.4693e-06
1:239278576 A G 0.803619 -4.5666e-05
1:239283303 C T 0.235496 -5.0281e-05
1:239289448 G A 1.953195 -1.4128e-05
1:239290075 T C 0.042151 -4.0019e-06
1:239296747 T C 0.117331 2.4749e-05
1:239297423 T C 0.742368 2.5950e-05
1:239300094 C A 1.484029 3.2497e-05
1:239301959 G T 0.518504 3.3038e-06
1:239307234 A C 0.464402 -1.4635e-05
1:239308787 C T 0.437377 4.5483e-05
1:239311631 A C 0.312899 1.9154e-05
1:239316662 A G 0.136615 9.9822e-06
1:239317053 T C 0.156535 9.1296e-06
1:239321257 A G 0.682290 -8.2494e-06
1:239323771 T C 0.502885 2.6886e-05
1:239326635 A G 0.028283 -5.8420e-07
1:239329278 G A 0.454566 -4.7136e-07
1:239332573 A G 0.083700 -9.4733e-06
1:239339558 G A 0.462362 -4.9611e-05
1:239339866 T C 0.420320 -1.4677e-06
1:239342006 T C 0.608643 -2.9255e-05
1:239342028 T C 1.793559 -4.9979e-05
1:239342930 A G 1.269980 -5.8136e-05
1:239350728 A G 0.529805 3.3856e-06
1:239352993 A G 0.073990 2.5812e-05
1:239359436 C T 0.261433 -1.3827e-05
1:239364640 G A 0.135306 2.0971e-05
1:239383369 A G 0.023802 1.5006e-05
1:239383418 G A 0.437581 1.0222e-05
1:239400087 A C 0.055757 -8.0510e-06
1:239414810 C T 0.049872 -1.0055e-06
1:239418365 C A 0.033349 -1.2207e-05
1:239420966 T C 0.048570 2.7352e-05
1:239432863 A G 0.137931 -6.9329e-05
1:239433872 A G 0.062166 3.4401e-05
1:239434778 G T 0.026576 5.1445e-06
1:239436542 T A 0.309669 7.1286e-06
1:239445283 T C 0.077598 -8.8142e-06
1:239445395 T C 0.350930 -9.3996e-08
1:239445770 C T 0.065569 1.0730e-05
1:239449968 C T 0.082109 -8.3323e-06
1:239456532 A G 0.021837 -6.3258e-06
1:239463565 C A 0.114720 -4.3400e-05
1:239464205 A G 0.031476 -1.8540e-05
1:239466136 T C 0.208341 4.0885e-07
1:239466347 G A 1.419239 -4.8330e-05
1:239472584 A G 0.047914 -1.2350e-05
1:239473965 T G 0.163215 -2.4104e-05
1:239474972 A G 0.045071 1.2601e-05
1:239475031 T C 0.605427 -7.5408e-06
1:239480031 C T 0.144778 5.0109e-06
1:239495889 T C 0.765446 1.3615e-05
1:239498915 C T 1.505601 1.1862e-04
1:239501404 G A 0.280985 5.7046e-05
1:239503080 T C 0.054588 -4.2390e-06
1:239505485 T C 0.090639 1.7255e-05
1:239515374 T C 1.383163 3.6569e-05
1:239517219 A C 1.511962 1.4659e-05
1:239518780 C G 0.082986 -1.7663e-07
1:239524723 T C 0.147263 1.3055e-05
1:239527337 A G 0.040288 -1.6089e-05
1:239527607 C T 0.051106 -2.6617e-06
1:239528259 G T 0.479249 8.4958e-06
1:239529316 G A 0.152254 -4.8974e-06
1:239530851 G A 0.509497 1.4291e-05
1:239531503 T C 1.070336 7.6885e-06
1:239531666 G A 1.884610 8.5944e-06
1:239532919 T G 0.023853 -3.7118e-06
1:239537311 C T 0.142959 3.4825e-05
1:239543180 C T 0.850214 -2.4618e-05
1:239547859 T C 0.023245 -1.0798e-06
1:239555531 G A 0.041920 2.7087e-06
1:239557727 G A 0.943719 -9.5192e-06
1:239562984 T C 0.060745 -9.1304e-06
1:239564507 C G 0.133283 -1.3007e-05
1:239565584 G A 1.175261 -5.5408e-06
1:239568007 G A 1.082007 -1.0251e-06
1:239570897 C T 0.315476 6.5982e-05
1:239570932 A G 0.521390 -2.3660e-05
1:239577336 T C 0.368187 4.2470e-05
1:239578979 A G 0.043423 -1.8010e-05
1:239581198 C G 0.070026 -1.7899e-05
1:239602042 A G 0.544594 2.8575e-05
1:239603109 G T 1.128823 9.4662e-06
1:239613067 G T 0.029813 -3.7561e-05
1:239619540 A G 0.108281 -1.5814e-05
1:239619618 C T 0.394651 -1.6908e-05
1:239619939 C T 0.049297 1.0753e-05
1:239623253 A G 0.038676 -3.5974e-06
1:239632762 G A 0.040645 -1.7058e-06
1:239650743 A G 0.051783 2.7744e-05
1:239651600 T C 0.077312 -1.3980e-05
1:239660684 T C 0.046316 -1.4953e-05
1:239662777 T A 0.043406 8.9566e-06
1:239671951 T C 0.099122 3.3243e-06
1:239676235 G T 0.170967 -9.6167e-06
1:239680519 C T 1.150524 1.1323e-05
1:239684679 G A 0.041508 -1.4889e-05
1:239698550 T C 0.024088 -3.0292e-06
1:239700444 T C 0.038483 -1.5167e-05
1:239703950 A G 1.670207 -2.9667e-06
1:239712029 C T 0.043130 -9.9114e-06
1:239720458 C T 0.897451 -3.1580e-05
1:239720725 C T 0.068180 1.3913e-05
1:239726299 T C 0.113537 1.4366e-05
1:239733044 T C 0.081290 -1.8802e-05
1:239747996 A G 0.052769 4.0592e-07
1:239748949 A G 1.948693 1.2851e-05
1:239751101 T C 1.865459 4.8098e-06
1:239754478 G T 0.065923 -8.6534e-07
1:239760514 A G 0.083258 2.6154e-05
1:239763693 T C 0.156028 -1.9409e-05
1:239764324 C T 0.248401 3.2330e-06
1:239768268 T C 0.052296 -1.2424e-05
1:239769983 C T 1.929542 6.4238e-06
1:239770140 C T 1.522655 1.9094e-07
1:239772793 C T 0.118929 9.4383e-06
1:239773109 A C 0.108050 -1.1707e-05
1:239773795 T C 0.045806 1.9977e-05
1:239775817 G A 0.665454 1.7050e-05
1:239779120 T C 0.040743 -4.3289e-07
1:239783215 C T 0.529526 -2.9086e-05
1:239798412 C T 0.564663 1.7509e-05
1:239807920 G A 1.232099 9.5917e-07
1:239810695 A G 0.050841 2.4026e-06
1:239812538 G A 1.190614 3.4697e-06
1:239820958 A C 0.042151 5.2758e-07
1:239835135 C T 0.035868 -1.2849e-05
1:239845570 C A 0.141521 -2.1983e-05
1:239862038 G A 0.077105 2.1655e-05
1:239864811 C T 0.129353 7.6996e-06
1:239879553 C T 1.163426 -1.9391e-05
1:239880075 A G 0.031374 8.6397e-06
1:239881203 G A 0.842694 -4.1709e-06
1:239881926 G A 1.018390 -3.0462e-07
1:239887700 T A 0.069489 1.0405e-05
1:239887961 A G 0.165554 1.8415e-05
1:239895046 T C 0.053272 3.8035e-06
1:239908310 G A 0.077961 -4.4427e-06
1:239916434 A G 0.022871 4.0370e-05
1:239917246 C T 0.659413 -7.6842e-06
1:239924146 A G 0.152489 -2.1878e-06
1:239924558 C T 1.857126 -2.1275e-05
1:239924870 T C 1.010397 1.3139e-05
1:239925001 A G 0.030071 6.2208e-06
1:239927707 C T 0.139032 -1.4358e-05
1:239931591 G A 0.082867 2.3325e-06
1:239935351 G A 1.504857 -2.8604e-05
1:239936729 T A 0.567124 -4.5800e-05
1:239940831 G A 0.285752 2.3601e-05
1:239947420 C T 0.967861 -9.8873e-06
1:239959893 T G 0.141616 -4.5516e-06
1:239960932 G A 0.122523 -7.0067e-06
1:239961984 A G 0.047479 -1.1836e-05
1:239962686 G A 0.750113 -9.8684e-06
1:239965310 G A 0.821333 -2.9134e-05
1:239967969 T C 0.065647 2.6417e-05
1:239967990 G C 0.303597 -3.1382e-05
1:239968613 G A 0.083724 1.7441e-05
1:239969043 G A 0.137074 -2.5588e-05
1:239969744 A C 1.014011 2.7176e-05
1:239970155 C A 0.058069 -5.2092e-06
1:239971798 T C 0.409070 -6.5170e-05
1:239973302 T C 0.106496 9.7714e-06
1:239973821 A G 0.092118 1.7064e-05
1:239975744 A C 0.213097 -1.6486e-06
1:239979186 A G 0.504248 3.6752e-06
1:239984051 A G 0.400710 -2.3541e-05
1:239984484 A G 1.183033 -4.7572e-05
1:239984645 A G 0.414578 1.7397e-05
1:239985471 G A 0.021868 -5.8253e-06
1:239985674 A G 0.092883 4.0321e-08
1:239987237 T C 0.033617 -7.1472e-06
1:239988805 G A 0.555429 -3.5091e-07
1:239989590 G T 0.572897 -4.2385e-05
1:239989748 G C 0.134402 3.2292e-06
1:239992116 C A 0.040954 2.8292e-05
1:239992286 A G 1.732104 -4.2010e-05
1:239998878 G A 0.994339 1.4471e-05
1:240002759 G A 0.103157 -1.9901e-05
1:240009896 G T 0.183910 -1.2063e-05
1:240009941 G A 0.708843 -8.8960e-06
1:240015622 A G 0.048546 -2.5126e-05
1:240015957 A G 0.075894 2.6355e-05
1:240021699 A G 0.177712 1.7872e-05
1:240039840 C T 0.238297 -1.6247e-05
1:240042204 A G 0.023163 1.2992e-05
1:240051340 A G 0.572676 -3.2108e-05
1:240056299 G A 0.851268 -4.6985e-05
1:240058529 C G 0.228155 -6.3538e-06
1:240060328 G T 0.184060 -5.9957e-06
1:240061635 C T 1.850452 -8.5066e-06
1:240062123 G A 0.669003 -2.6711e-06
1:240062533 G A 0.131192 9.4244e-06
1:240063366 C T 0.170420 2.0408e-05
1:240064136 G A 0.387481 -2.5375e-05
1:240067260 A G 1.093352 -2.0339e-05
1:240070944 A G 0.027396 -1.1028e-06
1:240072668 C T 0.044531 1.3824e-05
1:240076608 G A 0.471674 -5.4274e-06
1:240077246 G C 0.119341 -9.6280e-06
1:240081747 C A 0.797598 -4.2322e-05
1:240083438 C T 0.188962 8.4772e-08
1:240084345 C T 0.283314 -1.4959e-05
1:240085940 G A 0.049869 1.7509e-05
1:240088842 A G 0.022677 1.4507e-05
1:240092693 G T 0.028837 2.2201e-05
1:240093233 C A 0.461370 1.6686e-05
1:240094975 A G 1.521475 1.5073e-05
1:240095692 C A 0.115866 1.7416e-05
1:240102549 A G 0.636059 -2.3477e-05
1:240102885 C T 0.681409 1.2056e-05
1:240103234 T C 0.983320 -4.5473e-05
1:240107428 G A 0.030296 5.2111e-06
1:240109413 A G 0.059412 -3.0599e-06
1:240110838 T C 0.344609 -3.0906e-05
1:240110895 G A 0.024422 -2.1582e-06
1:240111019 C T 0.365943 -4.9212e-06
1:240113107 T G 0.417315 -7.1538e-07
1:240113410 T C 0.573642 -1.1042e-05
1:240116895 C T 0.356114 -7.3690e-06
1:240121434 C T 0.098459 1.8265e-05
1:240126186 G T 0.362938 -1.2808e-05
1:240129075 T C 0.578446 -9.6117e-06
1:240137386 T C 0.042195 -2.0544e-05
1:240137514 A G 0.022928 -1.8342e-05
1:240140563 T C 1.669500 -1.5298e-05
1:240140861 T C 0.074545 -1.7504e-06
1:240141307 A G 0.050613 8.7957e-06
1:240145537 C T 0.048804 -2.1342e-05
1:240145679 G A 0.100424 1.4871e-05
1:240152077 C A 0.351623 2.0791e-05
1:240157086 G A 0.250791 1.0261e-05
1:240158977 G A 0.381283 -1.4860e-05
1:240165532 A C 0.161104 -3.5675e-06
1:240165887 T C 0.228798 1.6294e-05
1:240166540 G T 0.108747 -3.7455e-06
1:240173274 A G 0.122370 -3.0225e-05
1:240174834 G A 0.880639 -1.3537e-05
1:240183802 A G 0.972169 -1.1124e-05
1:240183909 A G 0.170236 -1.7880e-05
1:240190732 A G 0.067558 -1.1427e-05
1:240193486 A G 0.372049 -1.6140e-05
1:240202262 T G 0.532059 -7.2006e-06
1:240203931 G T 0.414727 2.0068e-05
1:240207875 G A 0.062866 6.7470e-06
1:240211803 G A 0.349617 -6.1843e-06
1:240213742 C G 0.084588 8.6481e-06
1:240219054 T C 1.913886 -1.0684e-05
1:240221391 T C 0.347292 -1.6078e-06
1:240225460 G T 1.572629 -3.0425e-05
1:240233637 C G 0.048315 -3.7548e-05
1:240234949 T C 0.069312 1.0349e-05
1:240235947 T C 0.674545 2.0748e-05
1:240236430 A G 0.722608 8.4686e-06
1:240236655 A G 0.036500 -5.2918e-06
1:240236934 A G 0.038313 4.1778e-06
1:240239873 A G 0.048308 -1.9253e-05
1:240240025 G A 0.348227 -1.4048e-05
1:240249082 A G 1.115149 -5.2563e-05
1:240249915 C T 0.321698 -1.4219e-05
1:240251226 C T 0.293014 -1.5201e-05
1:240253320 T C 1.542112 -6.1199e-07
1:240263136 C T 0.045377 -1.8190e-05
1:240266540 G A 0.026009 -4.0664e-06
1:240269525 A T 1.207767 1.6087e-05
1:240271457 C T 0.020960 -1.0458e-05
1:240283736 G A 0.139624 -2.8581e-06
1:240294459 G A 0.676388 3.0838e-05
1:240295222 C T 0.023993 -2.3269e-05
1:240296107 G A 1.212081 1.8636e-05
1:240296371 G A 0.178671 2.0614e-05
1:240297030 C A 0.167152 -7.0001e-07
1:240298102 T C 0.053707 -2.3898e-05
1:240298814 A G 0.028783 3.6655e-06
1:240303322 T C 0.901718 5.9753e-05
1:240305592 C T 0.055832 -1.3405e-05
1:240315968 A G 1.059347 -3.2351e-06
1:240322423 C G 0.033505 -1.8777e-05
1:240335419 A G 0.512037 -8.2630e-06
1:240339812 A C 1.840134 8.7698e-06
1:240340319 C T 0.122472 -3.9223e-05
1:240342677 A G 0.382711 -2.8582e-05
1:240344651 C G 0.149276 2.2506e-05
1:240345649 A G 0.153165 -2.4717e-05
1:240353564 C G 0.144414 2.9084e-05
1:240353592 A G 0.408234 -1.8314e-05
1:240353746 A G 1.221726 8.5047e-06
1:240358173 G A 1.367817 3.0468e-05
1:240364187 A C 0.551104 6.1367e-06
1:240367507 G T 0.402733 8.6797e-06
1:240370702 G A 0.060099 -2.6894e-06
1:240380336 A G 0.099703 -2.4369e-05
1:240382027 G A 1.566992 2.5869e-06
1:240383829 A G 0.150031 -3.3291e-06
1:240389940 C T 0.076673 1.7434e-07
1:240392709 A G 0.059527 2.9111e-05
1:240404803 T C 0.041580 -1.2357e-05
1:240406983 G A 0.704334 9.4231e-06
1:240421437 T C 0.738295 -4.8236e-06
1:240427155 C A 1.224358 -3.5754e-07
1:240434513 T C 0.484237 5.2761e-06
1:240436221 A G 0.108692 -4.7196e-06
1:240441766 G A 0.120442 -6.4439e-06
1:240449968 A G 0.031887 6.0271e-07
1:240451555 C T 0.494246 2.5151e-06
1:240452375 A C 0.530175 -1.3901e-06
1:240453610 G A 0.054591 2.4944e-05
1:240453680 T G 0.261341 7.0377e-06
1:240461521 A C 0.226081 3.0885e-05
1:240476387 G A 0.129292 -2.5872e-05
1:240479322 A G 0.417818 -1.7203e-05
1:240482108 C T 0.112293 -5.0633e-06
1:240492734 A G 0.549527 -4.6240e-05
1:240492896 T C 0.062965 1.6380e-05
1:240498276 A G 0.063930 -2.5799e-05
1:240503450 G A 0.098989 8.3626e-06
1:240514072 C G 0.138254 -1.1712e-05
1:240518458 T C 0.071767 1.1661e-05
1:240521708 C T 0.549017 -3.3743e-05
1:240526481 G A 0.505907 3.5075e-05
1:240527167 C T 0.470066 -5.3825e-05
1:240529458 T G 0.969534 -1.3518e-05
1:240531291 T C 0.507033 1.8157e-05
1:240533433 C T 1.206658 -5.5331e-06
1:240538628 A G 0.074446 1.1661e-05
1:240550225 T G 0.034002 7.5680e-06
1:240554447 T C 0.895418 -1.5910e-05
1:240561801 A T 0.070818 1.1860e-05
1:240562098 T G 0.680508 -1.4064e-06
1:240564513 G A 1.300575 3.4880e-06
1:240565144 T C 1.314137 -1.7022e-05
1:240565203 T C 0.044368 -3.0965e-06
1:240570088 G A 0.061183 -3.9558e-05
1:240570975 T C 0.227339 1.2329e-06
1:240584083 A G 0.096181 5.6322e-05
1:240586695 T C 0.383476 2.4723e-05
1:240588157 A G 1.701037 -7.8461e-06
1:240589117 A G 1.321467 -2.1648e-05
1:240596546 T C 1.725094 -1.0543e-05
1:240596675 T C 0.871674 -5.5850e-05
1:240599099 G A 1.376160 -1.4334e-05
1:240599621 A G 0.046700 1.8041e-05
1:240600551 T G 0.049427 1.9323e-05
1:240602168 A G 0.141963 1.7942e-05
1:240605623 C A 0.782228 -1.9393e-06
1:240607809 T G 0.035596 1.1581e-05
1:240608299 G T 0.315925 3.9291e-05
1:240610254 T G 1.490346 -2.0765e-05
1:240611115 G A 1.179283 -7.8482e-06
1:240612986 T G 0.887986 -1.2755e-05
1:240613017 A G 0.099526 3.9396e-05
1:240613707 A G 1.408557 1.1903e-05
1:240613766 T G 1.770696 5.0266e-06
1:240614869 T C 0.045408 -2.1416e-05
1:240616559 C T 1.382208 2.7502e-05
1:240617966 A C 1.548198 1.0407e-05
1:240624864 A G 0.089565 -6.1989e-06
1:240625431 G A 0.103593 5.9881e-06
1:240627357 G T 1.747026 2.7048e-05
1:240628795 C T 0.506669 4.5034e-05
1:240629017 A G 0.070400 2.7323e-05
1:240629329 A G 0.051888 5.2726e-05
1:240631036 A G 0.097490 1.6355e-05
1:240635491 C G 1.911856 -6.0809e-06
1:240639611 G A 0.498142 3.4065e-05
1:240641881 A G 0.455025 4.7203e-05
1:240641958 C T 0.843047 -3.2078e-05
1:240646941 C T 1.264761 1.6752e-05
1:240647194 C T 0.233673 1.8467e-05
1:240647894 C T 0.368425 -9.3166e-06
1:240648637 G C 0.040138 -1.5797e-05
1:240649352 A G 0.379536 1.9034e-05
1:240651226 A G 0.051963 -1.8607e-05
1:240651294 A G 0.069741 1.3662e-05
1:240652415 G A 0.224188 -4.2136e-06
1:240652848 C A 0.406462 1.6399e-06
1:240654111 T C 0.888221 9.6034e-06
1:240654627 G A 0.349315 -3.0085e-05
1:240655560 A C 0.087746 1.9052e-05
1:240659736 C T 0.397375 8.0483e-06
1:240660490 G A 0.135701 -2.7934e-05
1:240660818 A G 0.926339 -1.4178e-06
1:240661513 A G 0.500185 1.3061e-05
1:240662159 A C 0.074704 1.4092e-05
1:240663894 T C 0.422836 5.5484e-06
1:240666156 T G 0.704307 -1.7351e-06
1:240666644 G T 0.219890 1.4286e-06
1:240667002 G T 0.407744 -6.0221e-06
1:240667092 T C 1.337249 2.5546e-06
1:240667391 T C 1.380637 -2.9724e-05
1:240667889 T C 0.722160 -1.7131e-05
1:240670949 G A 0.034495 4.9339e-06
1:240672300 G T 0.231521 1.5619e-05
1:240673104 G A 0.578092 5.0087e-05
1:240675199 T C 1.119769 -7.0882e-06
1:240676267 C T 0.955235 3.8213e-07
1:240677834 G A 0.282576 -2.9186e-06
1:240679670 C T 0.733461 5.1203e-06
1:240683666 T C 0.550261 1.3742e-05
1:240689827 A G 0.045836 -6.4484e-06
1:240690431 T C 0.595581 -1.7310e-05
1:240693366 C A 0.067299 6.7493e-06
1:240694696 T C 0.047547 1.0982e-05
1:240696214 C T 0.757212 1.1725e-05
1:240696741 A C 0.025403 -4.6093e-06
1:240696879 A G 1.137353 8.7371e-06
1:240698245 T C 1.835258 1.8255e-05
1:240702832 T G 0.029225 -6.8976e-06
1:240704717 G A 0.149177 -2.7429e-05
1:240706107 G A 0.243590 -4.9841e-06
1:240709805 T C 0.053333 -5.2691e-06
1:240710523 G A 0.267138 3.5974e-06
1:240711075 T C 0.826711 1.0732e-05
1:240716095 G C 0.599977 8.8625e-06
1:240716416 A G 0.104069 -5.4224e-07
1:240716461 A C 0.196336 3.9145e-06
1:240720152 T C 0.112636 -1.9757e-05
1:240724159 C T 0.063396 -6.2369e-06
1:240725219 A G 0.044204 -4.1528e-06
1:240725220 C T 0.067449 2.1748e-06
1:240726984 A G 0.024006 2.2846e-05
1:240732459 A G 0.334332 6.6310e-06
1:240736029 G A 0.097011 -3.8466e-05
1:240740776 T G 0.402117 -7.7306e-06
1:240741105 A G 0.079556 -3.7636e-05
1:240750163 G A 0.062315 4.6230e-06
1:240751316 A G 0.356060 -8.2643e-06
1:240753524 A T 0.267277 7.7450e-06
1:240754894 T C 0.141331 2.0061e-05
1:240755244 A G 0.173581 -1.3673e-05
1:240755369 T C 0.051130 5.1690e-06
1:240758704 A G 0.043079 -3.7637e-07
1:240760350 C G 0.355111 1.4029e-05
1:240760765 A G 0.022038 8.5972e-06
1:240762714 A G 0.051021 -1.6585e-06
1:240762766 C T 1.702832 -8.7081e-06
1:240765374 A G 0.239830 7.6677e-06
1:240765476 C T 0.596444 -7.9165e-07
1:240770788 C T 1.135252 1.2248e-05
1:240775103 T C 1.568627 -9.9389e-06
1:240777232 T C 0.056240 2.1991e-05
1:240778057 T G 0.405470 3.1261e-05
1:240778180 C T 0.388848 2.3206e-05
1:240778767 G C 0.037877 -3.0444e-06
1:240779226 T C 0.093594 -3.8644e-05
1:240779801 C T 0.072607 9.5944e-06
1:240783340 T C 0.083897 1.1736e-05
1:240783716 G A 0.327179 -5.0140e-07
1:240791177 C T 0.037728 -4.0850e-05
1:240795751 G A 0.047166 1.8033e-05
1:240800082 C T 0.129686 5.8227e-06
1:240800342 A G 0.079233 3.0207e-06
1:240803170 G A 0.255758 -1.5827e-05
1:240806081 T C 0.058171 -1.8931e-05
1:240810528 A G 0.031217 7.1138e-06
1:240814351 G A 1.079399 2.1762e-05
1:240814595 G A 0.263711 2.8385e-07
1:240815908 T C 0.027926 9.8079e-06
1:240819499 A G 1.363614 8.5106e-06
1:240819943 G A 1.920941 1.0836e-05
1:240821202 T C 0.034501 4.9109e-06
1:240821789 G A 0.778702 -1.6264e-05
1:240824245 G T 0.351083 -3.2786e-05
1:240824565 A C 1.333655 6.3255e-06
1:240827984 T C 0.911747 1.9212e-05
1:240832334 A G 0.061935 -1.2830e-06
1:240833388 G A 0.253243 2.0160e-05
1:240835445 C T 0.850024 4.6894e-05
1:240839531 T C 0.037694 -1.1346e-06
1:240840071 A G 0.352473 3.2442e-06
1:240840410 C T 0.611495 2.1267e-05
1:240842437 T C 0.625027 -1.4543e-05
1:240845448 T C 0.990066 2.3487e-05
1:240846124 A G 0.987693 3.2669e-05
1:240846850 T C 0.956958 1.1231e-05
1:240848817 A G 1.391898 1.0764e-05
1:240849949 T C 1.021517 -1.0982e-06
1:240850519 T C 0.328045 -1.1476e-05
1:240851956 T C 0.035402 -3.0976e-06
1:240852079 G A 0.378149 1.6787e-06
1:240854151 A G 0.058103 -3.5741e-06
1:240855706 C T 0.150925 1.2560e-06
1:240856576 G T 0.048182 -1.9345e-05
1:240857123 C A 0.044969 8.0925e-07
1:240860643 T G 1.125637 -1.4273e-06
1:240865794 A G 0.082741 -4.1800e-06
1:240866465 G A 0.628614 -1.8776e-06
1:240871487 G A 0.107536 8.1218e-06
1:240875827 T G 0.430992 -3.3020e-06
1:240876278 G A 0.561460 -9.7620e-07
1:240878450 T C 0.051473 -1.5543e-05
1:240878577 T C 0.049777 -2.7698e-06
1:240881698 T C 0.111837 -2.6417e-05
1:240882543 C T 1.344881 -3.1891e-05
1:240886290 G A 0.024591 5.9690e-06
1:240890563 T C 0.193484 -1.9073e-05
1:240892147 A G 0.257373 -2.2999e-06
1:240894583 C A 0.072817 1.9611e-05
1:240898597 C T 0.487994 7.2924e-06
1:240899554 G C 1.488996 -6.4822e-08
1:240901439 C T 0.056655 1.2559e-05
1:240903261 A G 0.051507 -5.5192e-06
1:240904686 C T 0.947956 -1.2174e-05
1:240913785 A G 1.014225 1.0322e-06
1:240921065 G A 0.238280 3.3185e-05
1:240930852 A G 0.074269 -8.6875e-06
1:240932039 A G 1.658372 -2.5153e-06
1:240935544 T C 0.040424 4.2537e-06
1:240936203 A G 0.042114 -6.9494e-06
1:240948694 T C 0.051885 -4.9844e-06
1:240962372 T G 1.352198 -4.9396e-06
1:240965090 T C 0.067242 -4.2928e-05
1:240966459 G C 0.067085 4.7343e-07
1:240972022 C T 0.167343 6.5585e-06
1:240975213 C T 1.181992 -8.2097e-06
1:240976241 C T 0.666270 1.2900e-05
1:240979803 A G 1.585398 -6.8302e-06
1:240987049 T C 0.073878 -1.1449e-06
1:240988389 A G 1.786767 2.6459e-05
1:240990818 A C 0.143802 -1.1240e-05
1:241001045 C A 1.025414 3.3019e-05
1:241004429 C T 0.055590 -1.5471e-05
1:241005801 G T 1.477100 4.3337e-05
1:241016184 G A 1.594180 5.1571e-05
1:241024126 T C 0.034189 5.9377e-06
1:241035144 T C 0.606209 -9.4555e-06
1:241046053 C T 0.143286 -2.3861e-06
1:241046905 C T 1.049223 1.7390e-05
1:241050316 G C 0.856640 3.4179e-05
1:241052941 A G 1.972482 9.8331e-07
1:241054970 C G 0.039316 2.8155e-05
1:241065647 T C 0.297352 -6.7389e-06
1:241068852 C T 1.225106 -2.0867e-05
1:241069713 T C 0.035090 1.5007e-05
1:241069818 A C 0.092237 6.3049e-06
1:241070372 A G 0.044521 1.7968e-05
1:241072050 C G 0.087219 -6.7955e-06
1:241087067 G A 1.102141 -8.8046e-06
1:241090338 G A 0.023690 -9.0423e-06
1:241095576 C T 1.002118 -2.1017e-06
1:241101700 A C 0.058994 -5.7887e-06
1:241105471 T C 0.075428 -1.0386e-05
1:241107061 T C 0.892396 9.9632e-06
1:241110180 T C 1.811184 -1.5001e-07
1:241111401 T C 0.223732 1.8425e-05
1:241113548 C A 0.031843 -5.9491e-06
1:241119884 C A 1.786719 7.1791e-06
1:241131301 T C 0.749892 -5.7392e-06
1:241134928 A G 0.888877 -1.5833e-06
1:241144197 T C 1.797513 -1.3091e-05
1:241148921 G C 0.056097 -1.3563e-05
1:241150317 A G 0.120959 -6.3545e-06
1:241153184 T C 0.971010 1.3224e-05
1:241154025 C T 0.086658 7.7761e-06
1:241159848 G A 0.240401 6.4773e-07
1:241161151 G A 1.019780 2.3293e-05
1:241163882 T C 0.406041 4.6643e-06
1:241164670 T C 0.716553 -4.4337e-05
1:241170977 G A 1.064396 -1.7251e-05
1:241171081 C A 0.158731 4.0319e-06
1:241171167 A C 0.248527 -1.2682e-05
1:241175755 A G 1.686761 6.8682e-07
1:241178009 T C 0.670275 -2.1694e-05
1:241180313 C T 1.730884 6.7000e-06
1:241182444 T C 0.063594 -4.2320e-06
1:241184384 T C 0.149477 -1.5485e-05
1:241190066 A G 0.873853 -3.9010e-05
1:241191026 A G 0.196952 3.2385e-06
1:241191088 A G 0.114326 2.7127e-05
1:241192957 T C 0.075680 -2.7937e-05
1:241197007 T C 0.808274 -3.3740e-05
1:241197097 G A 0.032587 4.7837e-06
1:241198832 A G 1.324428 1.3341e-05
1:241199995 C T 0.851962 1.2387e-05
1:241200500 A G 0.112374 2.7915e-05
1:241203611 A G 1.891780 5.1885e-06
1:241204998 G A 0.039108 3.7897e-06
1:241212255 A G 0.466887 -9.1034e-06
1:241212974 G A 0.046051 -2.7934e-06
1:241216737 C A 0.047526 1.5146e-05
1:241217590 C T 0.097283 5.8932e-06
1:241224562 A G 0.035640 -9.2628e-06
1:241225234 T C 1.333968 2.2275e-05
1:241225879 G A 0.048512 -4.3961e-06
1:241229446 G A 0.051405 -1.1320e-05
1:241233104 G T 0.460744 -1.2829e-05
1:241236168 A G 0.094158 1.5237e-05
1:241236946 G A 0.024244 8.7777e-06
1:241245634 T C 0.330497 -1.3254e-05
1:241249863 C A 0.353772 -2.4727e-05
1:241257765 A G 0.454957 -2.9098e-05
1:241257816 C T 0.117685 -2.9911e-06
1:241259275 C T 0.104772 2.3578e-06
1:241260342 G C 0.058310 3.7054e-06
1:241261437 G A 0.077744 9.5778e-06
1:241262306 A G 0.141443 -3.4186e-05
1:241263899 C T 0.061153 2.5270e-05
1:241264091 T C 0.060071 9.8466e-06
1:241264216 G A 0.273254 -9.8652e-06
1:241265009 G A 0.042613 1.4542e-05
1:241267263 A G 0.057083 -5.7885e-06
1:241268567 C T 0.324737 -1.9896e-05
1:241270559 C T 0.670459 -3.5063e-05
1:241276564 T C 0.310611 -3.2129e-06
1:241279858 G A 1.975365 -8.1094e-06
1:241280303 C T 0.349274 2.6024e-05
1:241280765 A G 0.023629 -7.9059e-06
1:241281193 A G 0.113268 -1.5014e-05
1:241285606 T C 0.029354 -5.6064e-05
1:241290459 A G 0.085451 6.4251e-06
1:241293189 C A 0.138822 -7.7747e-06
1:241311052 A G 0.372522 3.3734e-05
1:241311708 C T 0.321650 -4.6129e-06
1:241319268 A G 0.787834 1.8219e-05
1:241322952 T C 0.037238 -5.1216e-06
1:241325469 G A 0.364546 -4.3356e-05
1:241328227 A G 0.723520 -3.3202e-06
1:241334052 C T 0.037150 2.3031e-06
1:241335584 G A 0.188680 2.4568e-05
1:241337461 G A 0.525534 -6.7396e-06
1:241338558 G A 0.275443 -5.2829e-06
1:241341263 A G 0.363999 7.3968e-06
1:241343021 C T 0.077091 1.9890e-06
1:241343374 T C 0.901456 3.0799e-05
1:241344504 G A 0.124685 2.7104e-05
1:241353749 C T 0.041760 -4.7784e-06
1:241363241 T C 0.267631 -2.2694e-05
1:241364184 T C 1.659946 -2.3435e-05
1:241365280 T C 0.666141 -1.9499e-05
1:241381794 A G 0.293877 1.6990e-05
1:241382207 T G 0.488779 -4.2764e-06
1:241383781 A C 0.690630 2.8269e-06
1:241387957 C A 0.295159 -8.4738e-06
1:241399761 G A 0.947279 -3.4240e-05
1:241401154 C G 0.540415 -1.6505e-05
1:241403489 C G 0.039819 -2.0501e-05
1:241405520 G A 1.348611 -1.5478e-06
1:241408428 T C 0.222780 1.3038e-06
1:241409783 T G 0.317924 1.4308e-07
1:241416058 T G 0.075350 8.4046e-06
1:241425876 A C 1.432808 4.2192e-05
1:241430370 T C 0.490207 3.0484e-05
1:241430636 A G 0.040590 1.3598e-05
1:241431364 A G 0.273536 1.8530e-05
1:241431660 A G 0.050555 6.9769e-06
1:241438211 C G 0.031639 9.0707e-06
1:241438733 C T 0.061884 6.6570e-06
1:241439891 A C 0.927495 -3.2577e-05
1:241441545 C T 0.025794 3.1948e-05
1:241452774 T C 0.252773 -1.9450e-05
1:241452887 C T 0.233490 2.7458e-05
1:241458338 T A 1.045265 4.6418e-06
1:241458778 C T 1.177705 -2.9642e-05
1:241459299 A G 0.449766 1.8917e-05
1:241461844 T C 0.022072 1.7926e-05
1:241467163 G A 0.371866 2.4719e-05
1:241468106 G A 0.117831 1.5325e-05
1:241468318 G C 1.055523 2.5942e-05
1:241469291 T G 0.091754 -5.1506e-06
1:241470211 T G 0.619781 -2.6027e-05
1:241470634 G A 1.561467 -2.0961e-06
1:241477685 T C 0.091431 -2.6073e-05
1:241478635 T C 0.024560 -8.4977e-06
1:241478784 G T 0.032907 5.9901e-06
1:241479820 C T 0.327400 3.0809e-05
1:241485169 T C 0.544917 -5.2266e-07
1:241486861 T C 0.490499 7.7813e-06
1:241491027 A G 0.028467 5.0875e-06
1:241494372 C T 0.418338 1.0885e-05
1:241495922 T C 0.025706 -1.8436e-06
1:241501210 T C 0.435473 1.3434e-05
1:241502909 A G 0.191774 1.1687e-05
1:241504787 T G 0.732281 2.2403e-05
1:241507247 A G 0.146716 4.3780e-05
1:241508018 A G 0.020120 -6.6437e-06
1:241510280 C T 0.041202 -1.3310e-05
1:241511692 C T 1.701169 7.9118e-06
1:241512776 A G 0.218996 -8.3619e-06
1:241512963 C T 1.498870 -9.2968e-06
1:241518704 A G 0.026726 -7.2875e-06
1:241519317 G A 1.763573 -2.5828e-05
1:241523733 T C 0.190030 2.3926e-05
1:241526597 G A 0.299769 1.1967e-05
1:241528499 A G 0.048600 -2.3378e-05
1:241533156 A G 0.040798 -7.8938e-06
1:241536588 A G 1.204601 -2.5731e-05
1:241536818 A G 0.066283 -1.0367e-06
1:241554940 C T 0.020215 1.2266e-05
1:241556014 A G 0.729388 -1.3280e-04
1:241565615 T C 0.030388 -1.2307e-05
1:241566463 A C 0.038544 1.2152e-05
1:241568886 G A 0.054431 -1.0201e-05
1:241571632 T C 0.294176 2.4253e-05
1:241571791 G A 0.433205 1.0722e-05
1:241576112 A G 0.076146 6.7672e-06
1:241576287 C T 0.789007 -2.4872e-05
1:241576926 C T 1.102345 -6.9552e-06
1:241577057 A G 0.107047 -9.1624e-06
1:241583612 A C 0.922974 -1.3243e-05
1:241586018 T C 0.037843 -1.9891e-05
1:241586687 C T 0.884702 -1.6273e-06
1:241588263 A G 0.041485 -3.8336e-05
1:241596427 T G 0.617874 -4.2632e-06
1:241596701 C T 0.030819 -4.2287e-06
1:241608403 T C 1.506407 1.2941e-05
1:241619083 C T 0.091533 -8.1190e-06
1:241622123 A G 0.065151 -1.9108e-05
1:241622379 C A 0.167635 -2.3696e-06
1:241623551 C T 0.385234 -1.4205e-06
1:241631807 T C 1.915647 1.9935e-05
1:241636455 C T 0.075792 7.9343e-05
1:241639581 C A 0.697001 -1.7763e-05
1:241643584 C T 0.759187 -2.0860e-05
1:241651816 G A 0.031241 -1.1613e-05
1:241669934 G A 0.027195 -3.2740e-06
1:241678983 C T 0.058800 -5.4263e-06
1:241692253 G A 1.400390 -1.8696e-06
1:241695792 C T 0.043181 1.8719e-06
1:241697902 A C 0.034046 2.3040e-05
1:241701778 T C 0.068925 3.9295e-07
1:241702118 C T 0.042977 1.0858e-06
1:241702756 C T 0.058542 -1.1406e-05
1:241704748 A C 0.314711 1.2655e-05
1:241705226 C T 0.176747 2.4140e-06
1:241705524 A G 0.075384 6.7826e-06
1:241705724 C T 0.282029 -6.1448e-06
1:241705742 C A 0.777165 -1.8533e-05
1:241707019 C T 0.155780 -1.9344e-05
1:241711701 A G 0.450378 2.2559e-05
1:241713402 T C 0.495596 1.8679e-05
1:241714587 G T 0.457990 -6.3060e-06
1:241714818 C G 0.172510 -3.4631e-05
1:241720432 G A 1.851523 4.0431e-06
1:241720830 G A 0.646412 1.5773e-05
1:241721161 G A 0.059422 -1.9288e-05
1:241724922 C T 0.104551 1.5816e-05
1:241741084 A G 0.069615 -1.3202e-05
1:241747838 C T 0.489561 2.1558e-06
1:241755348 T C 0.451558 -6.9478e-06
1:241757182 T C 0.059952 2.5160e-05
1:241757549 T G 0.351171 1.1385e-05
1:241759438 G C 0.051161 6.7241e-06
1:241760829 C A 0.120734 1.0744e-05
1:241763311 A C 0.123155 -2.5388e-05
1:241767930 A G 1.910238 -5.2435e-06
1:241768617 C T 0.627747 -1.0688e-05
1:241768713 A G 0.393914 1.1409e-05
1:241768752 A G 1.170335 6.4569e-06
1:241771590 T C 0.034746 6.3475e-06
1:241772421 G A 0.191893 -3.0423e-05
1:241772881 T C 0.546698 7.3490e-06
1:241773027 T C 0.341145 3.6848e-05
1:241778830 C T 0.570827 1.2281e-05
1:241781480 C T 1.364957 -2.0305e-05
1:241783301 T C 0.591199 -1.6313e-05
1:241786645 T C 1.199726 -1.5920e-05
1:241789942 T A 1.332781 -1.7064e-05
1:241790148 G A 1.331942 -1.9638e-05
1:241790394 C T 0.105082 -6.0772e-06
1:241798443 A G 0.038401 -2.4713e-05
1:241798631 T C 0.705970 -4.3628e-06
1:241801165 G C 0.576841 -7.1898e-06
1:241801595 T C 1.330847 -2.0685e-05
1:241804774 G A 0.128670 8.5908e-06
1:241809610 G C 0.764137 3.6565e-06
1:241810265 T C 0.122778 -5.1711e-06
1:241813544 T C 1.463005 7.4326e-06
1:241814114 G C 0.884049 -2.1883e-06
1:241817229 A C 0.701516 -2.6559e-07
1:241817912 A C 0.035453 -5.0281e-06
1:241818850 T C 0.057396 -7.1709e-06
1:241819408 A G 0.277969 -6.2015e-05
1:241819478 A C 0.105095 -4.6867e-06
1:241820815 C G 0.146073 -2.7165e-06
1:241823930 G A 0.050402 3.3779e-06
1:241830086 G A 1.240163 -3.9410e-05
1:241830640 C T 0.112565 1.0853e-05
1:241833741 A G 0.068955 7.8563e-06
1:241837183 C T 0.033937 1.2966e-06
1:241841733 C G 0.287907 5.6943e-06
1:241844048 C T 1.591773 -2.9903e-05
1:241849348 G A 0.319893 -8.1705e-06
1:241849364 A G 1.725849 -2.7762e-05
1:241849572 T C 1.659209 -3.6680e-06
1:241849659 G A 0.170678 -4.5076e-06
1:241849779 G A 1.561698 4.2777e-06
1:241850713 C T 0.069737 4.1987e-06
1:241851416 C T 0.153764 -1.8731e-05
1:241861280 T C 0.191733 -1.5146e-05
1:241861851 G T 0.158218 2.3061e-05
1:241861857 G C 0.641251 1.4076e-05
1:241862231 A C 1.175730 5.8637e-06
1:241866254 G T 0.813686 3.3724e-06
1:241867496 T C 0.082738 4.5292e-06
1:241872466 G T 0.404589 1.8700e-05
1:241875241 T C 0.145543 2.8194e-05
1:241878547 G T 0.419015 -3.0713e-05
1:241879430 C T 0.043008 5.7215e-05
1:241880600 A G 0.116662 3.7563e-05
1:241881940 A C 1.675225 3.5048e-05
1:241885307 T C 1.639887 2.9727e-05
1:241885359 C A 0.238161 3.1212e-06
1:241886645 C G 0.033859 1.3190e-05
1:241891040 A G 0.829159 3.1994e-05
1:241892354 A C 0.158449 -9.9179e-06
1:241895643 T C 0.403518 -5.7797e-06
1:241898588 G A 0.243573 9.3464e-05
1:241900822 G A 0.066688 -4.6299e-06
1:241907817 C T 1.041015 3.2663e-05
1:241908476 T C 0.037126 -1.4503e-05
1:241908666 A G 0.055784 4.0362e-07
1:241912674 C A 1.603363 -1.3736e-06
1:241914220 G T 0.074021 -1.2755e-05
1:241915003 C T 0.040067 1.6637e-05
1:241921710 G A 0.387600 9.4377e-06
1:241921866 T G 0.035970 -1.6418e-05
1:241928939 T C 1.938365 -3.4839e-06
1:241929542 A G 0.331758 1.4525e-05
1:241930703 T G 0.061115 -5.7008e-06
1:241931406 G A 0.338133 8.8631e-06
1:241931654 T C 1.268780 -8.3670e-06
1:241933468 A C 0.107927 4.6100e-06
1:241933552 G A 0.051249 -9.0854e-06
1:241946766 C A 1.390228 7.1269e-06
1:241951329 T C 0.339897 1.6288e-05
1:241967592 A G 0.052442 -9.0130e-06
1:241972721 C T 0.197550 -3.7508e-06
1:241973435 A C 0.052163 -6.8629e-06
1:241976205 C T 0.063033 1.7983e-05
1:241979523 C T 0.413388 -5.1488e-06
1:241979567 A C 1.599535 -2.3039e-05
1:241982430 A C 0.391456 -3.8855e-06
1:242002481 C A 0.329351 -2.4680e-06
1:242005344 T G 0.832725 -2.8313e-05
1:242009307 A G 0.415516 8.8883e-06
1:242010072 T G 0.104582 -1.8387e-05
1:242010116 G A 0.330398 5.9878e-06
1:242010574 C T 1.047479 -1.2583e-05
1:242012033 A G 1.097096 4.4686e-06
1:242016590 T C 0.467839 -1.6166e-05
1:242023898 G A 0.065936 -1.7726e-06
1:242028133 G A 0.108791 -6.6633e-06
1:242030151 G A 1.097089 2.7868e-07
1:242032691 G T 0.054883 -1.8960e-05
1:242035382 T C 0.152652 8.3262e-06
1:242035438 A G 0.493355 4.3403e-06
1:242037741 G A 0.152547 -3.1472e-05
1:242039382 G A 1.071882 5.0239e-06
1:242040129 A G 1.069924 3.9109e-06
1:242040691 A G 0.489459 5.6936e-06
1:242042301 A G 0.765677 -5.2238e-06
1:242042545 G A 1.277871 1.0672e-05
1:242042768 T C 0.116410 9.0339e-06
1:242045275 T C 1.952838 -8.5433e-06
1:242052621 G T 0.841017 -2.2403e-05
1:242052685 G C 0.318727 -5.1902e-06
1:242053042 G A 1.635566 2.7927e-06
1:242055664 G A 0.523328 -1.9205e-05
1:242058343 G T 0.415499 6.0295e-07
1:242059221 A G 0.363703 -8.5356e-07
1:242062846 T C 0.081082 -4.4967e-06
1:242063528 G A 0.745870 -2.6378e-06
1:242065356 A G 0.111725 4.9187e-06
1:242066150 G A 1.436384 1.8421e-05
1:242070731 A G 0.344562 -1.2956e-05
1:242072649 A G 0.892266 -1.3943e-06
1:242080555 G A 1.536206 -8.7570e-07
1:242081875 G A 0.973087 1.0749e-05
1:242084745 A C 0.548116 1.5273e-05
1:242085663 T G 0.224715 -1.2839e-05
1:242086276 G A 0.130064 8.9368e-06
1:242087206 T C 0.488588 -3.8256e-05
1:242087644 T C 1.049644 -5.6189e-06
1:242089628 C A 0.941373 -3.0232e-05
1:242090954 A C 0.209749 -3.1400e-05
1:242097703 C T 1.879901 -1.2599e-05
1:242098415 T C 0.872717 5.8906e-06
1:242105339 G A 0.025482 2.5820e-05
1:242107467 A G 0.261406 -6.6959e-06
1:242110679 A G 0.543931 -6.5560e-06
1:242113715 G A 0.031714 -1.8173e-05
1:242114617 A C 0.102824 -3.3429e-05
1:242117894 A G 0.668086 -6.1053e-08
1:242129655 A G 1.437428 2.9127e-06
1:242132750 C T 1.887711 -4.2993e-06
1:242132781 T C 0.022830 -4.1204e-06
1:242133351 A G 0.675416 -4.6777e-06
1:242142836 T C 0.126133 -1.6632e-05
1:242144580 T C 0.303009 -3.4060e-05
1:242149775 G T 0.702601 -3.1445e-05
1:242151729 C T 1.278214 -3.0237e-05
1:242155241 G A 0.413187 1.2618e-05
1:242155955 G A 1.532531 -1.1062e-05
1:242158192 C T 1.066076 -1.9321e-05
1:242161619 A C 1.949594 -3.3390e-07
1:242171007 T C 0.050175 9.2677e-07
1:242175001 A C 1.149868 -9.8051e-06
1:242179109 A G 0.044735 1.3068e-05
1:242179387 C A 0.057936 -3.6388e-06
1:242179796 C T 1.601833 -1.8294e-05
1:242184078 C T 1.010543 5.2743e-06
1:242184575 G A 0.079967 3.0510e-06
1:242185725 T G 0.479259 9.3328e-06
1:242186434 A G 0.062394 -1.2628e-06
1:242188793 C G 0.096477 6.3325e-06
1:242189080 T C 0.092934 -1.2476e-06
1:242192490 A G 0.405918 -2.9875e-06
1:242193158 T C 0.071094 -1.4332e-05
1:242195135 C T 0.066266 -9.3211e-06
1:242195664 T C 0.029762 -9.3126e-06
1:242196967 A G 1.741678 2.6816e-05
1:242197493 C T 0.221009 2.0320e-05
1:242199447 A G 0.090962 -4.7860e-05
1:242201314 A C 0.041539 -9.8362e-06
1:242216927 C A 1.305821 -1.7269e-05
1:242228745 A G 0.064617 1.3188e-05
1:242229860 A G 0.170780 -7.3640e-06
1:242234920 A G 0.159367 2.3073e-05
1:242238767 G A 0.214699 6.9925e-08
1:242240214 C A 0.076159 -9.9792e-06
1:242243558 T C 0.141300 -2.0686e-05
1:242246843 C T 0.813268 5.1950e-05
1:242256882 T C 0.239436 3.1951e-05
1:242257053 C A 0.470750 -2.8795e-06
1:242272504 A G 0.132501 1.4990e-05
1:242274959 C T 0.180731 1.7159e-05
1:242275264 T C 0.191430 -6.4628e-05
1:242278829 C T 0.069074 2.4322e-05
1:242279447 T C 0.368769 -5.3422e-06
1:242282285 C T 1.587309 -1.8592e-05
1:242292280 T C 0.833956 -4.6975e-06
1:242297331 T C 1.220774 -1.2029e-05
1:242303357 A G 1.147637 1.7987e-05
1:242307703 A G 0.230906 1.9649e-05
1:242312720 A G 0.747403 1.4702e-05
1:242327762 C T 0.083782 7.5263e-06
1:242329619 A G 0.044946 1.8800e-06
1:242331941 G A 0.912553 -6.3043e-06
1:242332370 C T 1.536261 4.2873e-06
1:242341319 T C 0.604077 1.7632e-05
1:242344687 A C 0.100750 1.3022e-05
1:242344812 T C 0.050729 2.4766e-05
1:242348617 G A 0.161604 -4.4196e-05
1:242365657 C T 0.278836 4.9579e-05
1:242368319 A G 1.565061 -5.7248e-06
1:242371780 T C 0.055669 3.2460e-05
1:242372162 T C 1.098588 4.0345e-06
1:242374647 G C 1.102637 -3.6654e-06
1:242377591 C A 0.613321 1.1617e-05
1:242378718 A C 0.042154 2.2657e-05
1:242384519 T C 0.550010 -5.0433e-05
1:242390058 A G 0.047577 9.1922e-06
1:242394579 T C 0.050912 -5.6740e-06
1:242397919 T C 0.030194 1.4030e-05
1:242401873 G A 0.055886 5.8333e-06
1:242406622 T C 1.617755 -9.2408e-06
1:242409071 G A 0.346024 6.7064e-06
1:242418141 G A 1.521298 2.2018e-05
1:242418291 G A 0.594741 3.3462e-05
1:242419232 T G 0.358722 2.1830e-05
1:242420888 C A 0.241942 7.0753e-06
1:242428387 T C 0.654809 -1.3668e-05
1:242428735 G C 0.024030 -8.4258e-06
1:242431557 T C 0.055291 -9.3055e-06
1:242439335 C T 0.160621 1.4895e-05
1:242446172 A G 0.732577 -2.1032e-06
1:242453104 T C 1.599399 -3.9514e-07
1:242461623 T G 1.811881 -1.6266e-05
1:242465530 A G 1.808260 -1.9274e-05
1:242466311 T C 1.586898 -1.0201e-05
1:242471226 A G 1.534279 -2.0342e-05
1:242479580 T C 0.285249 6.6069e-06
1:242492823 T G 0.121758 -1.8122e-06
1:242506695 A G 1.877606 8.6023e-07
1:242525612 C G 1.800526 -2.6058e-05
1:242525824 T C 1.959807 -8.1254e-06
1:242526266 T C 0.030952 9.4597e-06
1:242529588 T C 0.055696 -1.0962e-05
1:242530735 T C 0.055499 7.4721e-06
1:242530891 T C 0.115863 6.2942e-06
1:242538765 T C 0.046302 4.8408e-07
1:242542378 C T 0.319784 1.7820e-05
1:242542873 A G 0.258104 1.7308e-05
1:242544789 G A 1.941469 1.0394e-05
1:242544989 C T 0.072566 1.1799e-05
1:242545240 G T 0.024152 -2.1006e-07
1:242545344 G T 0.240796 -7.0595e-06
1:242545655 G A 0.107730 3.8978e-06
1:242551484 A G 0.065249 -2.0956e-05
1:242551698 T C 1.833830 4.5073e-05
1:242553258 C A 0.038598 -2.1229e-06
1:242553664 A C 0.961653 -1.4061e-05
1:242554531 G A 0.637484 3.4788e-05
1:242560480 C A 0.024040 -2.7947e-08
1:242561712 G A 0.770787 7.3793e-06
1:242562550 T C 0.053034 -2.0366e-06
1:242564491 C T 0.039006 -3.6178e-06
1:242565563 T C 0.258869 1.1818e-05
1:242566422 A G 0.157932 1.2396e-05
1:242576857 A G 0.661262 1.8600e-05
1:242578698 T C 0.164120 1.6973e-05
1:242585722 T G 0.053693 1.3174e-05
1:242587846 C T 0.114037 -5.4200e-06
1:242593668 C A 0.547711 1.0809e-06
1:242594750 T C 0.026124 -2.1245e-05
1:242597375 T C 0.251152 1.7491e-06
1:242604469 A C 0.081613 -7.9142e-06
1:242612619 G A 0.033723 4.4596e-07
1:242615828 A G 0.681783 2.1492e-05
1:242618870 G A 0.423992 1.2595e-05
1:242619691 T G 0.707489 -8.8455e-06
1:242620013 A G 0.832623 -3.3062e-06
1:242632594 A G 1.849752 2.7569e-05
1:242633878 T C 0.102848 5.6090e-06
1:242635260 G A 1.244376 2.1372e-05
1:242639766 C T 0.144193 5.5977e-07
1:242642736 A G 0.092013 1.9676e-05
1:242655301 G A 0.703705 -3.4007e-06
1:242661957 T C 0.022939 6.2464e-06
1:242663136 T C 0.658097 -6.5719e-07
1:242663386 T C 0.816858 -2.9077e-05
1:242668619 A G 0.429938 4.9129e-06
1:242674732 A G 0.711423 4.0546e-06
1:242677321 C T 0.064828 -9.2301e-07
1:242678409 A C 0.041950 -1.4427e-05
1:242682479 G T 0.052864 6.8806e-06
1:242682532 G A 1.248500 2.9948e-05
1:242684588 C T 0.717652 4.8348e-06
1:242687390 A G 0.646568 -1.2521e-06
1:242690382 C A 1.171926 1.5411e-05
1:242690935 T C 0.314218 1.9460e-05
1:242694809 G A 0.599341 -4.3557e-06
1:242695776 C T 0.424889 1.8847e-05
1:242697031 G A 0.738312 4.3356e-05
1:242699614 G C 0.077873 -5.7597e-06
1:242700803 A G 1.445193 3.5827e-05
1:242702623 T C 0.029793 1.3931e-06
1:242706443 G T 1.010159 2.2353e-05
1:242710955 G A 1.130825 1.8796e-05
1:242712951 C T 0.472246 -9.6431e-06
1:242717999 T C 0.036735 1.6353e-06
1:242720972 C T 1.784458 1.5825e-06
1:242721326 T C 0.649577 1.0245e-06
1:242721503 G T 0.021813 4.3989e-06
1:242725967 C G 0.188473 3.6890e-05
1:242728501 C T 0.970466 3.2901e-06
1:242736537 C A 0.114421 -1.5322e-06
1:242739925 A G 0.027885 3.1344e-05
1:242742848 T C 0.034501 -1.6120e-06
1:242749919 A C 0.227166 1.0589e-04
1:242762202 T C 1.017893 1.3975e-05
1:242763245 C T 0.020804 1.2331e-05
1:242768229 A G 0.399323 -1.4596e-05
1:242771482 G A 0.545379 1.4142e-05
1:242774997 A G 0.044534 -2.4619e-05
1:242782878 A C 1.447369 1.7775e-05
1:242798788 A G 0.302951 1.1286e-05
1:242800371 C T 0.195639 1.1069e-05
1:242806621 T C 1.478916 2.3207e-05
1:242809649 T C 0.110243 -5.2339e-06
1:242811984 T C 1.173959 1.2457e-05
1:242818716 C T 1.427106 1.6952e-05
1:242820274 C A 0.253878 4.0100e-06
1:242823007 C T 1.958685 1.4351e-05
1:242832399 A G 0.307851 -4.4941e-06
1:242838450 G A 0.146818 7.5462e-06
1:242841521 T C 0.548551 2.0841e-05
1:242843323 G T 0.023438 7.4759e-06
1:242844603 G A 1.947143 -1.1852e-05
1:242845245 G A 0.248646 -5.4350e-05
1:242848245 G A 1.699078 3.4953e-05
1:242848686 A G 1.264826 4.1942e-06
1:242854466 C G 0.288580 1.1150e-05
1:242860425 C T 0.034216 2.1397e-06
1:242862898 G T 0.248218 -5.1340e-05
1:242872032 C A 0.603781 -2.7461e-05
1:242872167 G C 0.035538 6.0190e-06
1:242873224 A G 0.343647 -4.5474e-06
1:242873445 C T 0.055217 1.2557e-05
1:242873595 C T 0.965635 2.4168e-05
1:242873955 A C 0.326832 5.3351e-07
1:242876789 C G 0.393172 -1.8213e-05
1:242878998 C T 0.766065 -2.4369e-05
1:242879126 A G 0.048590 2.0715e-05
1:242881394 A G 0.056260 -4.8722e-06
1:242881418 G A 0.065436 1.8045e-05
1:242881598 C T 1.187721 2.1804e-05
1:242882060 G C 1.156161 1.4991e-05
1:242887546 G A 0.097453 -1.2793e-05
1:242894984 A C 0.246508 2.5023e-05
1:242903027 C T 0.591749 1.4112e-05
1:242909493 G A 1.189438 -2.2379e-05
1:242913522 T C 0.086121 2.1357e-05
1:242915247 C T 1.854086 -1.9102e-05
1:242916512 T C 1.800240 -6.4906e-06
1:242918870 T C 1.614977 -2.1284e-05
1:242921341 C T 0.022361 -1.2465e-05
1:242921641 T C 0.633047 7.3347e-07
1:242925596 G A 0.214060 3.9207e-06
1:242925684 A G 0.086563 -1.4426e-05
1:242928016 C T 0.963459 -1.5536e-05
1:242928914 T C 0.142949 -1.4404e-05
1:242930475 G A 0.162382 -2.7790e-05
1:242931515 A G 0.041525 3.4747e-06
1:242935761 A G 0.231310 7.4598e-06
1:242937028 C T 0.162403 -4.1202e-05
1:242940149 G A 0.112677 3.0846e-05
1:242949091 G A 0.241364 3.7287e-06
1:242949626 A G 0.022575 -3.9249e-05
1:242952253 G A 0.141694 1.0073e-05
1:242954132 C T 0.056440 -3.4800e-05
1:242964568 G A 0.611217 9.6352e-06
1:242967466 G C 0.154043 1.3934e-06
1:242972502 G A 0.657641 3.1895e-05
1:242975036 C A 0.668589 3.5153e-05
1:242985166 T C 0.096654 -1.4389e-05
1:242990332 G A 0.438139 4.9928e-05
1:242996072 A G 1.013650 6.5583e-06
1:243001760 T C 0.060949 -1.3904e-05
1:243004669 C T 0.129598 2.4267e-05
1:243021237 T C 0.758888 2.8264e-05
1:243022218 T C 0.955265 2.8117e-05
1:243040780 A G 0.738023 2.4042e-05
1:243041047 C T 1.280230 6.3402e-05
1:243051420 G A 1.335396 2.2944e-05
1:243070467 T C 0.114176 -2.7154e-05
1:243073435 T C 0.099938 -2.3093e-05
1:243075848 A G 0.063325 -8.1804e-06
1:243077775 G A 1.144159 -7.1946e-06
1:243080547 G A 0.196183 -3.2949e-05
1:243085890 T C 0.654775 1.4067e-05
1:243088756 C A 0.065447 3.1479e-05
1:243089529 A G 0.256435 -2.7216e-06
1:243092232 T C 1.013154 -1.0907e-05
1:243095927 C T 0.643338 -1.7601e-05
1:243098722 A G 0.107326 -1.9545e-05
1:243103511 G A 0.046027 -5.0837e-06
1:243106784 T C 1.064580 -2.2084e-05
1:243118409 A G 0.072267 -1.2648e-06
1:243121012 G A 1.392934 1.6164e-05
1:243136032 C T 0.621328 3.7202e-05
1:243138839 T C 1.753639 1.6656e-05
1:243140953 C T 0.036891 1.8125e-06
1:243181599 G T 0.634927 3.4327e-05
1:243266904 G A 0.034107 -3.8209e-06
1:243266970 G A 0.033063 -5.3778e-06
1:243271453 C T 0.270945 -2.0123e-05
1:243306451 T G 0.703620 5.4883e-06
1:243309958 A G 0.257482 -1.1274e-05
1:243384008 T C 0.108431 -4.9269e-06
1:243385693 C T 0.056308 -8.7017e-06
1:243386993 A G 0.192178 1.6563e-05
1:243397782 T C 0.516294 8.7711e-06
1:243402721 A G 0.996916 4.7315e-06
1:243405468 C T 0.031567 2.1042e-06
1:243415581 A G 0.076122 -1.1170e-05
1:243420388 G A 0.666923 1.4779e-05
1:243424146 C T 1.760775 2.9763e-05
1:243427352 G C 0.146716 7.3791e-06
1:243435805 T C 0.056420 -3.9199e-05
1:243444345 C T 0.097677 1.7749e-05
1:243453119 T G 0.644984 2.3724e-05
1:243454140 A G 0.032135 1.6015e-06
1:243471462 T C 0.066259 2.8987e-06
1:243493907 T A 0.604410 1.0617e-05
1:243494739 G A 0.474217 -1.3684e-05
1:243501047 A C 1.095606 1.0884e-05
1:243502036 G A 0.055981 -1.1605e-07
1:243539011 A G 0.022262 4.4230e-07
1:243544382 G A 0.169128 5.1843e-06
1:243546954 C A 0.190873 8.9857e-06
1:243548308 T G 0.040788 -1.5777e-05
1:243564722 T G 0.282518 -2.2783e-05
1:243570406 G A 0.066569 4.2914e-05
1:243587887 C G 0.085084 -2.9851e-07
1:243600734 C T 0.330262 -1.5007e-05
1:243603925 C T 0.109569 -4.2144e-06
1:243604157 A G 0.049852 -1.4958e-05
1:243608967 G A 1.148933 1.8671e-05
1:243617188 G T 0.321423 -1.7085e-05
1:243625415 C T 0.047557 1.0416e-05
1:243633673 A T 0.087879 1.2785e-05
1:243640881 G A 1.204193 9.9980e-06
1:243647921 T C 0.407482 -2.1665e-05
1:243657399 T C 1.690174 -6.7215e-06
1:243662773 C T 0.348965 -1.7183e-05
1:243664820 A G 0.052435 -1.3359e-05
1:243667216 T C 0.445356 -3.6536e-06
1:243676546 G A 0.094376 -3.2149e-06
1:243679792 C T 0.177767 5.6159e-06
1:243683806 T C 0.070655 -2.3342e-05
1:243686018 C T 0.071505 2.0162e-05
1:243688150 G A 1.832542 6.2768e-06
1:243689904 G A 0.084282 -2.7863e-05
1:243695539 A C 0.282998 -2.4082e-05
1:243706916 C T 0.021800 2.2504e-06
1:243710407 C T 0.689124 -7.6101e-06
1:243713636 G A 0.073545 2.5544e-05
1:243719946 C T 0.090915 -2.8720e-05
1:243725223 T C 0.025206 1.1102e-05
1:243737428 C T 0.263163 3.5425e-06
1:243743051 T C 0.032999 -2.4728e-05
1:243751162 C G 0.092968 9.6657e-06
1:243766921 T C 0.048600 -9.3994e-06
1:243768906 C T 1.369748 3.4240e-05
1:243782621 A G 0.070468 -2.6817e-05
1:243792235 T C 0.028229 -2.6969e-05
1:243802307 G A 0.093940 -7.5713e-06
1:243809488 T C 0.139825 -2.2283e-05
1:243821172 A G 0.049943 -4.6026e-06
1:243821531 C T 0.024166 -2.4081e-05
1:243827085 T G 0.052055 -8.9504e-06
1:243827863 G A 0.053914 1.4388e-05
1:243834783 T C 0.069248 2.5184e-06
1:243862980 A G 1.739363 -1.4513e-06
1:243873931 A G 0.048672 2.5532e-05
1:243874901 A G 0.154801 -3.5031e-05
1:243882183 T C 0.046353 1.0138e-05
1:243886673 C T 0.382113 -5.1244e-05
1:243892532 G A 0.362465 -4.2943e-05
1:243910067 T C 1.364407 3.1666e-05
1:243923204 G A 0.078985 2.3221e-05
1:243933803 C T 0.127677 1.9627e-05
1:243934631 C T 0.077305 -9.0163e-06
1:243943084 A C 0.369969 -3.4043e-05
1:243954602 T C 0.037119 7.6266e-06
1:243956428 T C 0.040679 -1.0034e-05
1:243956683 T C 0.037660 1.3090e-06
1:243970371 A G 0.114492 1.7298e-05
1:243983166 T C 1.734518 -5.0636e-07
1:243983723 C T 1.366569 3.1950e-05
1:244009215 G A 0.050195 2.8992e-05
1:244012328 A G 0.063628 -2.7585e-05
1:244015469 C T 0.064369 -1.4480e-05
1:244023403 G T 0.139869 -2.4977e-05
1:244023680 T C 1.325853 1.5050e-05
1:244027551 A G 0.076057 -1.1854e-05
1:244028404 C T 0.021201 -1.0183e-05
1:244037861 A G 0.038714 -2.3674e-06
1:244045144 A G 0.051643 -1.4805e-05
1:244047324 A G 0.775156 1.1759e-05
1:244048656 G A 0.865364 2.4272e-06
1:244059630 G C 0.105245 -1.1887e-05
1:244062106 C T 0.826973 -5.4472e-06
1:244069010 G A 0.747250 2.7165e-06
1:244082020 C T 0.079954 -1.1672e-05
1:244088763 C G 0.042110 -4.2146e-06
1:244092749 C A 0.090847 -2.7984e-06
1:244094683 C T 1.388681 -1.9637e-05
1:244101194 G T 0.165208 -4.6532e-06
1:244104634 C T 1.245970 -3.8506e-05
1:244107640 T C 0.052007 -7.3181e-06
1:244114883 T C 0.084438 -1.1768e-05
1:244114918 G A 0.581948 -7.1627e-06
1:244119189 T C 0.050627 2.8258e-06
1:244119978 T C 0.082915 1.7925e-06
1:244122296 A G 0.135150 1.1544e-05
1:244131275 A G 0.640465 6.5673e-07
1:244133004 G A 1.077441 6.3988e-06
1:244137734 A G 0.054316 1.9616e-05
1:244140225 G A 0.436150 4.1159e-05
1:244146358 T C 0.075530 3.0796e-05
1:244151439 T C 0.253222 1.1646e-05
1:244155156 C T 0.480106 7.6012e-06
1:244166704 T G 0.072787 1.4808e-05
1:244170455 T G 0.331782 8.9607e-06
1:244171508 G A 0.231127 1.0174e-06
1:244173872 A C 0.741508 5.1813e-06
1:244175136 T C 0.034627 -1.0939e-05
1:244176424 T G 1.004889 -1.3692e-05
1:244180875 A G 0.439019 -1.5331e-05
1:244181698 T C 0.078074 -1.9115e-05
1:244187533 G A 0.185807 -3.1241e-07
1:244189360 C T 0.028202 2.2573e-05
1:244192428 C T 0.143513 -6.2003e-06
1:244194842 T C 0.958308 -1.7102e-05
1:244199872 C T 0.969544 -6.3944e-06
1:244205351 C T 0.314154 5.2592e-06
1:244205652 T C 0.101723 -1.7096e-05
1:244207024 T A 0.634832 -1.7027e-05
1:244209836 T C 0.167339 -5.0333e-06
1:244210092 C T 0.025747 1.7693e-06
1:244214018 G A 0.073467 6.7822e-06
1:244220933 T C 0.059062 1.4651e-05
1:244221036 G A 0.337429 -7.3144e-06
1:244222511 C T 0.319842 -3.2023e-06
1:244225402 G A 0.880404 -1.4434e-05
1:244228699 C T 0.578718 1.2430e-07
1:244233807 A G 0.038231 3.3842e-06
1:244236422 A G 0.465096 -5.8178e-06
1:244237429 C A 0.046329 -2.2623e-06
1:244239708 C A 0.361762 5.6692e-06
1:244240555 G A 0.585895 2.9619e-06
1:244242294 A G 1.975419 8.6928e-07
1:244244542 C T 1.175608 -9.4374e-06
1:244246608 A G 0.107795 1.7709e-05
1:244247520 A G 0.504540 1.0368e-05
1:244250469 A G 0.062666 3.6198e-09
1:244250561 C T 1.426338 2.9523e-06
1:244251650 T C 1.071536 1.0024e-05
1:244254609 T C 0.084989 1.5981e-05
1:244256644 G A 1.964744 -9.3010e-06
1:244256687 A G 0.060833 -2.0612e-05
1:244256960 T C 0.599528 -7.4292e-06
1:244257522 G A 0.340672 -1.0205e-05
1:244259790 T C 0.042647 -2.1299e-05
1:244260194 T C 0.330153 2.6856e-07
1:244260475 T G 1.664421 1.3871e-05
1:244260634 A G 0.067194 7.9073e-06
1:244262535 G A 0.070448 1.7198e-05
1:244264513 C T 0.117624 -8.9269e-06
1:244266562 C T 0.098438 -5.0968e-06
1:244268866 C A 0.295023 3.1677e-06
1:244272514 G A 0.041083 6.9686e-06
1:244275252 G A 0.274189 1.1126e-06
1:244276260 A G 0.023914 -2.2968e-05
1:244278304 C T 0.102250 -2.0002e-05
1:244283333 C T 0.045476 6.6697e-06
1:244285470 C T 0.317992 3.3693e-06
1:244289448 T C 0.867560 -3.5063e-06
1:244291248 A G 1.565690 -1.0150e-05
1:244300166 T C 0.047727 -2.1145e-05
1:244312700 A G 0.148548 2.1428e-05
1:244313495 G A 1.498074 2.1001e-06
1:244314476 T C 1.327131 1.7185e-05
1:244314685 C T 1.545607 1.4100e-06
1:244314952 G A 0.326380 -1.1714e-05
1:244315180 C T 1.019712 -3.3195e-05
1:244315918 A G 0.072205 -3.8802e-06
1:244317946 A G 0.687713 1.2452e-06
1:244318351 A C 1.960341 -6.1323e-06
1:244319340 T G 0.843975 1.0828e-05
1:244319375 T C 0.049175 9.8283e-06
1:244320371 C T 1.398935 4.4888e-05
1:244320515 A G 0.239324 4.2515e-05
1:244322193 A G 0.081966 -4.0335e-06
1:244325804 T G 0.308782 2.8341e-05
1:244329845 T C 0.091544 -3.3365e-06
1:244334073 C T 0.577858 -6.9956e-06
1:244338661 T C 0.078536 -5.3348e-06
1:244339226 A C 0.380172 -2.3118e-05
1:244339831 C T 0.027651 4.4776e-06
1:244344409 G T 0.021976 -1.1924e-05
1:244346300 A C 0.022265 -3.3525e-08
1:244350470 A G 0.073746 9.5328e-09
1:244350904 T C 0.176383 5.2208e-06
1:244352591 G A 0.563585 -1.8851e-05
1:244353842 G A 0.026420 -6.7037e-06
1:244354794 C T 0.022582 -5.6808e-08
1:244356256 C A 0.707207 -2.3082e-05
1:244356718 T C 0.351120 -2.9125e-05
1:244357437 G A 0.028089 2.2607e-05
1:244358043 C T 0.762631 -2.1026e-05
1:244358190 C T 1.158989 3.1114e-05
1:244358308 G A 0.444901 -3.1819e-05
1:244358551 T C 0.081086 -1.5851e-05
1:244360130 A C 0.331874 3.1739e-05
1:244361804 G A 0.734477 6.5427e-07
1:244362085 C T 0.028640 2.7150e-06
1:244362192 A G 0.093570 4.1722e-05
1:244362297 C T 1.966104 -2.8332e-05
1:244365010 T C 0.362975 1.9123e-05
1:244367585 T C 0.049301 -1.9411e-05
1:244373905 T C 0.076887 -1.4193e-05
1:244374728 T C 0.342274 1.4217e-06
1:244375589 G T 0.040635 -1.9286e-05
1:244375726 G A 0.092400 2.0264e-05
1:244377850 C T 1.243390 -1.7166e-05
1:244380312 T C 0.029051 -5.2873e-06
1:244380393 C A 1.858017 1.3463e-05
1:244382399 C G 0.285415 -1.6449e-05
1:244382892 A G 0.322150 1.9341e-05
1:244384504 T C 0.298515 -5.6710e-06
1:244390564 T C 0.154077 1.2422e-05
1:244390922 T C 0.040070 -5.1211e-06
1:244391489 T G 0.320124 1.4634e-06
1:244391535 C G 0.539735 1.1543e-05
1:244392878 C T 0.853077 7.5846e-06
1:244392920 A G 0.035657 2.0206e-06
1:244394043 C T 0.930035 3.4681e-06
1:244400995 A G 0.131971 -2.8564e-05
1:244406007 T C 0.033396 -4.1585e-06
1:244406046 T C 1.211241 1.6451e-05
1:244418511 C T 0.085880 1.1135e-05
1:244433147 G A 1.919200 -4.0725e-06
1:244435678 T C 1.919326 -5.3460e-06
1:244446852 C T 0.042097 1.1943e-05
1:244447097 C A 1.906131 4.6872e-06
1:244448644 A C 0.066079 3.6378e-06
1:244451292 G A 0.995366 3.0109e-06
1:244452911 A G 1.045207 -8.0846e-07
1:244454987 T C 0.064257 -3.1732e-06
1:244455502 G A 0.099095 4.2627e-06
1:244459922 C G 0.963122 5.5674e-06
1:244460076 C T 0.029140 -3.2329e-05
1:244460826 T G 0.210680 -2.8014e-05
1:244462879 T G 0.097014 3.7577e-06
1:244463058 G C 0.041454 -1.9194e-05
1:244465254 G A 0.779314 1.5767e-05
1:244465552 G A 0.321521 -1.4263e-05
1:244477988 G A 0.595234 2.6277e-05
1:244486658 G A 0.042195 2.1724e-05
1:244489300 T C 0.195374 9.8048e-06
1:244489956 G A 0.228750 1.1999e-05
1:244490369 T C 0.822339 1.2487e-05
1:244490846 G T 1.452071 -2.2879e-05
1:244493080 G T 1.164582 -2.8702e-05
1:244497737 C T 0.067333 1.6744e-05
1:244500765 T C 0.564870 -2.2591e-05
1:244503080 G C 1.630803 -1.2468e-05
1:244503384 C A 0.227071 4.0505e-06
1:244507520 T C 0.059082 -1.9026e-05
1:244507556 G T 0.257448 -1.4229e-05
1:244507653 A G 0.911785 1.2850e-05
1:244507705 A C 0.025842 -8.1523e-06
1:244508605 A G 0.040587 2.0359e-05
1:244510939 C T 0.392479 2.3530e-05
1:244511176 A G 0.532042 -1.0816e-05
1:244516334 C A 0.597196 4.3658e-05
1:244518523 C A 0.930773 -2.6477e-05
1:244519113 A G 0.029385 -1.6561e-05
1:244524345 A G 1.512826 1.2464e-07
1:244525597 A G 0.044470 4.7223e-06
1:244527857 C T 0.960049 -3.1198e-05
1:244532146 C T 1.022830 -3.6109e-05
1:244532937 T C 1.519911 -3.4474e-05
1:244533214 A G 1.624122 -5.7802e-07
1:244537135 A G 0.061057 9.7182e-06
1:244539868 G A 0.440314 -4.3492e-06
1:244541485 A G 0.076187 -7.3500e-06
1:244544519 T C 0.333890 -2.6849e-05
1:244544818 A G 1.182808 -2.5930e-05
1:244545719 G A 1.142276 -6.8843e-06
1:244547029 C T 0.288676 2.5547e-06
1:244553507 T C 0.858105 -2.0371e-05
1:244557218 A G 0.089973 -8.3223e-06
1:244561408 A G 0.140011 1.8709e-05
1:244564738 C T 0.141042 1.7978e-05
1:244569711 T C 0.095800 3.1379e-05
1:244570510 A G 1.495653 -1.4209e-06
1:244573756 A G 1.041427 -1.4973e-05
1:244578558 G C 0.035100 -2.4006e-05
1:244580611 A G 0.112109 2.8804e-05
1:244582459 G T 0.114237 -9.7219e-06
1:244583585 C T 0.064702 -1.2555e-05
1:244587073 A G 0.095991 2.8635e-05
1:244587469 C T 0.145268 -5.6592e-06
1:244589752 G A 0.048784 -1.4339e-05
1:244590966 A C 0.098183 2.7064e-05
1:244597892 T C 0.434300 -5.6832e-06
1:244599286 A G 0.043157 -1.7207e-05
1:244599459 C T 0.045483 -1.6407e-05
1:244603861 C T 0.049845 6.3042e-07
1:244616355 A G 0.073144 -1.5712e-05
1:244624337 C A 0.408526 -8.4998e-06
1:244630132 A G 0.033757 -6.0213e-07
1:244635604 C T 1.200331 2.6964e-05
1:244641216 A C 0.069428 -5.9841e-06
1:244644806 A G 0.065906 7.0309e-06
1:244646044 T C 0.143320 1.6468e-05
1:244651163 G C 0.542054 1.2673e-05
1:244651917 C G 0.225293 2.5251e-05
1:244661270 C G 0.129931 6.3556e-06
1:244666142 C A 0.102719 -2.8445e-05
1:244674603 G T 0.305097 -5.2966e-06
1:244676166 T C 0.065970 8.7490e-06
1:244678241 G A 0.097663 -1.2720e-05
1:244688842 G A 0.038952 -8.5372e-07
1:244689029 A G 0.434127 -6.1244e-06
1:244697368 T C 0.079168 7.7325e-07
1:244701500 A G 0.372049 1.3553e-05
1:244709727 A G 0.027056 7.7242e-06
1:244711862 G T 0.159805 -1.3195e-05
1:244715966 A G 0.128993 -1.1636e-06
1:244716722 A G 0.024414 1.2331e-05
1:244722670 T C 0.050090 7.8659e-07
1:244733281 C T 0.059742 4.7637e-06
1:244735593 T G 0.027307 -2.3348e-05
1:244735858 G A 0.179041 -8.7629e-06
1:244736955 A C 0.093356 2.0393e-05
1:244738579 T C 0.025281 9.3301e-06
1:244747294 A G 0.192763 -2.7052e-06
1:244758349 C T 0.074789 9.6835e-06
1:244767326 C G 0.872847 8.0524e-07
1:244770644 A G 0.020603 -1.5247e-05
1:244772179 G A 0.223188 1.2119e-05
1:244775382 C T 0.334005 -2.0910e-06
1:244778533 A G 0.067636 6.0304e-06
1:244781787 A G 1.311465 3.0759e-05
1:244784860 T C 0.032210 1.0814e-05
1:244786951 A G 0.028062 5.4781e-06
1:244792168 A G 0.066637 1.4180e-05
1:244802155 T G 1.389521 5.4004e-05
1:244803440 G A 0.026954 -1.7484e-05
1:244806080 A G 0.055138 1.0498e-07
1:244806710 T C 0.175251 -1.7740e-05
1:244806971 C T 0.078594 9.7406e-06
1:244808735 T C 0.080943 -1.4562e-07
1:244809662 G A 1.380410 3.5392e-05
1:244815816 G A 0.568250 -4.3994e-05
1:244815949 C G 0.995210 1.7786e-05
1:244816968 A C 0.066548 1.7941e-06
1:244817239 T G 0.104806 -1.1156e-05
1:244822462 G A 1.629647 2.4149e-05
1:244822776 G T 0.134840 -1.5515e-06
1:244824107 T C 0.026797 1.0365e-06
1:244824192 T C 0.194548 -1.1574e-05
1:244829339 C A 1.009859 8.2103e-06
1:244831671 T C 0.030445 1.1715e-05
1:244834270 T G 1.558183 1.4210e-05
1:244842116 A G 0.073389 2.2444e-05
1:244850728 G T 0.028715 -2.9043e-05
1:244853265 T C 0.450436 8.2003e-06
1:244854821 A G 0.652688 3.0764e-05
1:244855509 G T 0.023418 1.0146e-05
1:244861863 C T 0.170572 3.5136e-05
1:244867747 A G 0.091666 3.6589e-06
1:244877955 T C 0.495470 -2.6733e-05
1:244879173 G A 0.048543 8.2528e-06
1:244883471 T C 0.044211 -1.4529e-06
1:244888167 C T 0.152808 -1.1385e-05
1:244891124 G C 1.194290 7.2109e-06
1:244894936 T C 0.307851 2.6824e-06
1:244897777 T G 0.026226 1.7421e-05
1:244902468 A G 1.087916 7.1857e-06
1:244910727 A G 0.035800 -1.9458e-06
1:244914870 A G 1.579551 -1.1313e-05
1:244915579 G T 1.370016 -4.5496e-06
1:244918347 T G 0.093458 6.4267e-06
1:244920820 G A 1.128704 -1.0549e-05
1:244920860 G C 0.419086 1.4220e-05
1:244922193 A G 1.496765 2.7023e-06
1:244922751 T C 0.165592 6.2030e-07
1:244933170 C G 0.392156 -1.0482e-05
1:244934673 T C 0.430275 -8.0555e-06
1:244938498 C T 0.293095 -1.0668e-05
1:244941601 G A 0.077904 -6.5420e-06
1:244942113 A G 0.286377 -4.5384e-05
1:244946101 A G 0.226098 -1.7493e-05
1:244948199 C A 0.236883 1.1105e-05
1:244949758 A G 0.175750 4.5688e-06
1:244955233 T C 0.281736 -1.4773e-06
1:244957978 T C 0.031520 1.0030e-05
1:244958013 C T 0.198968 1.3957e-05
1:244964713 C T 1.665478 1.2927e-05
1:244964797 A G 0.103912 2.5131e-07
1:244965929 T C 1.626502 1.6393e-05
1:244967771 T G 1.302805 1.2613e-05
1:244968669 C T 0.650818 2.1089e-05
1:244973524 A G 0.024880 -2.3742e-06
1:244974586 T C 0.179759 1.3265e-06
1:244976024 A G 0.083112 1.6925e-05
1:244980419 A G 0.151102 9.4474e-06
1:244980554 G A 0.210123 -1.3071e-05
1:244990268 G A 0.347448 -6.1363e-05
1:244995838 G A 0.040740 -3.9858e-05
1:244995904 C G 0.157034 -2.3506e-06
1:244997953 G A 0.345742 -5.0386e-05
1:245000193 A G 1.938518 4.2738e-07
1:245008115 T C 0.032009 -5.2550e-06
1:245011190 C T 0.031782 9.0223e-06
1:245011430 A G 0.051140 -1.9815e-06
1:245013807 A G 0.248891 -1.9046e-05
1:245015140 C T 0.047941 -2.9804e-05
1:245018520 C T 0.094580 -1.3124e-05
1:245022315 C A 0.040499 -4.2358e-05
1:245028509 T G 0.460822 -2.0959e-07
1:245032339 T C 0.090265 1.6648e-05
1:245038626 C A 0.079331 2.9151e-06
1:245043044 C T 0.421343 1.4828e-05
1:245044488 C T 0.020593 -2.0800e-05
1:245048666 C T 0.065317 -1.4142e-05
1:245053728 G T 0.073596 2.8345e-05
1:245055574 C G 0.477298 4.1773e-05
1:245058181 G A 0.096266 -1.9325e-05
1:245063661 C A 0.231871 2.2285e-05
1:245065787 T G 0.094212 1.1412e-05
1:245079604 C A 0.334808 1.4286e-06
1:245082527 A G 0.041138 -5.5849e-06
1:245082988 T C 0.459557 6.5171e-07
1:245092832 A G 1.892583 4.6876e-05
1:245098028 C T 0.483162 6.6495e-06
1:245102091 G T 1.028796 6.3195e-05
1:245104596 T C 0.303074 2.6714e-05
1:245111127 T C 0.268804 1.0158e-05
1:245116281 C T 0.624483 -9.5137e-06
1:245116298 G A 1.012970 2.6699e-06
1:245121498 C T 0.735507 -3.4613e-05
1:245123541 C G 0.226326 -1.5728e-05
1:245124063 C T 0.080287 1.7211e-05
1:245124194 C T 0.074317 -1.4266e-05
1:245124619 C T 0.378200 -1.2787e-05
1:245124624 T C 0.614331 -1.0222e-05
1:245133662 C G 0.941693 3.2161e-05
1:245136243 A G 1.208623 1.7248e-05
1:245150323 T C 0.163576 -1.3392e-05
1:245162068 C T 0.211323 -1.1938e-05
1:245162574 C T 0.174241 1.8785e-05
1:245162685 C T 1.593096 2.3514e-05
1:245169112 T C 0.160149 1.7391e-05
1:245189387 G T 0.654102 -2.9094e-05
1:245191651 G A 0.070322 -1.2344e-05
1:245192472 C T 0.671601 -4.3373e-05
1:245212846 C T 0.077445 3.4336e-05
1:245219771 G A 0.137258 -6.4475e-07
1:245223608 T G 0.041277 8.7675e-06
1:245235876 G A 1.002149 2.6713e-05
1:245237137 T C 0.056437 -6.3856e-06
1:245245402 T C 0.832987 -3.4047e-05
1:245247095 A G 0.058854 -6.7033e-06
1:245248256 G T 0.053540 1.3916e-05
1:245249432 T C 0.148266 -2.5696e-05
1:245249749 G A 0.141310 -6.0574e-06
1:245249945 T C 0.084543 -3.7694e-07
1:245254522 G A 0.105731 -2.9620e-06
1:245255022 T C 1.695026 -1.0099e-05
1:245268412 C T 1.764895 1.9703e-05
1:245273390 C T 1.457796 1.2756e-05
1:245278913 G A 0.137904 -1.6557e-05
1:245287508 A G 0.104895 -8.0371e-06
1:245288493 G A 0.368092 -6.5510e-06
1:245290111 A G 0.280438 -1.6767e-05
1:245290345 T C 0.143571 2.9300e-06
1:245291857 A G 0.041389 1.7697e-05
1:245297239 T C 0.052884 -1.9172e-05
1:245297324 T G 0.143435 -4.5297e-06
1:245297608 T C 0.253552 -2.3207e-05
1:245302653 G A 0.114594 -3.7126e-06
1:245303298 C T 0.088929 -1.7647e-05
1:245305530 C T 0.445098 3.1394e-05
1:245305596 C G 0.210510 2.3169e-05
1:245307406 T C 0.167744 5.1041e-07
1:245315987 G A 0.913165 2.7849e-05
1:245321162 C T 0.210429 2.0563e-05
1:245322266 T C 1.956465 -1.1839e-05
1:245328972 A C 0.086101 -1.2190e-05
1:245329981 T C 1.862725 -2.6911e-05
1:245332964 C G 1.903367 -2.0664e-05
1:245336800 A C 0.025420 1.7235e-05
1:245336818 A G 0.020273 -2.5113e-05
1:245337496 G A 0.181547 3.7186e-05
1:245338416 T G 0.067259 -1.5555e-05
1:245340091 T G 0.138900 3.9593e-06
1:245341817 A G 0.243023 -1.4508e-05
1:245344663 A G 0.228720 2.0364e-05
1:245351287 A G 1.662095 3.0393e-07
1:245352307 A G 1.877188 3.8588e-05
1:245353613 T C 0.174445 -2.3614e-06
1:245355626 G C 0.299303 -3.8228e-05
1:245358550 G C 0.031601 1.2076e-05
1:245359604 C T 0.840236 -1.2884e-05
1:245361122 G C 0.265798 6.3269e-06
1:245362680 C T 0.343906 -7.0152e-05
1:245366662 C T 1.297580 3.5976e-05
1:245367423 C T 1.787504 3.6151e-05
1:245370329 A G 0.039469 -1.0919e-05
1:245375936 T C 0.021232 3.3155e-06
1:245376084 A C 0.037915 -2.0546e-05
1:245379167 A G 0.192685 -2.1669e-05
1:245379820 C T 0.053408 -4.2171e-06
1:245380639 C T 0.187755 -4.0802e-06
1:245381000 T C 0.286714 -2.2663e-05
1:245390351 G A 0.598406 -1.3439e-05
1:245394923 T C 0.038472 -2.1803e-05
1:245395788 A G 0.052894 -2.5159e-05
1:245400260 A G 0.637504 8.6364e-07
1:245405229 T C 0.038238 1.6820e-05
1:245407878 T C 1.707758 1.9362e-05
1:245420078 T C 0.092050 -2.3241e-05
1:245422577 T C 0.988233 4.5690e-06
1:245422789 A G 0.118684 -2.3472e-05
1:245431939 G A 0.889169 1.3569e-05
1:245434605 A G 0.265397 -1.5429e-05
1:245443262 A G 0.202034 -1.2489e-05
1:245446936 A G 1.087970 5.8757e-06
1:245453692 G A 0.213138 -1.2251e-05
1:245454615 G A 0.909701 1.4192e-05
1:245458633 C A 0.024948 2.0921e-05
1:245460088 G A 0.087695 1.6972e-05
1:245461981 G A 0.742722 1.0279e-05
1:245462654 A G 0.143496 -2.1492e-05
1:245464740 T C 0.061010 1.4908e-05
1:245469360 C T 0.123087 -7.7953e-06
1:245470001 T C 0.339683 1.9508e-05
1:245472714 C T 0.400683 -1.0767e-06
1:245480149 G A 0.106353 1.9888e-06
1:245480344 G A 0.110219 2.2090e-05
1:245483293 A G 1.036310 4.5572e-05
1:245483332 G A 1.954242 -5.6165e-05
1:245483381 A G 0.347866 3.0612e-05
1:245489083 C A 0.059116 -8.4913e-05
1:245489437 C T 0.113102 1.0866e-05
1:245490149 C T 0.114628 1.6234e-05
1:245492090 A G 0.138900 5.2798e-06
1:245494705 G A 0.242139 3.2690e-05
1:245494762 A G 0.137955 -2.2514e-05
1:245495727 T C 0.039843 4.5307e-07
1:245496021 C T 0.241479 3.1599e-05
1:245502722 A C 1.720926 -8.5086e-05
1:245505656 G C 0.061108 -8.3813e-06
1:245507916 T C 0.088079 4.9222e-05
1:245508267 A G 0.058076 1.9077e-05
1:245508665 G T 0.022782 1.3762e-05
1:245511315 A G 0.073929 1.3486e-05
1:245513751 A G 0.072532 3.3375e-05
1:245515938 A C 0.033760 -1.6896e-05
1:245517151 G A 0.091768 -3.1769e-05
1:245518951 T C 0.035647 -1.5252e-05
1:245520783 T C 0.666579 1.6315e-05
1:245525295 A G 0.047570 -8.6522e-06
1:245528780 C A 0.905111 1.4320e-05
1:245530282 A G 0.030571 5.1062e-06
1:245532053 G T 0.055390 1.4370e-05
1:245535264 C T 0.097204 -2.7903e-06
1:245536257 G A 1.166972 1.1963e-05
1:245539169 A G 0.051535 -1.5106e-05
1:245539328 G A 0.695427 9.7295e-05
1:245542829 G A 0.072549 2.8326e-05
1:245543770 A G 1.062023 6.9748e-06
1:245547981 A G 0.154359 -3.6860e-06
1:245552889 T C 0.089555 6.3098e-06
1:245557416 T C 1.250540 2.6994e-06
1:245560145 G A 0.212594 -2.4872e-05
1:245563214 T C 0.084115 -2.6375e-05
1:245568611 C T 1.251583 8.7339e-06
1:245572053 T G 0.198594 -1.8033e-05
1:245575817 T C 1.073205 4.4158e-05
1:245576187 A G 0.066382 2.7943e-06
1:245577473 G A 0.325557 -4.6226e-05
1:245577829 T C 0.035117 -2.3090e-05
1:245578570 T C 0.066331 1.7688e-05
1:245580061 A G 0.106673 6.0301e-05
1:245580253 C T 1.301564 1.5237e-05
1:245582247 A G 0.067826 2.4976e-05
1:245586545 C A 0.215114 -5.1242e-06
1:245587844 A G 0.154179 1.5784e-05
1:245588630 T A 0.068098 -9.4255e-06
1:245597371 A G 0.975270 2.0956e-05
1:245599583 T C 0.026519 9.0735e-06
1:245601771 A G 1.533582 -1.9004e-05
1:245603539 G A 0.074786 -2.0753e-05
1:245608086 T C 0.100234 1.6063e-07
1:245608967 G A 0.309129 2.7634e-05
1:245609133 T C 0.218915 1.0456e-05
1:245611389 A G 1.890016 -1.1130e-05
1:245617013 G A 0.031785 -3.6074e-06
1:245617382 A G 0.409583 -1.3611e-05
1:245618170 C A 0.035443 5.0182e-05
1:245619580 G A 0.554715 2.2747e-05
1:245623965 A C 0.628175 2.1936e-05
1:245625999 G C 0.064488 -1.1846e-05
1:245626590 A G 1.624129 1.0386e-05
1:245634116 T G 0.201161 1.6185e-05
1:245636410 G A 0.146056 -4.0801e-05
1:245649651 G A 1.292874 -1.7941e-05
1:245650748 C T 1.974624 -1.7486e-06
1:245659214 T C 0.105405 5.4589e-05
1:245660618 G C 0.033192 7.9726e-06
1:245662246 G A 0.028555 -1.8423e-05
1:245663519 C A 0.843238 -1.4368e-05
1:245676418 C A 0.125511 2.6056e-06
1:245679783 T C 0.621059 -7.6498e-06
1:245681928 A G 0.391738 1.4232e-07
1:245686803 A G 0.349526 4.5724e-06
1:245689787 G A 0.381307 3.7959e-06
1:245690007 T C 0.037959 6.2380e-06
1:245690553 T C 0.075928 2.5282e-06
1:245692302 A G 0.084282 -7.9824e-06
1:245694732 G A 0.851472 -1.8990e-05
1:245697260 C T 0.460088 1.0961e-05
1:245699085 A G 0.973104 -1.8171e-06
1:245701098 C T 0.020331 7.2543e-06
1:245703819 C T 0.818439 2.3456e-05
1:245703990 T G 1.153172 2.1818e-05
1:245704510 A G 0.481248 3.1852e-05
1:245706160 C T 0.533184 -3.3825e-05
1:245706226 T C 0.251019 -2.6787e-05
1:245714736 G A 0.747002 4.8460e-05
1:245717371 T C 0.662948 -1.8572e-04
1:245718399 C T 0.091945 -1.8736e-05
1:245720262 C A 1.342920 -7.0582e-06
1:245722181 C T 0.565006 -1.0399e-05
1:245723822 A G 0.037871 3.7674e-06
1:245723932 G A 0.177508 -2.5503e-05
1:245726443 C T 0.378951 4.1910e-05
1:245727474 G A 1.492862 1.2531e-05
1:245734311 C T 1.345748 5.9777e-06
1:245739589 A C 0.110824 -9.1795e-06
1:245741227 A C 0.093420 -9.2016e-06
1:245743997 G A 0.152241 -1.6332e-05
1:245745586 T C 0.838828 3.6718e-07
1:245745629 A G 0.023292 -1.6047e-06
1:245745682 G A 0.044201 4.4935e-06
1:245748602 T C 0.038704 -5.5873e-06
1:245751177 C A 0.840613 1.0507e-05
1:245753173 A G 0.220665 2.6851e-05
1:245755811 T C 0.690705 -1.6008e-05
1:245761845 T C 0.208130 4.1563e-05
1:245762147 G T 0.093682 -1.4550e-05
1:245762190 C T 0.742256 -5.5963e-06
1:245765274 G C 0.064573 -3.0527e-05
1:245767748 T C 0.183859 -2.3874e-05
1:245769416 C A 0.240282 2.6447e-05
1:245771636 A G 0.023969 1.9812e-06
1:245772370 A G 0.616514 -3.0226e-05
1:245772529 G A 0.128459 -2.1447e-05
1:245772651 G C 0.029670 -2.6899e-05
1:245773148 G A 0.232565 2.3874e-05
1:245774964 G A 0.797156 -1.3625e-05
1:245779109 A G 0.030126 -2.5839e-05
1:245779530 T C 0.499849 1.6556e-05
1:245780760 C T 0.684959 -2.7367e-06
1:245790404 T C 1.434093 1.2116e-05
1:245794675 G A 0.040920 7.8933e-06
1:245795118 C T 0.184389 -4.5375e-07
1:245795256 A G 0.098921 1.7250e-05
1:245795660 A G 0.051922 -3.7488e-06
1:245806310 C A 0.325992 -3.1284e-05
1:245808835 T C 0.188527 -9.1542e-06
1:245810068 G T 0.043225 -9.7156e-06
1:245811413 T C 0.529533 2.0589e-05
1:245816049 C A 0.225979 -2.6245e-05
1:245820712 G A 1.221835 -3.2672e-05
1:245822899 G A 0.134602 1.1517e-05
1:245823569 C G 1.398024 -1.8035e-06
1:245827051 A G 0.029038 -3.1453e-06
1:245831705 G A 0.031710 3.9069e-06
1:245835195 T C 0.245219 2.4833e-05
1:245836866 A C 0.039452 1.0240e-05
1:245839280 G T 1.174989 2.2008e-05
1:245841415 G A 0.029313 6.9437e-06
1:245841531 T C 0.075350 3.4886e-06
1:245842304 C T 0.251434 -1.4945e-05
1:245843930 A G 1.014497 -4.2758e-06
1:245847078 G C 0.058875 -1.2984e-05
1:245847148 C T 0.469033 -6.5855e-06
1:245849729 A G 0.023646 -1.6058e-06
1:245858493 G T 1.543040 3.1375e-06
1:245859350 T C 0.048097 -1.3085e-05
1:245866511 C T 0.544046 -1.0794e-05
1:245871108 A G 0.516501 -1.0580e-05
1:245872185 T G 0.043579 3.3097e-06
1:245873836 G A 0.375215 1.0147e-06
1:245881760 G A 0.059456 1.2680e-05
1:245883150 T C 0.348944 1.0425e-05
1:245894261 C A 0.337307 -1.1654e-05
1:245899701 G A 0.706130 5.2345e-05
1:245900039 A C 0.055845 -1.7142e-05
1:245912107 C T 0.177083 2.1340e-05
1:245914790 G C 0.434960 -1.7539e-05
1:245918301 A G 0.654459 2.4927e-06
1:245919844 T C 0.054724 4.2858e-06
1:245922956 A C 0.054237 -1.1481e-05
1:245924614 T C 0.049709 2.6742e-05
1:245925816 G A 0.080776 3.6375e-05
1:245926038 G T 0.467428 -9.8616e-06
1:245926749 T C 0.168216 3.1891e-06
1:245927242 A G 0.109501 6.7818e-06
1:245930051 G A 0.306633 -5.9275e-06
1:245930742 A G 0.037208 1.6644e-05
1:245934984 T C 0.165378 9.5988e-06
1:245936531 T C 0.274471 -4.9354e-06
1:245936738 G A 0.425484 -2.1330e-05
1:245937665 G C 0.218146 -1.7777e-05
1:245949475 C G 0.128942 -2.3841e-05
1:245949655 G A 0.033964 -2.7221e-05
1:245950642 A G 0.432454 -2.9107e-05
1:245953416 G A 0.312950 -1.1123e-05
1:245953511 T C 0.037337 -2.2040e-05
1:245957353 T C 0.066164 -8.5154e-05
1:245959911 C T 1.005837 -1.3337e-05
1:245960086 C T 0.286772 2.0208e-05
1:245960376 A G 1.727997 -2.5284e-05
1:245961509 A G 0.035076 -3.5856e-06
1:245962004 G T 0.091880 8.0864e-06
1:245964820 A G 0.042433 4.9600e-06
1:245965252 T C 0.048441 -4.7182e-06
1:245965860 C T 0.098891 -7.4567e-06
1:245969003 T C 1.536676 -1.9448e-06
1:245969258 A G 0.039785 7.6547e-06
1:245973612 T C 1.242860 -3.9203e-05
1:245974315 A C 0.122649 1.8280e-05
1:245974571 C T 0.104402 3.0009e-06
1:245977996 T C 1.652610 -1.0958e-05
1:245979357 C T 0.220037 1.3324e-05
1:245986813 G T 0.033107 -1.1548e-06
1:245988808 A G 0.032431 9.7201e-06
1:245989865 T C 1.891277 -7.5723e-07
1:245993682 G A 1.931065 -2.2447e-05
1:245994842 T C 0.123009 -1.7469e-05
1:245994892 A G 1.413350 3.3663e-06
1:245997919 C T 1.900599 -4.0587e-06
1:246007023 T G 0.430656 5.4072e-06
1:246011399 G T 0.720647 2.8951e-05
1:246014420 C T 0.188921 -7.3939e-06
1:246018517 C T 1.512258 1.1036e-05
1:246021520 T C 0.042396 8.1063e-06
1:246021851 A G 0.091098 1.8036e-05
1:246023140 C T 0.062485 -1.0906e-06
1:246025433 T C 0.137329 4.2361e-07
1:246026302 C T 0.025624 1.0855e-05
1:246026459 G A 1.453553 -6.1457e-06
1:246041505 C T 1.534112 1.2906e-05
1:246041721 G A 0.162430 -9.6203e-06
1:246043567 A C 1.528768 1.0415e-05
1:246051310 T C 0.071995 -7.5090e-06
1:246058909 C T 0.134432 -2.1849e-05
1:246062702 G C 0.088358 -2.4237e-06
1:246066326 T C 0.214716 -3.7753e-05
1:246078476 C T 1.782734 1.7117e-05
1:246088371 T C 0.042284 1.0255e-05
1:246091657 T C 0.068302 2.0497e-05
1:246094206 C T 1.809586 2.5642e-05
1:246097631 T C 0.093740 -3.5562e-06
1:246098184 C T 1.543302 3.8637e-05
1:246102023 G T 1.670965 3.1132e-05
1:246102188 A G 0.061452 -8.2348e-06
1:246103035 T C 0.140637 -1.1549e-05
1:246110850 T C 0.033679 4.5121e-06
1:246113263 T C 0.094233 -9.3640e-06
1:246113584 T C 0.060156 -1.7424e-06
1:246114373 A G 0.077914 2.5612e-05
1:246114558 G A 0.193270 -2.1323e-05
1:246115205 T C 0.031091 -3.8190e-06
1:246115287 A C 1.848898 2.5711e-05
1:246115368 A G 0.036477 1.0837e-05
1:246121495 C T 0.261324 -1.0075e-05
1:246124691 A G 0.182519 -1.1124e-05
1:246127777 A C 0.204618 5.7328e-06
1:246127862 T A 0.037282 6.1521e-06
1:246135726 T C 1.147301 1.9028e-05
1:246140466 C T 0.034369 -1.0291e-05
1:246141452 A G 0.230522 -8.4252e-06
1:246145835 A C 0.181687 -1.2124e-05
1:246148791 A C 0.228169 1.4458e-06
1:246161101 G T 1.382460 9.5776e-06
1:246161253 G T 1.609592 1.6225e-05
1:246161683 T C 0.171994 -7.8545e-06
1:246164185 C T 0.312182 -1.1253e-05
1:246166375 G A 0.255157 -9.5615e-06
1:246166543 C T 0.051463 -2.4688e-06
1:246166728 A G 0.403797 -1.4977e-05
1:246168017 T C 1.237148 2.1227e-05
1:246171978 C T 0.080154 7.7119e-07
1:246179226 T G 0.030343 -9.8869e-06
1:246197936 A G 0.036184 -8.1852e-06
1:246202027 C T 0.639938 -8.4312e-06
1:246207839 T C 0.689525 -1.0407e-05
1:246213341 A G 0.421061 -1.2164e-05
1:246241574 T G 0.065219 3.5249e-06
1:246242044 G A 0.425274 -2.0815e-05
1:246244336 T C 0.269239 -3.3164e-06
1:246247103 T G 0.114384 -1.0874e-05
1:246254192 T C 0.143194 -1.9949e-05
1:246256017 T G 1.603795 8.7651e-06
1:246262674 A G 0.140868 -2.0139e-05
1:246263253 A G 0.054479 -1.1154e-05
1:246266493 A G 0.104817 1.8471e-05
1:246269894 T C 0.179082 -1.7937e-06
1:246277467 C T 1.692054 6.9092e-06
1:246284119 T C 0.023149 8.5142e-06
1:246284431 T C 0.055084 -7.6941e-07
1:246287351 T C 0.047825 -8.7732e-06
1:246288481 C T 0.187303 6.1366e-06
1:246291451 G T 0.031180 -1.4293e-05
1:246302492 C G 1.393441 1.7983e-05
1:246306225 C T 0.309520 -1.4744e-05
1:246315914 T C 0.163443 1.0216e-05
1:246317372 A T 0.047985 6.0950e-07
1:246324070 G A 0.864976 -6.6421e-06
1:246332536 T C 1.684942 -1.9301e-05
1:246342089 A G 0.057352 1.0109e-05
1:246352751 G A 0.141263 2.4329e-05
1:246355668 C T 1.438169 -1.5579e-05
1:246356750 T C 0.410151 4.3720e-06
1:246356811 A G 0.074589 -4.0082e-05
1:246357027 A G 0.035399 -4.7589e-06
1:246358079 C T 0.059239 6.0707e-06
1:246358934 T C 0.062200 -8.3594e-06
1:246362338 T C 0.027348 -8.2988e-06
1:246376432 C T 0.042154 -2.4851e-06
1:246385482 A C 0.607001 -1.8522e-06
1:246386173 A G 0.077632 -2.8095e-05
1:246388298 A G 0.399377 -1.5419e-05
1:246394475 G T 0.063621 -1.2110e-05
1:246398520 T C 1.888285 -4.0813e-06
1:246408013 G A 0.050933 4.9122e-06
1:246411438 G A 0.323010 -5.3945e-07
1:246428129 T C 0.668405 -5.6019e-06
1:246428242 G C 0.064559 -3.2746e-05
1:246429273 G A 0.247381 1.2351e-05
1:246443468 T C 0.706731 6.1958e-06
1:246444111 G T 1.436095 -2.8239e-06
1:246456391 G A 0.033009 -1.5413e-05
1:246460812 G A 0.036755 -9.1973e-06
1:246462496 C T 0.053676 -3.1264e-05
1:246470482 C T 0.336144 9.3142e-06
1:246474994 G A 0.075802 -2.5869e-05
1:246478242 A C 0.093730 1.4833e-05
1:246483329 C T 0.046302 -1.0117e-06
1:246483573 C T 0.033332 -5.2008e-07
1:246486213 G A 0.080729 -1.0595e-05
1:246488264 C T 0.268270 1.4437e-05
1:246490438 C T 1.726141 -7.0658e-06
1:246490452 A G 1.246151 8.0407e-06
1:246503083 C T 0.082099 -1.2916e-05
1:246544125 C T 0.136877 -1.6455e-05
1:246548051 G C 0.288359 4.1759e-06
1:246549013 A G 0.556099 -4.3114e-06
1:246549557 A G 0.838338 -1.8110e-05
1:246557735 A G 0.894092 -8.1033e-07
1:246557784 C T 0.030428 7.8887e-06
1:246559852 G T 0.044296 -6.0495e-06
1:246565320 A G 0.049022 -6.9488e-06
1:246567278 C A 0.045146 2.9243e-06
1:246569963 A G 0.314973 1.0439e-05
1:246570586 G A 0.161444 5.2979e-06
1:246579138 C T 0.991351 -1.6957e-05
1:246581399 C T 0.141677 2.3064e-05
1:246584416 A G 0.053935 -7.3077e-06
1:246587363 A C 0.088749 -1.9607e-05
1:246599821 T G 0.101359 -1.9685e-05
1:246620108 T C 0.172109 -2.2986e-06
1:246623587 G A 0.082969 3.0258e-05
1:246624399 C T 1.976793 -1.1739e-06
1:246626696 C T 1.081001 2.1043e-05
1:246630839 G A 0.050168 -1.9279e-05
1:246636543 A G 0.431046 -1.7081e-05
1:246646270 T C 0.610802 2.3885e-05
1:246646803 T C 1.976555 4.1012e-06
1:246651577 G A 0.311298 2.4712e-05
1:246657606 G A 0.379736 1.7246e-05
1:246664442 G T 0.177182 1.1076e-05
1:246664543 C T 1.312977 -3.3672e-06
1:246666926 C T 1.410376 -2.2384e-05
1:246669346 G A 0.390490 1.7838e-05
1:246670481 G C 1.769591 -1.8392e-05
1:246682487 C T 0.585086 1.0200e-05
1:246682616 T C 0.873547 -2.8567e-05
1:246687178 T C 0.343195 2.7663e-06
1:246688362 A G 1.074895 2.6739e-05
1:246692992 C T 0.130016 -1.0305e-06
1:246693055 A G 0.306406 1.4981e-05
1:246694763 C T 0.024173 -2.0797e-05
1:246695804 T C 0.579051 -3.0820e-05
1:246704563 T C 0.534874 3.6282e-06
1:246712564 T G 0.459326 -2.3348e-06
1:246714587 A G 0.969922 -6.3885e-06
1:246716604 T C 0.938511 8.3187e-06
1:246717673 A G 0.336287 5.5402e-06
1:246727672 A G 0.022578 -1.2969e-05
1:246727860 C T 0.036823 6.2272e-07
1:246736320 T G 0.060649 -7.2706e-06
1:246736415 A C 0.053999 -1.2546e-05
1:246737086 T C 0.045724 2.0043e-05
1:246742157 T C 0.619114 -3.1532e-05
1:246743816 T G 1.091975 -1.4924e-05
1:246746101 T C 1.162750 -1.4309e-05
1:246755124 C T 1.806880 -8.5007e-06
1:246773840 T G 1.129720 -2.1973e-05
1:246774627 C T 0.025696 2.7309e-05
1:246788277 A G 0.030955 1.3335e-06
1:246790374 G A 0.025352 6.3160e-06
1:246801240 G T 0.165935 3.7869e-05
1:246802757 A G 0.043225 2.5695e-05
1:246802868 G A 0.698007 2.7584e-05
1:246815674 C T 1.136068 -3.5064e-05
1:246819155 A G 0.259342 -2.2934e-06
1:246820510 T C 0.090068 8.5001e-06
1:246823857 A G 0.482540 -9.6188e-06
1:246829873 A G 1.237515 -1.4029e-06
1:246837962 A G 0.021708 -7.6494e-06
1:246838816 G A 0.741212 -7.0291e-05
1:246842916 G A 0.024465 -2.0576e-05
1:246843315 G A 0.961385 -1.4199e-05
1:246852089 A G 0.593272 2.7785e-06
1:246857184 C T 0.227707 2.6445e-05
1:246862176 T G 0.529267 -4.5348e-05
1:246862566 G A 0.052276 3.3935e-05
1:246862962 A G 0.087719 -2.7402e-06
1:246864926 G A 0.054955 2.0812e-05
1:246870295 T C 1.179422 -1.9069e-05
1:246886357 T C 0.184678 1.8954e-05
1:246886720 C T 0.523454 -3.2290e-05
1:246888861 A T 0.028647 -3.6363e-05
1:246894675 T C 0.101029 1.1351e-06
1:246918470 T C 0.070730 1.9734e-06
1:246930564 C G 0.146305 4.8521e-06
1:246931119 G A 0.062972 2.8098e-05
1:246939746 T C 0.110562 -1.7707e-05
1:246940442 C T 0.925415 2.1446e-05
1:246948144 A G 0.055036 1.3933e-06
1:246958012 T C 0.126579 -8.7549e-06
1:246958421 T C 0.425039 -7.6244e-06
1:246961219 C G 0.103912 1.0236e-06
1:246963137 G C 0.715734 5.5887e-06
1:246966527 T C 0.055135 -2.7332e-07
1:246970457 C A 0.111453 -2.3050e-05
1:246971605 C A 0.031374 -5.9387e-06
1:246973158 T C 0.648312 -3.6751e-05
1:246978226 C T 0.611546 1.0573e-05
1:246983548 G A 0.184882 1.8260e-05
1:246986705 T C 0.167757 2.4591e-05
1:246992436 G A 0.205138 -3.0328e-06
1:246992698 A G 0.755114 -2.3285e-05
1:246992842 A C 0.485151 -7.2951e-08
1:246992967 C G 0.386869 5.6387e-06
1:246994906 G A 0.662061 3.8414e-05
1:247004705 T C 0.172279 2.2614e-06
1:247005469 T C 0.057256 2.1871e-06
1:247005507 G T 0.443993 2.1499e-06
1:247006051 C G 0.440008 1.5484e-06
1:247018184 G A 1.030911 2.2901e-05
1:247018644 G A 0.035185 4.5426e-06
1:247019277 C T 0.196112 3.6248e-06
1:247030224 A G 0.024805 -8.0943e-06
1:247032905 A G 0.274869 2.0249e-05
1:247033078 T C 0.775496 1.7872e-05
1:247045601 G T 0.059898 1.1917e-05
1:247046568 G T 0.076292 -5.3097e-06
1:247046778 G A 0.447134 1.6515e-05
1:247064149 C T 0.997103 4.4986e-05
1:247065472 G A 0.934156 3.6238e-05
1:247066413 G A 0.095797 -1.2532e-05
1:247067576 G T 0.052551 1.3380e-05
1:247080389 C T 0.032383 -2.2062e-05
1:247089826 G A 0.048451 6.2812e-06
1:247092314 C T 0.321140 1.0742e-05
1:247095890 C T 0.060670 1.3123e-05
1:247109267 C A 1.035192 4.7920e-05
1:247109609 A C 1.049019 4.7918e-05
1:247112320 G A 0.973978 3.6622e-05
1:247117882 C T 0.062621 1.2691e-05
1:247120912 G A 0.087987 6.7341e-06
1:247125355 T C 0.688365 1.5178e-05
1:247127713 G A 0.025930 1.1484e-05
1:247129945 G A 1.059324 3.6141e-05
1:247130577 A C 0.676143 1.1992e-05
1:247135699 T G 0.140304 2.2445e-08
1:247138608 A G 0.319209 2.0683e-05
1:247138755 A G 0.074524 9.1759e-06
1:247142239 G A 1.266199 -4.2607e-05
1:247151035 G T 0.093386 2.2251e-05
1:247151487 T C 0.058378 1.8444e-05
1:247151739 G A 0.059538 1.3670e-05
1:247156218 T C 1.269378 -4.4667e-05
1:247162502 C T 0.057644 -5.0483e-06
1:247162658 T C 1.635740 -1.0152e-05
1:247171390 G C 0.196568 1.1584e-06
1:247176925 G C 0.021490 2.4286e-05
1:247178432 C T 0.368663 3.3991e-05
1:247198672 A G 0.192750 2.6493e-06
1:247203693 A G 1.141521 1.3009e-05
1:247214167 T C 0.616636 1.4802e-05
1:247225726 C T 0.065134 -2.1146e-06
1:247227734 C G 0.024016 6.6267e-07
1:247227819 T C 0.257761 -2.8176e-05
1:247228504 C T 0.353881 -6.8952e-06
1:247234754 G A 0.057382 1.9803e-05
1:247242032 T C 0.358304 -6.7421e-06
1:247249303 G A 0.176988 -1.0334e-05
1:247253414 A C 0.553433 -8.0479e-06
1:247261125 T C 0.043848 1.4979e-05
1:247267269 T C 0.043477 4.5742e-06
1:247267274 A C 0.666974 3.2614e-06
1:247269341 A G 0.094889 1.9519e-05
1:247278591 A G 0.091394 2.4717e-07
1:247286897 C A 0.182577 7.0452e-06
1:247288469 T G 0.575576 -3.5434e-05
1:247293769 A C 0.070890 -1.2148e-06
1:247302002 C T 0.076935 -1.1892e-06
1:247309414 T C 0.023608 3.5083e-07
1:247311858 C T 0.186443 1.8808e-05
1:247313580 T C 0.098027 1.5531e-05
1:247313588 C T 0.046856 -3.7245e-06
1:247315295 G A 0.032740 1.2774e-06
1:247330928 C T 0.125059 1.6939e-05
1:247340409 G A 0.244746 -2.6860e-05
1:247341739 T C 0.805333 -2.1143e-05
1:247344083 A G 0.057678 8.0709e-06
1:247344873 T G 0.687317 -4.0969e-06
1:247345473 T C 1.629181 2.2541e-05
1:247348189 T C 0.332894 2.6075e-05
1:247348586 A G 0.507107 -1.4938e-06
1:247352621 C T 0.784444 3.1642e-06
1:247360538 G A 0.072603 -6.6996e-06
1:247365706 A G 0.059956 -5.2185e-06
1:247375362 C T 0.179137 -8.6096e-06
1:247378275 A G 0.056889 1.2532e-05
1:247385877 G A 1.677438 4.0064e-06
1:247389150 T C 0.074799 1.6711e-06
1:247399200 G A 1.651892 -3.6342e-05
1:247402184 C G 1.494967 -2.6516e-05
1:247413046 A G 0.505577 3.0336e-05
1:247415879 C T 0.662207 1.9755e-06
1:247419509 C T 1.825236 -4.3751e-06
1:247422147 C A 0.032482 6.8883e-06
1:247446085 T C 0.263143 -9.1464e-06
1:247452676 T C 0.085992 -8.3024e-06
1:247457770 G A 0.035137 1.2279e-05
1:247458703 A G 0.058786 5.1662e-06
1:247465244 G C 1.315072 -9.9449e-06
1:247471121 C T 0.450310 2.2810e-07
1:247477237 A G 0.075411 -1.1499e-05
1:247484614 C A 1.213689 -7.6750e-06
1:247486528 T C 0.061139 2.3788e-06
1:247486678 C T 0.765103 6.8881e-06
1:247489638 G A 0.073926 9.3971e-06
1:247491277 A G 1.973199 -5.4545e-06
1:247497864 A G 0.155549 -2.6195e-05
1:247504922 A G 1.843278 -2.3363e-05
1:247507908 T C 1.132620 1.5483e-05
1:247507979 C G 0.209106 -1.8035e-05
1:247511781 G A 0.085652 1.2333e-05
1:247512937 G C 0.158299 -1.2882e-05
1:247519784 G A 1.609061 -1.1414e-05
1:247521847 T C 1.298671 5.2886e-06
1:247522682 T C 0.114622 -9.0198e-06
1:247523056 T C 0.096650 -2.0185e-05
1:247523778 T C 0.058630 -1.6586e-05
1:247524439 T G 1.951063 -2.7870e-05
1:247525234 A G 0.160332 -6.6211e-06
1:247527143 A G 0.105228 -9.0303e-06
1:247531139 A G 0.083928 -2.2490e-05
1:247536127 T G 1.198985 -6.3302e-07
1:247537688 G T 0.610924 2.5588e-05
1:247538618 A C 0.114900 -1.2024e-05
1:247540218 C T 0.926968 -4.6273e-06
1:247544767 G A 1.477750 -2.7358e-05
1:247547110 A G 0.032812 -1.0710e-06
1:247549648 C T 1.269072 -3.1148e-05
1:247553547 T C 0.076251 2.9655e-05
1:247554655 A C 0.109195 -6.6659e-07
1:247554732 C G 1.923354 1.8776e-06
1:247554949 G T 1.576440 -2.3939e-05
1:247560979 A C 1.069003 -2.3978e-05
1:247561153 G A 1.013708 -2.8696e-05
1:247562634 T C 0.214420 -2.8943e-06
1:247562823 G A 0.038595 -6.2458e-06
1:247565953 A G 1.347438 -1.9401e-05
1:247567932 G A 0.334424 1.1894e-05
1:247567980 G A 0.072573 -2.7353e-05
1:247571428 A G 0.065226 -7.9923e-06
1:247575636 T G 0.415373 4.2149e-05
1:247578441 G A 1.640064 3.3495e-07
1:247579749 G A 0.330867 2.5914e-05
1:247581209 C T 0.415666 2.4185e-05
1:247583125 C G 0.887255 -1.3303e-05
1:247584591 G A 0.232279 2.9865e-05
1:247588858 A C 0.095940 -1.6306e-06
1:247589571 T C 0.109573 4.6799e-06
1:247592175 T C 0.345820 1.8553e-06
1:247593142 G A 0.110824 1.4070e-05
1:247594776 A G 0.883910 -2.0404e-05
1:247596057 G A 1.604852 -5.7611e-06
1:247597629 T C 0.262140 -1.8255e-05
1:247598769 T C 0.031836 -6.8737e-06
1:247599070 C T 1.494467 -4.4697e-05
1:247600301 C A 1.241078 2.3006e-06
1:247600353 T C 0.075275 6.3993e-06
1:247601357 A G 0.814139 1.1449e-05
1:247601595 C T 1.259655 2.7743e-06
1:247608167 A C 0.300051 1.0634e-05
1:247610829 T G 0.035640 6.8858e-06
1:247613888 T C 0.887836 1.2529e-05
1:247614194 G A 0.283171 -5.4274e-05
1:247614617 T C 0.805874 2.1460e-05
1:247614896 C A 0.931429 5.6861e-06
1:247615358 G C 0.235302 -1.2089e-05
1:247617036 T G 1.394624 -1.5140e-05
1:247617755 G A 1.586595 -9.3985e-06
1:247619261 C T 0.234357 4.2497e-05
1:247622561 T C 0.672944 -4.1627e-06
1:247622874 C T 1.396987 -1.0575e-05
1:247625779 A C 0.051052 -2.4166e-05
1:247626262 G A 0.315551 8.8881e-06
1:247642270 A G 0.128700 -4.6113e-06
1:247642424 A G 0.102539 -1.7577e-05
1:247647726 G A 0.046000 -1.4269e-05
1:247648553 C T 0.026767 1.0899e-06
1:247651342 C T 0.359953 1.4030e-05
1:247652371 C T 0.392659 -9.8911e-06
1:247653011 G T 0.036732 6.3586e-06
1:247654498 A G 0.410491 -3.8816e-06
1:247655102 A G 0.025696 -1.9704e-06
1:247666977 C T 0.325523 -9.0707e-07
1:247683467 T C 0.030972 -2.0926e-06
1:247686527 G A 1.252515 4.8346e-06
1:247688179 C T 0.028123 -6.1709e-06
1:247689532 T C 1.645878 6.9671e-06
1:247690071 C G 0.020358 6.2966e-06
1:247691300 G C 0.392275 2.2575e-06
1:247692107 G A 0.190478 1.8957e-06
1:247695427 G C 0.326431 -1.7688e-06
1:247696981 G A 0.035583 -1.2325e-05
1:247702690 G A 1.548177 -9.1282e-06
1:247709282 A C 0.411929 9.7654e-06
1:247710950 A G 0.544026 2.4466e-05
1:247712613 G A 0.042464 1.5087e-07
1:247713661 C T 0.071726 5.1368e-06
1:247719377 C T 0.230171 -2.9040e-06
1:247720514 A C 0.136030 1.2585e-05
1:247722588 A G 0.142864 1.0217e-05
1:247728684 G A 1.209599 7.7697e-06
1:247736230 A G 0.128717 1.2653e-05
1:247741618 C T 0.446546 -1.2337e-05
1:247741670 G T 0.354279 5.1136e-06
1:247751731 G C 0.269167 -1.6577e-05
1:247751881 G C 0.038432 1.3741e-05
1:247752019 C G 1.417080 -6.6600e-06
1:247752109 G A 0.180735 1.3602e-05
1:247752161 C T 0.820642 4.4228e-06
1:247752367 G A 0.998083 1.3475e-05
1:247761146 G A 1.000473 1.6242e-05
1:247762249 G T 0.256761 4.2243e-07
1:247762328 T C 1.257438 2.0952e-05
1:247765146 T C 0.864500 1.5914e-05
1:247769062 G A 0.237906 -3.4570e-06
1:247769752 G A 0.857847 1.0675e-05
1:247778888 G A 0.203003 8.5213e-06
1:247781105 G A 1.332156 1.9650e-05
1:247781778 T C 0.633108 6.7870e-06
1:247789974 C A 0.773545 1.2084e-05
1:247791974 C T 1.080997 7.8533e-06
1:247802670 T C 0.631129 4.8393e-07
1:247803437 A C 0.098472 4.8391e-06
1:247804003 A C 0.425093 -6.1192e-06
1:247810054 G A 1.682831 1.9186e-06
1:247811291 T G 0.086889 -6.6299e-06
1:247816367 C A 0.253059 -5.8946e-06
1:247816702 G A 0.948856 -5.9862e-06
1:247817418 G A 1.033141 -8.5339e-06
1:247835779 G C 0.086478 -3.6048e-06
1:247836207 A T 0.722710 7.1363e-06
1:247837118 T C 1.594680 5.5326e-06
1:247837531 A T 0.033628 9.8017e-06
1:247840197 T G 0.874016 -8.8852e-07
1:247841104 A G 0.960814 -4.6688e-06
1:247846785 C T 0.047465 2.2433e-05
1:247846812 T C 1.015646 1.3686e-06
1:247847496 G A 0.281148 -2.1249e-05
1:247863666 A G 0.242166 -1.1075e-05
1:247868074 A G 0.047421 2.6723e-06
1:247868113 C T 0.519496 7.1092e-08
1:247873745 A G 0.276021 1.0679e-05
1:247874551 T C 0.143418 2.3455e-05
1:247875313 A G 0.037986 -1.0809e-05
1:247875415 G A 0.454264 7.7667e-06
1:247875583 C G 0.225830 1.2192e-05
1:247875975 G A 0.178307 -2.0725e-06
1:247886493 A G 0.141742 -2.2894e-07
1:247886615 A G 0.143741 7.6805e-06
1:247886949 C T 0.243964 -9.6641e-06
1:247896549 A G 0.240514 7.2303e-06
1:247910283 G A 0.666494 5.4805e-06
1:247912046 C A 0.132763 -1.1604e-05
1:247919006 A G 0.099873 -3.5724e-06
1:247920528 T G 0.116784 4.8780e-06
1:247921412 C G 0.114727 -7.6855e-06
1:247933499 T G 0.059833 9.4477e-06
1:247933572 A C 0.144220 5.1809e-06
1:247935307 G A 0.321752 1.0701e-05
1:247949619 C T 0.115716 9.4604e-06
1:247955371 A G 0.247306 -2.9454e-06
1:247966454 C A 1.870875 -1.6780e-06
1:247975304 G A 1.869811 -3.8873e-06
1:247976404 T C 0.046265 -3.2968e-05
1:247978135 A C 0.394692 1.6068e-05
1:247993188 G A 0.120449 -1.1889e-05
1:247993701 G A 0.369483 3.4941e-05
1:248001936 G A 0.165095 -3.5953e-06
1:248004877 T C 1.761047 -2.3261e-05
1:248007610 C A 0.164619 2.8734e-05
1:248008715 C G 0.040495 -6.7144e-06
1:248009263 C G 0.069384 -2.3809e-05
1:248010606 T C 0.379396 -7.3031e-06
1:248011903 G A 0.038530 2.8499e-05
1:248015177 A G 1.478267 -7.4463e-05
1:248021765 G A 0.321797 4.5471e-05
1:248026026 T G 1.021341 3.9547e-05
1:248026128 A C 0.147138 -2.2754e-05
1:248032168 A G 0.737789 8.4563e-06
1:248033453 A G 0.133919 2.8086e-06
1:248039294 A G 0.219357 -1.6412e-05
1:248039451 T C 0.666960 -1.0554e-05
1:248039713 G A 1.160118 1.8417e-05
1:248042147 G A 0.081470 -1.1660e-05
1:248046272 T C 1.054377 -2.0045e-05
1:248046673 A G 0.020763 2.7862e-06
1:248046902 C T 0.415887 1.4957e-05
1:248051108 A G 1.955524 1.0661e-05
1:248057692 G A 1.957040 1.2565e-05
1:248058130 A G 1.293700 -5.9701e-06
1:248058225 G A 0.034811 -1.8654e-06
1:248059423 T C 1.077268 2.8747e-06
1:248059456 A G 1.070383 6.9462e-06
1:248059476 C A 1.616364 1.0685e-05
1:248059703 A T 1.322490 -7.0424e-06
1:248059712 C T 1.331914 -5.9019e-06
1:248059804 T C 0.056145 -3.8814e-05
1:248060894 A C 0.353303 -5.5416e-06
1:248060929 T C 1.350552 -2.1098e-05
1:248071097 T C 1.634315 -2.9026e-05
1:248071302 G T 0.046639 8.2984e-06
1:248071357 A G 0.056311 -6.1828e-06
1:248087918 T C 1.552366 -2.3829e-05
1:248092681 A C 0.047309 -2.6422e-06
1:248097461 T C 0.049410 8.3777e-06
1:248099305 A G 1.367599 -2.3504e-05
1:248112809 G A 1.903744 -1.2740e-05
1:248113655 A G 1.963013 -1.3136e-05
1:248115436 C A 1.904173 -1.4598e-05
1:248124631 A G 0.592956 1.1997e-05
1:248125285 G C 0.074483 -1.5586e-06
1:248128929 A G 0.650859 1.1110e-05
1:248129240 A G 1.301302 -1.3951e-05
1:248129486 T C 0.058684 2.5844e-06
1:248129689 T G 0.151425 5.0552e-05
1:248134106 G T 0.051742 2.8092e-06
1:248138217 G T 1.868906 -3.0461e-06
1:248138693 A G 0.033145 1.6179e-05
1:248140206 C T 0.023591 -7.3734e-06
1:248141802 A C 0.242329 1.2956e-05
1:248154224 T C 0.074912 -1.5849e-05
1:248161794 G A 0.119259 5.9339e-06
1:248185883 A G 0.071746 -1.2418e-05
1:248193225 C T 0.315232 8.1064e-06
1:248193804 A G 0.020314 -4.2974e-06
1:248202344 C G 0.307854 3.2250e-06
1:248210872 T C 0.251107 3.3746e-06
1:248217895 G T 0.114962 1.2005e-05
1:248219804 A G 0.045755 2.1554e-05
1:248220954 A G 0.099363 -7.5383e-06
1:248224227 C T 0.037174 4.8106e-06
1:248224398 G A 0.294360 1.3328e-05
1:248224489 G A 0.298464 1.3047e-05
1:248227280 G A 0.182251 -1.0198e-05
1:248242264 G A 1.703563 -1.0799e-05
1:248243216 T C 0.116298 1.1040e-05
1:248252431 C T 0.115421 9.3617e-06
1:248256203 G A 0.042753 -1.7062e-06
1:248256924 G A 0.179181 2.5059e-06
1:248263471 A G 0.060772 1.3168e-06
1:248273351 C T 0.041444 1.6156e-05
1:248285311 T C 0.151853 3.5476e-07
1:248298023 A G 0.297301 1.2488e-05
1:248306808 C A 1.897169 1.9723e-05
1:248307521 G A 0.061972 4.1398e-06
1:248309356 G A 0.122842 1.1371e-06
1:248322316 G T 0.116481 3.4709e-06
1:248323582 A G 0.031129 -7.0349e-06
1:248336762 G A 0.042586 -3.3135e-07
1:248340600 A G 0.180242 4.6961e-06
1:248341308 G A 0.063118 -8.6127e-07
1:248342405 T C 0.038197 -1.9786e-06
1:248342628 T C 0.055988 5.4966e-06
1:248348194 A G 1.293864 4.8201e-06
1:248350740 A G 1.225078 1.8531e-05
1:248358202 T C 0.058606 -1.0296e-05
1:248362579 C T 0.312138 -2.1381e-05
1:248363568 G A 1.536781 -1.2365e-06
1:248363711 C G 0.032060 1.1192e-05
1:248381098 T C 0.041903 2.7766e-06
1:248392313 A G 1.136479 1.8437e-05
1:248392866 T C 0.020899 -1.9061e-05
1:248395594 A G 0.081443 1.8786e-05
1:248412042 G A 0.047298 -1.3787e-05
1:248414430 C G 0.098554 -2.2994e-05
1:248415662 G A 1.469312 1.2424e-05
1:248424898 G A 0.021320 -3.3309e-08
1:248435253 C A 1.462315 1.1342e-06
1:248443810 G T 1.476941 -3.4318e-06
1:248448665 T G 0.043657 2.4940e-06
1:248455070 T C 0.040189 -1.3307e-06
1:248457979 A C 1.468917 -8.3932e-07
1:248457993 G C 0.331003 -3.8408e-05
1:248458760 A C 0.344963 -3.5180e-05
1:248477535 T G 0.329501 -3.3362e-05
1:248487338 A C 1.465398 6.1642e-06
1:248487701 A G 0.034386 1.0902e-07
1:248498027 C T 0.032411 -1.2670e-05
1:248507806 T C 0.106714 1.3830e-05
1:248512498 G A 0.366565 -3.9621e-05
1:248512767 T G 1.129431 3.7227e-05
1:248513956 C T 0.343277 -4.9802e-05
1:248516720 G A 1.015751 1.1197e-05
1:248524040 G T 1.069805 1.6661e-05
1:248533037 A G 0.275746 -4.4028e-05
1:248535226 A G 0.294741 -4.8808e-05
1:248549232 A C 0.057688 1.4720e-05
1:248550976 G T 1.387903 -6.3781e-06
1:248551009 A G 0.036878 8.9670e-06
1:248551636 G T 0.294357 -5.0083e-05
1:248563066 T C 0.043310 -1.1225e-05
1:248569369 G A 1.120575 1.7112e-05
1:248570440 A G 1.617710 1.5580e-05
1:248573173 G A 0.251726 3.8749e-05
1:248575436 C T 1.265336 5.5826e-05
1:248576958 A G 0.298895 -5.8919e-05
1:248578622 T C 1.570752 1.5832e-05
1:248583347 A G 0.278269 -5.2913e-05
1:248586581 A G 1.030745 2.4686e-05
1:248595867 C T 0.021334 -1.0919e-05
1:248626129 A G 0.227574 -2.8854e-05
1:248633072 T C 0.221444 -3.3300e-05
1:248685719 T A 0.256676 2.4962e-05
1:248687699 T G 1.631014 -1.0652e-05
1:248738991 A G 0.274386 3.5718e-05
1:248745700 A G 0.278150 3.5123e-05
1:248822490 C T 1.821373 -6.9769e-06
1:248825136 G A 0.176590 3.6173e-06
1:248831636 T C 0.028450 1.1300e-05
1:248834499 C T 1.571221 -2.8845e-05
1:248842342 T C 0.028205 1.2661e-05
1:248842371 G A 1.823468 -9.0017e-06
1:248844959 C T 0.249928 2.5812e-05
1:248845097 T C 1.747383 -3.0177e-05
1:248845458 T C 1.753057 -3.1650e-05
1:248846108 A G 0.028977 -9.0760e-06
1:248848811 T C 0.028076 1.5231e-05
1:248854641 A G 0.051813 -3.3321e-05
1:248860641 C A 0.252274 2.4452e-05
1:248877789 C T 0.031697 2.8429e-05
1:248895307 T C 0.298287 1.4618e-05
1:248897055 T C 0.036538 -1.6518e-05
1:248897353 T G 0.307256 1.7664e-05
1:248900154 A G 0.073698 -1.1319e-05
1:248901073 A T 0.278768 -2.6174e-05
1:248901523 T G 0.027848 5.6767e-06
1:248901933 C T 0.307521 1.7026e-05
1:248908172 T C 0.153811 -2.6933e-06
1:249063687 G T 0.188680 1.2777e-05
1:249065500 A G 0.044728 -2.2114e-05
1:249074032 C T 0.302091 1.1437e-05
1:249076033 C A 0.186681 -1.4489e-06
1:249077701 G A 0.292684 6.9588e-06
1:249078647 T C 0.022367 4.4763e-06
1:249079882 C T 1.544410 -3.0788e-05
1:249081095 T C 0.099037 -1.6844e-05
1:249081298 C A 0.108526 8.0263e-07
1:249087327 A G 0.083387 -4.7011e-07
1:249092648 C T 0.080243 1.4825e-06
1:249096996 C T 0.103103 -7.2029e-05
1:249099312 A G 0.093533 1.1203e-06
1:249101452 C A 0.186065 1.0170e-05
1:249101457 A G 0.025835 -1.9757e-05
1:249110474 G A 0.213560 8.6838e-07
1:249114643 G A 0.197897 -8.9539e-06
1:249122410 C T 0.256037 3.3997e-06
1:249125649 T C 0.114686 3.7613e-05
1:249128708 G A 0.286411 -6.3254e-06
1:249150116 C G 0.084656 1.3602e-05
1:249153951 G C 0.110630 -6.4576e-06
1:249155995 T C 0.085937 -1.3519e-06
1:249156463 G T 0.058875 -1.4754e-05
1:249159596 G A 0.034688 3.9958e-06
1:249162263 A G 0.194330 4.6710e-06
1:249165348 C T 0.083857 7.5904e-06
1:249166241 T C 0.050504 -1.5698e-05
1:249168530 C T 0.096616 -9.3742e-06
1:249172187 T G 1.280400 -3.1486e-06
1:249173354 C T 0.085988 1.3012e-05
1:249174650 C A 0.121615 6.1553e-06
1:249175040 C T 0.176475 1.3187e-05
1:249179856 C T 0.077679 -5.9438e-06
1:249184963 T C 0.045422 2.7462e-05
1:249187161 G A 0.033730 -1.2129e-05
1:249200918 G A 0.071797 -6.9294e-06
1:249208772 T C 0.048203 -1.5065e-05
1:249209140 G A 1.944253 -1.3667e-05
1:249209648 A G 0.120146 -9.1788e-06
1:249210707 A G 0.083364 -5.5165e-06
1:249212878 G A 0.066953 5.4661e-07
1:249218540 A C 0.042756 1.1888e-05
2:11944 T C 0.023979 -1.8086e-05
2:29350 A G 0.149405 -1.0561e-05
2:36326 G C 0.053880 6.1296e-06
2:36787 T C 0.148120 -3.7133e-06
2:38938 C A 0.253698 2.8547e-05
2:39555 T C 0.185858 -2.4827e-06
2:47208 G T 1.290005 -5.9845e-06
2:55237 C T 0.134385 5.3599e-06
2:55984 T C 0.078937 -1.6371e-06
2:63452 G T 0.106646 1.1684e-05
2:70187 A G 0.141956 7.6722e-06
2:74483 T C 0.082820 7.1943e-06
2:82808 T G 0.113986 -7.9868e-06
2:83616 A G 0.044354 -1.8764e-05
2:86338 A G 0.065970 2.4338e-05
2:101317 G T 0.028134 1.4345e-05
2:101388 G A 0.029449 -8.6999e-06
2:112496 C A 1.654942 -1.6491e-05
2:114974 T C 0.609041 7.0210e-06
2:117241 G A 0.259430 -2.8595e-06
2:122290 A G 0.123856 -7.5169e-06
2:124557 A G 0.188146 -2.6837e-06
2:125750 G A 0.047642 5.6602e-06
2:131700 G T 0.737238 -9.1279e-06
2:140659 G A 0.079760 -1.4446e-05
2:142218 A G 0.083670 -4.0745e-06
2:149607 G A 0.068819 -1.4196e-05
2:162658 A G 0.579371 -9.3687e-06
2:175621 T C 0.092581 9.6257e-06
2:176618 C A 0.039853 -4.9136e-06
2:185883 A G 0.115506 -9.7100e-06
2:186517 T C 0.319723 -2.9136e-06
2:191196 A G 0.062662 -1.6289e-05
2:193736 C T 0.308395 3.7511e-05
2:200477 A G 1.726760 1.4780e-05
2:207944 G T 0.032791 2.1173e-06
2:211069 A G 0.673777 7.9577e-06
2:211386 C T 0.031618 1.8662e-05
2:216679 G A 0.041172 -1.3240e-05
2:226999 G A 0.132977 -1.1633e-05
2:227201 T C 0.700302 6.2821e-06
2:239416 T C 1.794403 8.2731e-06
2:242793 C G 0.525990 -1.0611e-05
2:269819 T C 0.056434 5.2379e-06
2:276346 C T 0.684357 1.6279e-06
2:277003 G A 0.705276 3.0874e-06
2:277314 A G 0.094450 6.5983e-06
2:295255 G A 1.564830 7.4894e-06
2:297385 C T 0.079733 1.4768e-05
2:302324 G A 1.246440 6.8683e-06
2:304478 C G 0.149922 -2.9842e-06
2:305038 C T 0.030218 1.6926e-05
2:305505 T C 0.030928 -3.2779e-06
2:309097 C A 1.309030 1.1579e-05
2:313184 A G 0.127521 6.0372e-06
2:314414 A G 0.265339 -9.8135e-06
2:315215 G A 1.837363 5.4205e-06
2:316842 C G 1.854481 -3.1011e-06
2:321873 A G 1.009601 -2.5163e-05
2:322579 T C 0.039632 -3.5524e-05
2:323401 A G 0.196333 1.7711e-05
2:336680 G A 1.164354 -6.1192e-06
2:340363 G A 0.155243 -1.9097e-05
2:343421 A G 0.085312 -3.6903e-06
2:345703 A G 0.116587 -1.5423e-05
2:349645 G A 1.046428 -2.5179e-05
2:354241 G T 0.603203 -2.0614e-07
2:357659 A G 0.063454 1.1422e-05
2:359900 G A 0.081596 -4.2895e-06
2:371636 G T 0.057188 2.9427e-06
2:374483 C A 0.930426 -1.1932e-05
2:375873 G C 0.076238 -9.5948e-05
2:378157 T C 0.022072 1.9735e-05
2:381015 C T 0.148861 -5.8408e-06
2:381870 A G 0.028599 1.0157e-05
2:381998 G A 0.041760 3.0875e-05
2:386507 G A 0.140559 -3.6480e-05
2:387968 A G 0.089477 -1.9119e-05
2:391190 A C 0.059986 1.9961e-05
2:391781 T C 0.653205 3.4306e-05
2:391833 C T 0.039550 -3.3515e-06
2:392873 T C 0.188551 -2.4983e-06
2:395708 C T 0.301027 2.5075e-05
2:403033 C G 0.458272 3.5424e-05
2:406823 T C 0.506223 1.2134e-05
2:410916 C T 0.052146 2.4317e-05
2:416815 G A 0.618244 2.4413e-05
2:416922 G A 0.105146 -5.0504e-06
2:417167 C T 0.096572 -1.2080e-04
2:424155 G C 0.592932 2.3060e-05
2:434105 G A 0.089976 2.1313e-05
2:435991 G T 0.679393 1.7101e-05
2:437664 G A 0.746863 2.4034e-05
2:440937 A C 0.225925 1.4673e-05
2:444565 G A 0.068173 1.5341e-05
2:451832 G A 0.085856 1.8526e-07
2:453432 A G 0.227190 2.5138e-05
2:454860 A G 0.405891 -7.4502e-06
2:455477 T C 0.073766 -5.3635e-05
2:466003 A G 0.100397 -9.6554e-05
2:468658 A C 1.945433 5.9365e-06
2:474474 A G 0.082466 2.6417e-06
2:474997 A G 0.021307 -1.5452e-06
2:475836 A G 0.049437 -1.0398e-05
2:477364 G A 0.630970 5.9106e-06
2:477718 G A 1.488575 -2.2080e-05
2:484882 T C 0.056464 1.8557e-06
2:485235 A G 1.100570 1.4535e-05
2:487238 C T 0.027447 -1.7446e-05
2:490646 C T 0.348982 -1.4915e-05
2:498442 C T 1.944821 -3.1161e-06
2:499284 C T 0.370832 -1.7373e-06
2:502023 T C 0.431822 2.7951e-06
2:502647 C T 0.085081 -1.1382e-05
2:504767 C T 0.153573 2.1247e-05
2:510975 G T 0.178436 1.9714e-05
2:518055 A G 0.034923 8.9664e-06
2:520542 C T 0.159877 -4.6008e-05
2:521789 C G 0.031935 7.1371e-06
2:524886 A G 0.050787 2.6914e-05
2:549137 G A 0.032183 2.1185e-05
2:552227 C T 0.354652 1.9827e-05
2:553143 C T 1.954388 4.5099e-07
2:557624 A G 0.144999 -6.1276e-05
2:559020 C T 1.103497 4.4065e-07
2:566282 G A 0.600650 8.4736e-06
2:571068 A C 0.080861 -1.5089e-06
2:573238 T C 0.036147 8.4952e-06
2:574801 A G 0.123397 2.8152e-05
2:580870 G A 0.199604 1.3382e-05
2:585232 T C 0.056264 1.4252e-05
2:591113 G A 0.890227 2.4958e-06
2:593301 G A 1.061615 4.3817e-06
2:594202 C T 0.891155 5.0773e-06
2:595039 T C 0.420055 -4.1442e-05
2:596888 A G 0.261171 -7.1248e-06
2:596930 T C 0.047193 7.6282e-07
2:597382 T C 0.230294 1.5202e-05
2:598093 A G 0.322813 2.9516e-05
2:599281 T C 0.298134 3.3774e-05
2:603088 G A 0.569657 -2.4701e-05
2:603883 T G 1.907600 2.2942e-05
2:611740 A G 0.080974 5.3990e-07
2:614168 G A 1.651933 2.8274e-05
2:618361 A G 1.270405 1.7835e-05
2:620455 T C 0.033896 -8.9735e-06
2:622827 C T 1.655935 2.4396e-05
2:623470 C T 0.855028 4.8676e-06
2:625012 T C 0.030316 1.2732e-07
2:633040 T C 0.306562 3.7565e-05
2:637830 G A 1.657111 3.2685e-05
2:644953 G A 1.656285 3.0802e-05
2:646780 A G 0.059232 -4.9522e-06
2:648929 A G 0.100523 2.2757e-06
2:658157 C T 0.599633 2.7201e-05
2:660524 G A 0.564877 -2.0864e-05
2:662275 A G 0.030415 1.9644e-06
2:663483 A G 0.513088 1.7572e-05
2:666466 G A 0.125375 1.1775e-05
2:672496 T C 1.698925 3.0596e-07
2:672740 A C 0.039037 1.0477e-05
2:672976 G A 0.223535 1.7493e-05
2:677295 T C 0.217255 1.1773e-05
2:684057 G A 0.210656 1.5998e-06
2:688856 A G 0.049488 1.8490e-05
2:694759 A G 0.524253 1.2258e-05
2:697600 C G 0.111524 1.8207e-05
2:705636 A C 1.233857 -2.1984e-05
2:708876 C A 0.236808 1.3934e-05
2:709119 A G 1.630405 -1.4729e-05
2:710284 C T 0.074262 1.1860e-05
2:714243 G A 0.063597 9.1616e-07
2:715112 G A 0.252916 5.8528e-06
2:716134 A C 1.342940 3.0543e-05
2:727259 A C 1.244345 1.8172e-05
2:735964 G C 0.037684 7.4617e-06
2:737420 T C 0.510857 -4.3372e-06
2:746192 A G 0.645018 -2.3372e-06
2:747343 T C 0.039571 -9.5747e-06
2:755562 G A 0.046115 -2.2574e-05
2:760814 A G 0.642393 2.7446e-05
2:766414 T C 1.179565 1.5751e-05
2:773005 G A 0.137169 -7.3130e-06
2:775839 A G 1.246627 -7.9318e-05
2:776477 C A 0.294958 -2.6052e-05
2:779845 A G 0.066909 -3.0510e-06
2:780358 C T 0.660555 -1.4435e-05
2:786476 A G 0.040563 9.6665e-06
2:786583 G A 0.352130 1.4354e-05
2:787581 T C 0.061622 1.8170e-06
2:794993 T C 0.361996 -6.1794e-06
2:795087 T C 0.028531 -1.6822e-06
2:799347 C A 0.439305 -6.0818e-06
2:806385 A G 0.051405 1.9784e-05
2:807274 T C 1.752853 1.1483e-05
2:808548 C T 0.407051 1.7736e-05
2:810492 C G 0.939408 1.9821e-05
2:813570 A G 1.910629 -2.4107e-05
2:815398 C T 0.040040 -2.9873e-05
2:820721 T C 1.622093 -6.6935e-07
2:820799 T C 0.235346 -4.6627e-06
2:821550 G A 0.516062 -1.8014e-05
2:826886 A G 0.084591 4.7589e-06
2:830736 C T 0.897302 -4.1484e-06
2:832145 T C 1.668018 -4.0092e-06
2:836787 T C 0.030299 2.6029e-07
2:838631 A G 0.188354 -2.6349e-05
2:838751 C T 0.524334 -9.9173e-06
2:847189 G C 0.080678 2.2045e-05
2:850015 A G 0.238266 2.2646e-05
2:854909 G A 0.476254 -2.3056e-05
2:854963 C A 0.853889 -8.0947e-06
2:857941 T C 0.471209 -6.7633e-06
2:858262 T C 0.658569 7.5930e-06
2:860463 C A 0.330082 2.3717e-06
2:861802 T C 0.817671 -5.3554e-06
2:868136 A G 0.044113 9.7492e-06
2:878240 T C 0.638235 -2.5745e-06
2:879198 A G 0.050107 2.5374e-05
2:883107 C T 0.040716 -2.1191e-06
2:886669 A G 0.056682 1.0100e-05
2:888221 C A 0.309537 1.8165e-05
2:889830 A C 1.761411 3.1931e-05
2:899769 G A 0.092404 2.9284e-05
2:901363 C T 0.481367 1.6124e-06
2:906432 A G 1.231695 -3.5190e-06
2:914564 A G 1.208535 6.3426e-06
2:922072 T C 0.559689 -8.1690e-06
2:925683 A G 0.328025 -1.3418e-05
2:926444 G A 0.073497 -1.5026e-05
2:926539 A C 0.057705 -2.8396e-06
2:929491 A G 0.575641 -1.6341e-05
2:929925 T C 0.148735 -1.2781e-05
2:933788 C A 0.037180 -2.6553e-05
2:938523 G A 1.041872 1.7906e-05
2:944751 C T 0.558669 1.0075e-05
2:944926 A G 0.300490 -3.7476e-05
2:958192 A G 1.387247 -3.9020e-06
2:972083 C T 0.658168 -1.9018e-05
2:972361 G A 0.134371 -9.6524e-07
2:972978 G A 0.345796 1.1953e-05
2:974250 G A 0.025046 -8.5626e-06
2:986364 A G 0.141443 -2.5855e-06
2:987397 A G 0.049342 -9.3978e-06
2:992661 C T 0.817025 -3.1055e-05
2:993680 T G 0.214043 -3.9605e-06
2:995483 G A 0.050719 -1.2288e-06
2:998864 C T 0.957560 -3.2758e-05
2:1000127 T C 0.230338 2.3301e-05
2:1015264 G A 0.603411 -2.6805e-05
2:1017670 G A 0.253674 -4.4956e-06
2:1025227 T C 0.047717 -1.2676e-08
2:1028034 G A 1.556072 -3.9213e-05
2:1032444 T C 0.737799 4.8388e-06
2:1037103 G A 0.045422 -2.6109e-05
2:1038494 A G 0.068615 -5.8884e-06
2:1044617 G A 0.199532 1.6831e-05
2:1045595 T C 0.043171 -1.7811e-05
2:1051416 C A 1.714993 3.0509e-05
2:1056821 G A 0.324897 -9.3753e-06
2:1064303 T C 0.047683 -1.3457e-05
2:1069949 T C 1.218857 -1.1302e-05
2:1070782 T C 0.262167 1.0483e-05
2:1073543 T C 1.612509 -3.2906e-05
2:1074307 C A 0.035226 -1.8657e-06
2:1079280 C A 0.023177 -7.1132e-06
2:1080628 A G 0.089949 -4.1455e-05
2:1085358 T C 0.154192 1.4805e-05
2:1088579 C G 0.026219 4.6120e-06
2:1091787 T C 0.716761 1.0010e-05
2:1091831 G A 1.038976 -6.3212e-06
2:1092870 G A 0.057103 -4.1693e-05
2:1093616 T C 0.275709 -1.9487e-05
2:1095490 A G 0.020610 -1.0986e-05
2:1097714 T C 0.044738 -2.3394e-06
2:1099654 T C 0.071104 -1.0519e-05
2:1100510 G C 0.211207 3.1496e-05
2:1119127 A G 0.785951 9.0411e-07
2:1127317 G A 1.048152 -3.3901e-06
2:1132622 C A 0.256768 -3.6835e-06
2:1139836 A G 0.430394 1.6566e-05
2:1141097 T C 0.668120 1.3169e-05
2:1143435 G A 1.884916 -5.3454e-06
2:1144658 A G 0.027389 -3.4876e-07
2:1147224 C T 1.916783 -2.5962e-06
2:1147380 T G 0.113394 3.7460e-06
2:1149564 C T 0.081667 2.7587e-05
2:1156084 G A 1.700717 1.9873e-05
2:1170483 G T 0.051368 -4.5335e-05
2:1170738 A G 0.121469 -2.8161e-06
2:1177357 A G 0.587792 -9.6901e-06
2:1180060 G A 0.505156 -1.6634e-05
2:1182230 A C 0.082351 1.0071e-05
2:1186413 T C 0.294676 1.0405e-06
2:1188313 T C 0.069805 3.8495e-06
2:1189074 A G 0.027158 6.5087e-06
2:1199831 G A 0.294513 -5.1484e-07
2:1203542 C T 0.883168 -8.3661e-06
2:1204226 A G 0.050467 1.7067e-05
2:1204796 T C 0.120670 -6.1121e-06
2:1210421 T A 1.928352 2.0474e-05
2:1215470 C T 0.397711 2.5399e-05
2:1216186 T C 0.050712 1.4688e-05
2:1231315 G A 0.449888 7.9927e-06
2:1233954 C T 0.069159 -8.6095e-06
2:1242280 T G 0.435857 8.9598e-06
2:1245198 G A 0.232289 4.5982e-06
2:1249362 G A 0.249676 1.0008e-05
2:1261446 T C 0.667899 -9.9303e-06
2:1265481 G T 0.208117 -4.4995e-06
2:1271230 G A 0.454624 3.8157e-06
2:1271452 C G 0.056950 -1.7942e-06
2:1282995 T C 0.487106 -1.0597e-05
2:1284445 T C 0.169325 9.7166e-06
2:1286029 T C 0.031193 -1.4204e-05
2:1291552 G A 0.102318 -7.4956e-06
2:1296793 C T 0.054574 -1.7310e-05
2:1306594 G A 0.110834 -1.6823e-05
2:1313828 C A 0.820602 -1.0800e-05
2:1314780 T C 0.091979 -8.3599e-06
2:1314977 A G 0.274308 -6.2753e-06
2:1316794 T G 0.033022 2.2494e-06
2:1318413 G A 0.236672 2.0554e-06
2:1320143 T C 1.046537 -5.5567e-06
2:1326700 T C 0.067769 -5.5487e-06
2:1333861 A C 0.060044 5.1134e-06
2:1335858 T C 0.236706 8.8603e-06
2:1344733 C T 0.089919 -3.0468e-06
2:1355133 C A 0.173432 -4.1816e-06
2:1358708 A T 0.782653 -7.4873e-07
2:1361311 T G 0.245970 -2.1875e-06
2:1367630 C T 1.380246 -1.4134e-05
2:1370909 G A 0.108924 -5.8065e-06
2:1373760 A G 0.566801 -8.5676e-06
2:1377042 T G 0.267933 2.2776e-06
2:1377743 C G 1.050474 -1.3608e-05
2:1379427 A G 0.172949 -2.4640e-05
2:1381884 G T 0.027899 1.0124e-05
2:1397044 C T 0.803776 4.2291e-05
2:1401137 C T 0.025716 -7.8723e-06
2:1401781 T C 1.009401 -1.2327e-05
2:1405809 A C 0.967630 -2.2527e-05
2:1407078 T C 0.171885 4.0699e-06
2:1412581 G A 0.813442 -2.0457e-05
2:1418192 G C 0.761329 -1.3453e-05
2:1422223 G A 0.430877 2.6702e-05
2:1424431 A C 0.294547 -1.0979e-05
2:1425594 T C 0.086825 8.5114e-06
2:1431590 T C 0.424192 3.6301e-05
2:1433035 T C 0.998405 5.6118e-06
2:1437988 G T 1.753064 -2.8755e-06
2:1440973 C T 0.028467 -8.7988e-06
2:1444194 T C 0.026107 -3.7076e-06
2:1445319 C T 0.448787 4.5244e-05
2:1446072 A G 0.706446 -1.1363e-05
2:1451697 C T 0.828261 1.1992e-05
2:1452112 T C 0.127983 -2.3297e-05
2:1454641 G A 0.191328 2.4123e-05
2:1455139 A G 0.686513 -4.5818e-06
2:1455950 G T 1.887524 2.7662e-05
2:1458001 T C 0.944899 -4.5524e-06
2:1458536 G C 0.073708 2.7324e-05
2:1458955 C T 0.092880 -2.3322e-05
2:1461564 C T 0.073096 -1.7761e-05
2:1461648 T C 0.092431 2.7383e-05
2:1463290 G A 0.752887 1.0952e-07
2:1467210 G A 0.191118 2.1780e-05
2:1473758 T C 0.951573 -6.2072e-06
2:1474131 A G 0.117362 4.0221e-06
2:1476213 T C 0.071801 1.1368e-05
2:1481155 T G 0.961715 -1.4040e-06
2:1481707 C A 1.224783 1.8589e-05
2:1484199 T C 0.661116 -2.8766e-06
2:1487221 C T 0.071797 2.7355e-05
2:1493604 T G 0.865965 3.5932e-05
2:1495529 C A 0.139991 3.1933e-05
2:1497191 A G 0.069945 2.7068e-05
2:1499167 A G 0.729728 8.0411e-06
2:1514258 A G 0.117705 6.8527e-06
2:1518726 T C 0.310023 -1.3157e-05
2:1520676 C T 1.064916 -5.9000e-07
2:1522180 C A 1.124094 1.2534e-06
2:1524906 C T 1.057947 5.1496e-07
2:1529595 A C 0.270799 -1.8722e-05
2:1542153 A G 0.329881 -1.5930e-05
2:1550463 T C 0.890944 -6.9507e-06
2:1551467 G A 0.024656 3.5165e-06
2:1554065 A G 1.305430 -1.1136e-05
2:1554399 T C 0.071063 -1.8710e-05
2:1556887 T C 0.271911 -1.4593e-05
2:1557972 G A 0.403474 -3.7260e-06
2:1571174 A C 0.128452 4.0643e-06
2:1573182 G T 0.426175 -8.6568e-06
2:1574910 G T 0.026964 1.1020e-05
2:1577913 G A 0.066766 -1.2151e-05
2:1578238 A C 0.157997 4.6244e-05
2:1588910 C T 0.029884 -8.5614e-08
2:1590362 A G 0.345568 -1.0081e-05
2:1594167 A G 0.042719 -5.9903e-06
2:1595548 T C 0.655278 4.0418e-06
2:1596240 G C 0.028647 -5.2008e-06
2:1596452 A G 0.134364 1.6399e-05
2:1596997 T C 0.032217 -8.5882e-06
2:1598686 C T 1.125256 1.5362e-05
2:1607351 C T 1.157123 1.5855e-05
2:1609185 A C 0.325530 -6.2118e-06
2:1610457 G A 0.050416 6.8237e-06
2:1612238 T C 0.068156 1.0949e-05
2:1617786 G A 0.255701 -2.1294e-05
2:1618370 A G 0.765735 6.3242e-06
2:1618735 C T 0.051215 7.2958e-06
2:1619034 G C 0.095181 -7.0735e-06
2:1619141 A G 0.342202 2.9231e-05
2:1621383 T C 0.021640 1.2536e-05
2:1622140 T G 0.350223 2.5554e-05
2:1622853 A G 1.422496 1.4096e-06
2:1623553 A G 0.585140 4.5785e-06
2:1623610 G A 0.094059 -9.0774e-06
2:1625121 A C 0.722707 1.6662e-05
2:1625303 A G 0.114686 1.6245e-05
2:1627192 A G 1.089089 -2.4739e-05
2:1627201 G A 0.519513 -3.1524e-05
2:1629565 A G 0.059738 -6.7390e-06
2:1631241 A G 0.446288 -2.0325e-05
2:1635176 T C 0.160006 1.5381e-05
2:1640862 C T 1.809909 6.4724e-06
2:1644215 T C 0.587659 1.8221e-05
2:1646711 C T 1.777424 2.3255e-05
2:1662181 G A 1.862151 -2.6652e-05
2:1664654 G A 1.398000 -1.5993e-05
2:1665402 C A 0.898033 -2.3757e-07
2:1667310 A G 1.351096 -3.4506e-05
2:1669278 A G 0.065130 1.1226e-05
2:1676071 C T 0.180493 -9.1711e-06
2:1677266 C A 0.482374 -5.0296e-05
2:1677766 A G 0.084659 9.4663e-06
2:1679435 A C 0.060143 3.0879e-06
2:1680498 A G 0.153556 -5.1765e-05
2:1681619 T C 0.306508 2.9954e-05
2:1681720 C T 0.771212 -1.9691e-05
2:1682023 A G 0.067119 7.6543e-06
2:1684975 T C 0.042097 -3.8197e-07
2:1685068 A G 0.178280 -2.3818e-05
2:1687266 A T 0.111303 -5.4843e-05
2:1689398 C G 0.020895 4.9372e-06
2:1691187 T C 0.054690 -6.6342e-07
2:1691246 T C 0.029347 -1.5816e-06
2:1692198 C A 0.482071 1.0776e-05
2:1692254 T C 0.616197 1.4206e-06
2:1698722 G A 0.044650 -9.3323e-06
2:1703063 T C 0.112262 -1.9268e-05
2:1706036 C G 0.856473 -1.6069e-05
2:1712139 A G 0.462607 3.2069e-05
2:1717859 G A 0.068476 -8.9597e-06
2:1718395 T C 0.049824 -8.9235e-06
2:1719575 C T 0.599661 -8.1933e-06
2:1721148 T C 0.369183 -3.4314e-06
2:1725083 A G 0.022299 1.7748e-06
2:1738044 A G 0.951957 -2.4715e-05
2:1739083 T C 0.076391 1.9508e-05
2:1740636 G T 0.332945 8.1557e-06
2:1741172 T C 0.025706 -2.3564e-05
2:1741699 G A 1.466881 -2.7171e-05
2:1744401 C T 0.299888 5.1083e-06
2:1745204 T C 0.812469 -1.0147e-05
2:1745278 C T 1.200338 -1.3922e-05
2:1750573 A C 0.069234 -2.4828e-05
2:1753375 A G 0.560893 -1.2951e-06
2:1753798 A G 0.153104 1.2971e-06
2:1754850 G T 0.031214 -4.8114e-06
2:1755478 A G 0.041967 -2.9486e-06
2:1755684 A G 0.051467 -1.6238e-05
2:1757956 G C 0.082486 2.6487e-05
2:1758766 G A 1.941397 -2.5295e-07
2:1761463 G A 0.157225 -1.2186e-05
2:1772199 A G 0.349390 2.3149e-05
2:1773142 G A 0.063067 -1.5816e-05
2:1777150 G A 0.527333 1.0751e-05
2:1777284 C A 1.936457 -1.1221e-05
2:1781022 C A 0.231467 -7.7378e-06
2:1782181 C T 1.198896 2.0635e-05
2:1786200 A G 1.302139 1.5039e-05
2:1787438 G T 0.094569 1.0142e-05
2:1787701 A G 1.209548 9.0010e-06
2:1788031 T C 0.240789 -2.2743e-05
2:1788623 T G 1.533517 9.2387e-06
2:1794410 T C 0.947935 4.1930e-05
2:1800837 C T 0.083962 -1.1861e-05
2:1802922 A G 0.128173 -1.8018e-05
2:1804202 G T 0.020994 1.0421e-06
2:1820060 C T 1.092934 1.1363e-05
2:1821294 G A 0.436320 -8.8236e-06
2:1821625 T C 0.033903 -1.6496e-05
2:1823228 T C 0.078006 -6.5814e-06
2:1824168 C T 0.056563 -6.1799e-06
2:1827537 T G 0.027610 -3.5392e-07
2:1828774 G A 1.245386 -1.8402e-05
2:1829398 C G 0.086838 -9.6493e-06
2:1831976 A C 0.653884 -3.0130e-05
2:1833668 T C 0.067306 6.8482e-06
2:1843343 T C 0.051460 -1.1483e-05
2:1846614 T C 0.097874 -1.2772e-05
2:1852131 C T 0.732869 -9.1338e-06
2:1853746 C T 0.797609 -6.6108e-06
2:1853851 T G 0.719100 2.3634e-05
2:1855567 A C 0.180690 -6.5375e-07
2:1856071 C T 1.046214 -7.1620e-07
2:1862462 A G 1.208766 -1.3070e-05
2:1865799 C T 0.137145 -2.6722e-05
2:1867651 C T 1.746091 -2.1954e-05
2:1871083 T C 0.188269 2.0258e-06
2:1872767 G C 0.054166 -1.1849e-06
2:1874695 T C 0.054265 -2.2172e-05
2:1875933 A C 0.035460 1.8587e-06
2:1877998 G A 0.431570 -5.3126e-07
2:1879014 C T 0.151207 8.9351e-06
2:1886786 T C 0.067779 -3.0984e-06
2:1887894 C T 0.189775 -9.0833e-06
2:1897267 G T 0.087726 1.4727e-06
2:1907422 A G 0.110423 -2.7358e-05
2:1907446 C T 0.536142 -4.9983e-06
2:1915749 G A 0.135551 5.8320e-06
2:1917554 T C 0.070254 5.5037e-06
2:1919060 G A 0.043161 3.4958e-05
2:1922628 T C 0.122781 2.0828e-05
2:1925993 T C 0.192090 1.9047e-06
2:1929531 C T 0.035725 2.9438e-05
2:1929809 A G 0.022320 -9.0653e-06
2:1932678 A G 0.031754 1.1124e-05
2:1933477 A C 0.079471 1.3415e-06
2:1939208 C T 0.700374 8.6369e-07
2:1947458 T C 0.129462 4.7639e-06
2:1950858 C T 0.265193 -3.6669e-06
2:1952795 A G 0.400584 -2.3058e-06
2:1957476 T C 0.481751 9.6102e-06
2:1957544 G T 0.047747 2.1557e-05
2:1962855 T C 0.129815 4.5284e-06
2:1970226 G T 0.287482 5.5878e-06
2:1970675 T C 0.154859 5.6566e-06
2:1982376 C T 0.629226 2.0184e-05
2:1985350 C A 0.083697 -2.5965e-05
2:1988843 T C 0.066912 1.6855e-05
2:1988862 T C 0.086886 1.1548e-05
2:1991561 T G 0.330340 -8.8140e-06
2:1992624 G T 1.017788 -5.1447e-05
2:1994469 T C 0.635478 1.2495e-05
2:1994509 C T 0.211734 -3.3339e-05
2:1994947 C T 0.078373 5.0043e-06
2:1998919 T C 0.073297 1.6341e-05
2:2005969 T C 0.036861 1.6999e-06
2:2006872 A G 0.023200 -6.4408e-06
2:2010779 C T 0.216888 3.3904e-06
2:2016235 A G 0.082181 -8.1754e-06
2:2016850 G C 1.303132 2.3922e-05
2:2016942 T C 0.104575 -1.1916e-05
2:2020194 G A 0.116811 2.1198e-07
2:2032193 C T 1.199641 -9.0098e-06
2:2042896 T C 0.033322 -1.9885e-06
2:2043349 A G 0.114948 5.1075e-06
2:2049420 G A 0.127742 3.5545e-06
2:2061668 C T 0.052925 1.4702e-07
2:2070009 T G 0.131492 -8.8578e-06
2:2082546 T C 1.204448 -1.9714e-06
2:2094952 G A 1.731723 1.2474e-05
2:2096095 C T 0.065317 2.1829e-05
2:2108827 T C 0.049573 -1.2225e-05
2:2114021 T C 0.717788 1.3172e-05
2:2115283 T C 0.134235 4.0185e-05
2:2116870 C A 0.652956 4.4223e-06
2:2129071 C T 0.092292 -5.5688e-06
2:2132565 C A 0.042651 -1.1795e-05
2:2138165 G A 0.085713 -1.1735e-05
2:2146302 G T 0.072794 1.5292e-05
2:2147684 A G 0.055740 2.1584e-05
2:2149193 A G 0.139430 -1.8800e-06
2:2151246 A G 0.051779 -2.4795e-06
2:2151778 T C 0.120435 -1.9994e-05
2:2153489 C A 0.136105 -9.9259e-06
2:2154875 T C 0.053744 -8.3095e-06
2:2159804 A G 0.067952 1.1301e-05
2:2165830 T C 0.159234 2.0971e-05
2:2179180 T C 0.206485 1.3271e-05
2:2182206 A C 0.156470 -2.1177e-05
2:2182473 T C 0.130325 -1.7832e-05
2:2183358 T C 0.726766 -1.6471e-05
2:2190383 A G 0.065134 -3.9971e-06
2:2200758 A G 0.066915 -7.8610e-06
2:2203658 T G 0.119922 -1.8965e-05
2:2204895 T C 0.318098 1.1200e-05
2:2215203 G T 0.195123 5.8936e-06
2:2217356 C T 0.274427 -2.6104e-06
2:2220495 C T 0.624061 1.1314e-05
2:2225210 T C 0.036565 5.5185e-06
2:2227707 C T 1.503408 2.5602e-05
2:2227894 A C 0.097483 -1.3756e-05
2:2228745 G C 0.083853 2.0851e-06
2:2232743 A C 1.475982 -3.4932e-05
2:2235958 G T 0.052330 1.6140e-05
2:2236470 C T 0.096283 2.0316e-05
2:2237177 A G 0.310876 1.5707e-05
2:2238427 C T 0.160047 -5.9575e-06
2:2241344 T C 0.843255 7.3450e-06
2:2241960 T C 0.033573 -1.1656e-06
2:2244747 G A 1.150082 2.2752e-05
2:2246081 G A 0.036055 5.3685e-06
2:2246129 T C 0.037289 -5.3563e-06
2:2248527 T C 0.058650 2.9554e-05
2:2249826 G A 0.475639 -1.1087e-05
2:2251202 C T 0.116288 1.3256e-05
2:2257724 C T 1.053479 1.2571e-05
2:2260062 G A 0.363614 1.6925e-05
2:2260418 G A 0.731914 1.6931e-05
2:2261350 T C 0.174078 -7.1166e-07
2:2263788 A G 0.155552 -1.2115e-05
2:2267144 C T 0.039979 -8.5159e-06
2:2268311 G A 1.784305 2.5665e-05
2:2268435 T C 0.035549 8.9937e-06
2:2269735 G A 0.045490 1.2324e-05
2:2272057 C A 0.128071 -2.1311e-06
2:2284083 C T 0.270952 5.5349e-07
2:2284301 T C 0.084751 -1.2587e-05
2:2285305 G A 0.064576 6.3574e-06
2:2285829 A G 0.856534 -1.8332e-05
2:2286010 T C 0.038241 6.2003e-06
2:2286483 C A 0.066674 -1.9763e-05
2:2290334 G C 0.061941 -2.6064e-05
2:2303097 A G 0.033689 8.4534e-06
2:2303899 A C 0.061357 -1.7912e-05
2:2304639 A G 0.044126 2.3346e-05
2:2305125 C T 0.608901 -1.0495e-05
2:2315621 C T 0.156555 2.9110e-05
2:2319889 A G 0.093872 -1.0239e-06
2:2320051 T C 0.046312 1.6820e-05
2:2323719 A G 0.096637 1.2840e-05
2:2325043 A G 0.058525 -8.0918e-06
2:2325234 T C 0.554647 -9.7744e-06
2:2330703 T G 0.056362 4.3805e-06
2:2334912 A G 0.070203 1.2297e-05
2:2341306 A G 0.502841 3.2363e-06
2:2350931 C T 0.757742 -2.2260e-05
2:2365881 A G 0.212197 -8.0809e-06
2:2366385 G A 0.107723 1.0690e-05
2:2370516 T C 0.044368 9.0005e-07
2:2381613 A G 0.120619 1.8931e-05
2:2389635 G A 0.842065 -2.1932e-05
2:2393531 A G 0.163025 -2.0414e-05
2:2403374 G T 0.960705 1.4437e-05
2:2405364 T C 0.040720 2.2423e-05
2:2408264 A G 0.205193 -1.3727e-05
2:2412888 G A 1.732465 -7.3875e-06
2:2421596 T C 0.046115 1.0474e-05
2:2440670 C T 0.338544 1.2549e-05
2:2445354 G A 0.199522 1.6394e-05
2:2446749 A G 0.319600 1.3321e-05
2:2447977 G A 0.091051 1.0859e-05
2:2448785 G A 1.129513 -2.4795e-05
2:2457400 C A 0.101111 4.8515e-06
2:2460597 T C 0.960684 8.8088e-06
2:2464675 C T 1.240867 -1.1359e-05
2:2468644 C T 0.098064 3.8215e-07
2:2474666 A G 0.301510 7.1188e-06
2:2479473 C A 0.309489 6.3972e-06
2:2487680 C T 0.355237 8.7076e-06
2:2488285 A G 0.142378 -1.1653e-05
2:2494296 T C 0.132019 -1.6577e-05
2:2496824 A G 0.058912 4.8197e-06
2:2500150 A G 0.279656 3.2806e-06
2:2512411 A C 0.065834 -6.3332e-07
2:2512660 C T 1.673688 2.2850e-05
2:2518376 G A 0.985486 1.2617e-05
2:2519275 A G 0.023041 1.5263e-05
2:2519513 T C 0.432012 -3.2664e-06
2:2519644 G A 0.029174 -6.2334e-06
2:2523353 G A 0.325149 5.4668e-06
2:2523720 C T 0.335603 3.8214e-06
2:2527394 G A 0.155685 2.2277e-05
2:2527547 T C 0.656298 3.2900e-05
2:2532458 G A 0.346948 -1.6348e-05
2:2532918 G A 0.203782 3.4656e-05
2:2533488 G C 1.299752 -4.0681e-06
2:2534151 T C 0.063515 8.9053e-06
2:2536616 C G 0.202616 -2.4028e-05
2:2536811 T C 0.047903 1.0749e-05
2:2538202 G T 0.087913 6.4803e-06
2:2540292 C A 1.191094 -5.1598e-05
2:2542340 G A 0.145611 -2.0558e-05
2:2545070 G T 1.714575 -1.1984e-05
2:2545078 G A 0.601435 3.5187e-05
2:2550800 T C 0.042440 2.0658e-06
2:2554702 A G 1.055573 -1.8712e-05
2:2562494 G A 1.613478 8.8044e-06
2:2567905 A G 0.034114 -3.1713e-06
2:2569489 C T 0.075592 2.9526e-06
2:2570224 T C 0.147478 -2.6758e-05
2:2577838 C T 0.123947 -2.3708e-05
2:2578557 T G 0.149041 2.4816e-05
2:2580849 A G 0.279047 -3.8038e-06
2:2581749 A G 0.170212 -2.5209e-05
2:2583212 G A 0.506699 -1.9971e-07
2:2583815 C T 0.362142 -3.3672e-05
2:2586234 C T 0.162049 1.1916e-05
2:2589119 T C 0.855644 2.0870e-05
2:2591136 C G 0.627587 -1.0458e-05
2:2591555 T C 0.323527 2.2181e-05
2:2605585 G A 0.847708 -4.8394e-06
2:2608920 G A 0.083520 1.4958e-05
2:2609224 C T 1.479083 -1.4031e-06
2:2610710 A C 0.795225 -2.7510e-06
2:2613594 A G 0.158136 1.2373e-06
2:2621588 C A 0.049722 1.1302e-05
2:2626800 G A 0.469274 -1.2217e-05
2:2633258 C T 0.247014 1.1013e-05
2:2639121 T G 0.532548 8.9492e-06
2:2641113 T G 0.108968 1.5515e-05
2:2642893 T C 0.364050 -1.4660e-05
2:2644566 C T 1.686162 -3.3733e-06
2:2645097 T C 0.333407 -1.2980e-06
2:2646590 T C 1.688474 1.0780e-05
2:2646673 A G 0.116498 -3.2934e-05
2:2647158 G T 0.639476 -8.1913e-06
2:2647516 A C 0.637562 7.6146e-06
2:2654789 A G 1.323361 4.6450e-06
2:2655084 G A 0.127575 -5.3012e-06
2:2657091 A G 0.107815 2.5840e-05
2:2657795 A G 0.124702 1.4897e-05
2:2659311 A G 0.288135 -1.1556e-05
2:2661795 G T 1.744833 6.5006e-07
2:2665273 C G 0.050464 1.2119e-05
2:2667427 A T 0.104188 -3.3814e-05
2:2668955 C A 1.639510 6.7101e-06
2:2670178 C T 0.516732 2.0299e-06
2:2670690 A G 0.096280 1.5980e-05
2:2671133 A G 0.407958 -2.9526e-06
2:2673438 A G 0.071593 -7.5713e-06
2:2674253 G C 1.442956 9.6210e-06
2:2676411 A G 0.171467 -1.5785e-05
2:2678138 T C 0.289525 1.3913e-05
2:2678989 A G 0.215365 1.8234e-05
2:2680172 A T 0.080538 2.5056e-05
2:2683802 G A 0.071763 -1.2724e-05
2:2685669 C T 0.023942 -1.6731e-05
2:2687911 G A 1.067123 7.1979e-06
2:2688306 A G 0.124954 3.5605e-05
2:2688523 G A 1.781089 4.1577e-06
2:2692174 A G 0.045003 2.0238e-05
2:2698046 A C 0.339618 -4.1820e-06
2:2706115 C A 1.508481 -7.4271e-06
2:2706286 A G 0.302934 -3.4295e-06
2:2706597 A G 0.513757 -1.6196e-05
2:2710498 G A 0.033342 -3.4122e-06
2:2710938 G A 0.452418 3.3209e-05
2:2714308 A G 0.650080 -8.6692e-06
2:2715151 C A 0.042488 -1.8264e-06
2:2715467 T C 0.122778 -3.9951e-06
2:2716689 T G 1.035385 -9.3448e-06
2:2717970 C T 1.547446 1.6746e-05
2:2718852 C T 0.032458 -5.3488e-06
2:2720133 C T 1.151156 -7.1276e-06
2:2721694 C T 0.886912 -1.3339e-05
2:2722188 T C 0.040108 -1.3503e-05
2:2722295 A G 0.595595 1.4075e-06
2:2727016 T C 0.023024 -4.1497e-06
2:2729637 T C 0.046771 1.7924e-06
2:2729824 G T 0.308796 -7.5660e-07
2:2732778 T C 1.878783 1.1195e-06
2:2732877 T C 0.725012 1.5100e-05
2:2737124 T C 0.028994 5.2203e-06
2:2744793 T C 0.024608 3.0786e-06
2:2746073 T C 0.160971 -4.3643e-06
2:2748503 T C 0.173619 -1.0201e-05
2:2752285 T C 1.901990 -8.1393e-06
2:2752931 T C 0.044857 -2.6490e-06
2:2757162 A G 0.233425 -1.8570e-06
2:2760503 A G 0.422843 -1.3329e-05
2:2762533 A G 0.156150 -7.8158e-06
2:2763051 A G 0.376500 -8.8243e-06
2:2763135 T C 0.211047 6.2412e-07
2:2763249 G T 0.616956 2.3795e-05
2:2770236 A G 0.077774 -2.1063e-05
2:2770301 T C 0.393104 -1.1539e-05
2:2771601 G A 1.959382 -9.5308e-06
2:2773164 T C 0.801539 1.1822e-05
2:2775305 G A 1.941445 -7.2949e-07
2:2775916 A G 0.089283 1.1648e-05
2:2776032 A G 0.092921 1.2328e-06
2:2776634 C T 0.171868 6.3578e-06
2:2778693 C T 0.101243 -2.3481e-05
2:2782080 T C 0.084917 4.8809e-06
2:2785812 A C 0.140005 -1.6883e-05
2:2786490 C T 0.703665 -2.2765e-05
2:2786642 T C 0.024819 9.4051e-06
2:2786958 G A 0.063947 1.9297e-05
2:2788244 G A 0.061863 -1.0915e-05
2:2789651 C T 1.910238 2.2178e-05
2:2792075 A G 0.098608 8.0211e-06
2:2792967 G A 1.112616 3.7768e-06
2:2797712 T C 1.636375 2.1250e-05
2:2803326 T G 0.022735 7.1701e-07
2:2807724 T C 0.037656 7.1148e-06
2:2808103 G A 0.398959 4.1952e-05
2:2808619 C T 0.429544 -8.1392e-06
2:2809417 G A 0.669785 9.8117e-06
2:2816342 A G 0.069870 1.1846e-05
2:2829349 C T 0.433110 -7.3893e-06
2:2833154 G T 1.516681 2.8610e-05
2:2833582 T C 0.242724 -7.5803e-06
2:2836286 T C 0.954017 -6.7900e-07
2:2837562 T G 0.020307 -2.6729e-06
2:2838270 A G 0.609462 -5.5475e-06
2:2838919 A G 0.186001 8.1191e-05
2:2842982 A G 0.053013 -3.4924e-06
2:2844444 A G 0.072926 1.0003e-07
2:2845533 T C 0.221940 -2.2870e-05
2:2847755 T C 0.040281 5.6489e-06
2:2848006 T C 0.979468 -1.6206e-05
2:2848660 C T 0.054622 1.5411e-05
2:2853660 A C 0.069652 1.4494e-05
2:2860830 C T 0.817025 2.5106e-05
2:2862531 A G 0.031234 1.1870e-05
2:2870500 T C 0.035889 -8.5613e-06
2:2870602 T G 0.080396 -2.2932e-06
2:2872478 T C 0.484835 -1.0349e-05
2:2873086 T G 0.817589 2.6065e-05
2:2873704 A G 0.059976 -6.8590e-07
2:2873863 T C 0.032411 1.8970e-05
2:2873929 G A 1.152414 -1.9151e-05
2:2885378 T G 0.039465 -2.8814e-06
2:2886795 C T 0.815764 -1.6707e-05
2:2892144 A G 0.173877 5.8395e-06
2:2894535 T G 0.331258 6.1902e-06
2:2895193 T C 0.220363 4.9425e-07
2:2896738 G C 0.228951 -2.0973e-05
2:2897402 A G 0.065678 -1.3252e-05
2:2899297 G T 1.974189 9.7263e-06
2:2899793 G A 0.114635 2.7883e-05
2:2906608 A G 1.440178 -2.3733e-05
2:2907600 G A 0.358076 7.8930e-06
2:2913281 G A 0.060646 6.8687e-06
2:2914751 T C 0.123471 1.8326e-05
2:2922999 C T 0.024101 1.2979e-05
2:2927797 A G 0.032261 -2.1264e-05
2:2935274 T C 0.035008 1.8055e-05
2:2936302 T G 0.034984 2.6728e-05
2:2936331 T C 0.156932 2.5684e-05
2:2939808 G T 0.041682 -2.0355e-06
2:2939967 A G 1.410046 -2.2779e-05
2:2942896 T G 1.820945 -1.3867e-05
2:2943674 G T 1.379148 -1.0491e-05
2:2943795 C A 0.032519 -2.8303e-05
2:2943824 T C 0.156742 1.6954e-05
2:2945455 T C 1.894429 6.0779e-06
2:2945970 T C 0.268637 4.1908e-05
2:2949111 A G 0.785852 1.0526e-05
2:2952717 A G 0.357872 -1.4204e-05
2:2956487 T C 0.212581 5.3914e-06
2:2957492 A G 0.031255 -6.0059e-06
2:2958072 T G 0.053285 4.9859e-07
2:2961031 A G 0.052602 -4.9895e-06
2:2961973 A G 0.022561 -8.6468e-06
2:2963057 C A 1.412912 6.5848e-07
2:2965080 A G 0.399017 -2.4799e-06
2:2965401 T C 0.851037 8.0997e-06
2:2970688 A C 0.343045 2.1445e-05
2:2979674 C T 0.033733 -2.0170e-05
2:2996692 A G 0.130336 -2.9362e-06
2:3003071 A G 1.169219 8.2482e-06
2:3004839 G A 0.370135 -1.0672e-05
2:3004998 T C 0.530631 8.8353e-06
2:3005457 T C 0.456916 7.4597e-06
2:3007298 G A 0.160478 3.7354e-06
2:3007972 A G 0.747128 3.4075e-06
2:3012290 G A 0.904934 -5.5272e-07
2:3013207 A G 0.493532 1.2979e-05
2:3026639 C T 0.037762 -1.5830e-05
2:3028105 T C 0.305148 -1.0812e-05
2:3032487 A G 0.067163 -6.6345e-06
2:3034139 A G 0.117018 -6.1924e-06
2:3038123 A G 0.574805 7.0548e-06
2:3040295 A G 0.024078 8.8811e-06
2:3044832 C T 0.071328 -1.7574e-05
2:3045881 A G 0.193137 -4.3227e-06
2:3046308 A G 0.890533 3.5553e-06
2:3047685 C T 0.316428 8.6163e-07
2:3051653 G A 0.049773 1.1312e-06
2:3055847 C T 1.261705 5.9471e-08
2:3058026 T C 0.789561 2.1288e-05
2:3058085 T C 0.058436 9.2175e-06
2:3058838 T C 0.037391 -1.9283e-05
2:3060917 T C 0.046765 1.8009e-05
2:3062238 A G 1.020090 -3.0090e-05
2:3062967 C T 0.353911 -2.5971e-06
2:3066362 A G 0.155545 -1.3992e-05
2:3068016 A G 0.052745 -1.5971e-05
2:3070699 A G 0.050593 -5.4879e-06
2:3073899 A G 0.050997 -7.3944e-06
2:3074566 G A 0.037796 -8.4318e-06
2:3077707 T C 0.027974 -7.7672e-06
2:3080161 T C 1.327736 -3.0802e-05
2:3082691 A G 0.324125 3.4949e-06
2:3084134 A G 1.327043 -2.3063e-05
2:3085318 C T 0.070540 5.6917e-06
2:3092462 A C 0.034012 -9.8645e-06
2:3096319 T C 0.106023 -5.8812e-06
2:3100830 C A 0.934941 -4.2443e-04
2:3103097 T C 0.508195 -1.4810e-05
2:3105724 A G 0.118229 -7.7362e-06
2:3105888 T G 0.363305 3.8576e-05
2:3106718 C T 0.209276 1.6490e-06
2:3106853 A G 0.202017 7.5041e-05
2:3107978 T C 1.117032 2.2738e-05
2:3109383 C T 0.542010 -3.5109e-06
2:3112817 G T 0.074477 4.3021e-06
2:3113710 A C 0.262249 -8.7347e-06
2:3116073 T C 0.386193 -1.4637e-05
2:3116379 A G 0.077866 4.3840e-06
2:3117601 T C 0.622457 1.1947e-05
2:3119896 A T 0.223770 -3.2889e-05
2:3120010 C T 0.079947 -4.5321e-06
2:3122870 G A 1.414911 -1.2207e-05
2:3123147 T C 0.071845 -1.6932e-05
2:3127902 T C 0.931653 -1.4846e-05
2:3134706 A G 0.064032 7.9923e-07
2:3135690 C T 0.192110 -5.0088e-06
2:3139561 C T 0.166503 4.4908e-06
2:3145236 C T 0.449324 -1.4584e-05
2:3148785 T C 0.032176 -3.1109e-06
2:3150275 A G 0.052010 5.7193e-05
2:3152466 A G 1.578990 3.3030e-05
2:3161375 T G 0.075690 -1.5781e-05
2:3161627 T C 1.544465 2.8785e-05
2:3163738 A G 1.424505 3.1810e-05
2:3171047 A G 0.120768 -8.5405e-07
2:3172539 G A 0.138471 2.1940e-05
2:3172653 A G 1.426545 -2.7722e-05
2:3174321 C T 1.790272 -5.2829e-06
2:3175376 T C 1.819595 -6.3743e-06
2:3181841 T C 0.029551 -6.4373e-06
2:3183930 G T 1.819316 -6.4112e-06
2:3185407 C T 1.040954 -2.2784e-05
2:3190157 T C 0.078716 1.0061e-05
2:3192018 A G 0.061557 1.2813e-05
2:3206078 C T 0.071736 -1.9970e-05
2:3212481 T C 0.275902 3.3448e-06
2:3212712 C T 0.091176 1.0334e-05
2:3215844 G C 1.951804 -8.7143e-06
2:3217567 C T 0.057698 -1.1784e-06
2:3218523 C T 0.059279 -1.3268e-05
2:3220709 A G 1.014816 -1.1174e-05
2:3225829 A G 1.914212 -5.3106e-06
2:3228144 G A 0.129815 1.4435e-05
2:3228716 A C 0.990997 7.4665e-06
2:3229656 T C 0.090503 1.0348e-05
2:3236948 C T 0.152414 6.2236e-05
2:3237368 T C 0.023357 1.6293e-05
2:3251219 A G 1.018206 -1.4060e-05
2:3257538 T C 0.040509 -6.2480e-06
2:3258627 G A 1.218670 -1.2253e-05
2:3271056 T C 1.082701 -1.9704e-05
2:3277508 A G 0.030422 3.1378e-05
2:3283492 T C 0.089456 -1.3846e-06
2:3288458 A G 0.090041 -8.2877e-06
2:3291773 T C 0.717179 4.6704e-05
2:3294573 T C 0.101947 -2.9232e-06
2:3301877 C T 0.116022 1.4605e-05
2:3302962 T C 0.517807 4.4218e-05
2:3305086 A G 0.109644 1.0418e-05
2:3307494 T C 0.073766 -9.9732e-06
2:3311400 C T 0.517803 -8.6727e-06
2:3312411 C T 0.352735 -1.1024e-05
2:3312868 T C 0.159503 -5.6812e-06
2:3313428 A C 0.383969 2.2295e-05
2:3313543 C T 0.068061 -3.3086e-05
2:3316021 A G 0.162620 -3.5931e-05
2:3320010 G A 0.736867 2.7120e-05
2:3323217 A G 0.051871 2.0769e-05
2:3327016 T C 0.024574 -1.2569e-05
2:3333799 C T 0.713667 2.5622e-05
2:3338943 C T 0.557330 5.3264e-05
2:3341008 C T 0.123458 1.4065e-05
2:3341693 C A 0.084295 -1.9439e-05
2:3350342 G C 0.318638 -6.4605e-06
2:3355347 G T 0.373015 3.4628e-05
2:3356345 T C 0.257676 -2.5220e-05
2:3358120 T G 0.424930 2.5185e-05
2:3360352 C T 1.710216 2.4571e-05
2:3363111 A G 0.428901 2.8164e-05
2:3365105 C G 1.976473 -7.4391e-06
2:3366890 T C 0.145125 3.4544e-05
2:3379364 T C 0.092227 -1.3278e-05
2:3384516 A C 0.047132 9.1742e-06
2:3385026 T C 0.944936 1.9011e-06
2:3388751 T C 0.251716 1.3381e-05
2:3392075 C T 1.163848 1.6421e-05
2:3392127 T C 0.020052 2.6230e-06
2:3392295 G A 0.736772 1.2912e-06
2:3394647 T C 0.081623 6.0972e-06
2:3402324 T G 0.470685 -9.3625e-07
2:3403909 A G 0.066038 -2.1343e-05
2:3406681 C T 0.071355 -3.0441e-06
2:3411923 A G 1.163620 1.3827e-05
2:3423201 T G 1.187364 1.0120e-05
2:3424910 A G 0.023884 -1.8091e-05
2:3427851 G A 0.219714 -2.0147e-05
2:3433871 G A 0.250074 -4.5436e-06
2:3437541 T C 0.483472 -1.0006e-05
2:3448384 G C 0.071553 -1.1063e-05
2:3451507 A G 1.169175 1.2704e-06
2:3454217 G A 0.535479 -2.4523e-05
2:3454566 C T 1.053860 8.7668e-06
2:3458400 T C 0.164966 -6.2893e-06
2:3459742 G A 0.342743 1.0592e-06
2:3460660 A G 0.210089 3.0034e-05
2:3462444 G A 0.048376 6.7203e-06
2:3463493 T C 0.088542 1.1576e-05
2:3464679 T C 0.071859 -1.4818e-05
2:3468964 C T 0.223892 -1.6601e-05
2:3469412 C T 0.057171 -5.0792e-06
2:3469702 G A 0.843221 -1.6000e-05
2:3470254 G T 0.842398 -1.9063e-05
2:3472790 C T 0.080702 3.7557e-06
2:3478452 G A 0.956717 2.1780e-05
2:3481857 T G 0.734195 -7.8855e-06
2:3483554 T C 0.046054 1.2546e-05
2:3485203 C A 0.213849 5.0107e-05
2:3488502 G A 0.754380 -1.0968e-05
2:3488871 T C 0.255140 -1.6548e-05
2:3492629 C T 1.927121 7.2575e-06
2:3493043 T C 0.033087 -7.2584e-06
2:3494562 C T 0.601871 -8.6145e-06
2:3497167 A G 0.057834 1.4777e-05
2:3497661 A G 0.478906 8.0945e-06
2:3515810 T C 0.415727 -5.2863e-05
2:3521108 T C 0.040890 -9.7545e-07
2:3524229 G C 0.190526 -5.5509e-05
2:3527789 G A 0.278853 -1.8777e-05
2:3582011 G A 0.101624 5.3818e-06
2:3583542 A G 0.063726 1.6555e-06
2:3586426 A G 0.060490 4.2493e-06
2:3587395 A C 0.081286 1.2022e-05
2:3597974 C T 0.739608 -1.8313e-07
2:3599463 A G 0.348169 2.3248e-05
2:3599539 G A 0.351409 2.5011e-05
2:3606654 C G 1.639660 5.6543e-05
2:3608756 C T 0.594065 -1.8518e-05
2:3610691 C T 0.128027 -1.3792e-05
2:3619468 A G 0.512537 -5.4239e-06
2:3624303 A G 0.148191 -1.1707e-05
2:3625067 C T 0.443782 5.6646e-05
2:3626418 C T 1.465871 2.3327e-05
2:3627002 G A 0.045510 1.1272e-05
2:3628383 A C 0.236985 3.8348e-05
2:3628679 A G 0.064097 -1.4777e-05
2:3630992 G A 0.170205 -8.6337e-06
2:3632773 A G 0.363468 4.9425e-05
2:3634753 C T 1.738625 -1.3349e-05
2:3635025 G A 0.067242 -6.7767e-06
2:3641432 G T 0.211908 -5.3335e-06
2:3643387 A G 0.047176 -2.0853e-05
2:3645155 A C 0.195456 -1.9655e-05
2:3645429 T C 0.525976 -1.4300e-07
2:3647117 T C 0.216290 1.6688e-05
2:3648396 C T 1.175220 -1.9829e-05
2:3650467 T G 0.099377 -1.3849e-05
2:3653576 G A 1.236876 -9.1613e-06
2:3654684 T C 0.398643 1.2474e-05
2:3655743 T C 1.334726 -1.9451e-05
2:3658031 C T 1.426807 -4.3130e-06
2:3659918 G A 0.054027 6.1716e-06
2:3660869 A G 0.055621 1.6312e-05
2:3662002 A G 1.426872 -3.4250e-06
2:3674847 C T 1.602857 3.1018e-05
2:3677022 C T 0.309707 3.1450e-06
2:3682981 A G 0.185097 -9.7646e-06
2:3684912 T C 1.516181 1.6710e-05
2:3688739 A G 0.045680 8.3316e-06
2:3689742 A G 0.064505 -4.6265e-06
2:3690578 A G 0.056964 -3.7613e-06
2:3691548 G A 0.060626 1.2783e-05
2:3693659 T A 0.045354 1.2753e-06
2:3693775 T C 0.043419 5.6281e-06
2:3694215 C T 0.078451 3.8606e-06
2:3695045 T C 0.028898 8.0356e-06
2:3698696 C T 0.080317 -1.4238e-06
2:3703041 G A 0.201150 -5.4360e-06
2:3704240 T C 0.290386 -4.3516e-06
2:3709907 G A 0.652973 -5.4944e-05
2:3711919 T G 0.302853 -2.8596e-05
2:3714170 A G 0.030432 -9.5027e-06
2:3715015 T C 0.911856 -4.8572e-05
2:3721729 G A 0.921739 -4.6308e-05
2:3722104 A C 0.180595 -3.2201e-05
2:3722250 C T 0.438696 -1.1516e-05
2:3723319 T G 0.030768 -4.3323e-06
2:3724336 A G 0.078533 1.3322e-05
2:3725761 A G 0.074776 6.3383e-06
2:3727000 G A 0.418766 3.0624e-06
2:3728210 G C 0.025560 1.0891e-05
2:3729254 T C 0.379458 -1.4731e-05
2:3739778 C T 0.117372 -3.3067e-05
2:3742156 A G 0.560488 -7.8575e-06
2:3750751 A G 0.102175 -1.0093e-05
2:3759330 C T 0.067228 -1.9339e-05
2:3763411 A C 0.588258 -3.3173e-05
2:3764156 G A 0.076197 7.0864e-06
2:3765496 C T 0.057001 -1.7050e-05
2:3772909 A G 0.118565 -2.9961e-05
2:3774226 A C 0.069472 -2.8321e-05
2:3774258 C T 0.367099 1.4308e-07
2:3775158 T C 0.043028 9.6058e-06
2:3778858 G T 1.749029 -3.0867e-05
2:3781312 A G 0.620005 1.2442e-05
2:3781643 A G 1.170555 7.2825e-06
2:3781891 G A 0.584936 2.0599e-06
2:3782431 G A 0.221056 -3.4367e-06
2:3786430 A G 0.365739 7.8892e-06
2:3792530 C T 0.111399 -8.5714e-06
2:3794696 T C 1.066480 7.7807e-06
2:3795759 C T 0.095402 -1.6174e-05
2:3796922 G A 0.198733 -2.1452e-05
2:3800383 T C 1.028436 2.1952e-06
2:3801072 T C 0.034685 3.1727e-05
2:3804197 A G 0.230593 -2.2890e-05
2:3808984 C T 0.045959 5.7215e-06
2:3809418 C T 0.564024 6.5457e-06
2:3810930 A G 0.044847 -3.5663e-05
2:3812539 G T 1.425212 -4.1143e-05
2:3816872 G A 0.040849 -8.5832e-06
2:3816957 A G 0.098775 2.3420e-05
2:3817635 G A 0.685901 -2.4875e-05
2:3818194 C T 0.249149 -2.9893e-05
2:3819158 T C 0.026260 -1.6543e-06
2:3819749 G A 0.222705 -1.3550e-05
2:3820185 C T 0.030796 1.4886e-05
2:3820672 T C 0.933034 -6.1457e-05
2:3821909 A G 0.121377 2.0208e-06
2:3826324 T C 0.702135 -4.0480e-05
2:3826965 A G 0.456158 -1.3772e-05
2:3827475 A C 0.057267 1.7024e-05
2:3833609 T G 0.037119 -4.2737e-05
2:3834537 G A 0.032210 9.5646e-06
2:3848972 C A 0.146413 -2.0301e-05
2:3852663 A G 0.373556 3.4384e-05
2:3856843 A G 0.087906 8.2431e-06
2:3870281 G A 0.297192 -5.5595e-05
2:3874837 A G 0.488300 -2.5034e-05
2:3875115 A G 0.079906 -1.0296e-06
2:3878640 T C 0.054503 4.5740e-05
2:3879760 C T 0.687866 -2.9410e-05
2:3880179 C T 0.172014 -1.6867e-05
2:3881891 C T 1.234669 -1.5916e-05
2:3883130 A G 0.023445 1.8159e-05
2:3888481 T C 0.043820 3.2285e-05
2:3892465 T G 0.222022 6.4470e-06
2:3892801 G A 1.116318 4.5378e-05
2:3894545 A G 0.096399 -2.0385e-05
2:3895117 A G 0.228427 1.2833e-05
2:3896365 A G 0.385842 -3.8144e-05
2:3896509 A G 0.088287 1.1811e-05
2:3898745 G A 0.565574 1.8352e-05
2:3903993 G A 0.187439 -9.5741e-06
2:3906691 C T 1.302333 3.5229e-05
2:3912856 T C 0.100380 1.5250e-05
2:3913680 T C 0.268334 -8.1029e-06
2:3913856 C T 0.249248 2.6655e-05
2:3914727 C G 0.149606 2.4571e-05
2:3915698 G A 0.027399 -5.9521e-08
2:3916161 C T 0.453815 -1.0680e-05
2:3920685 A C 0.225095 4.8300e-06
2:3921722 A G 1.878994 -1.9445e-05
2:3922066 T C 0.713334 -6.6257e-06
2:3922949 G A 0.075197 -2.1790e-05
2:3923606 T C 0.913563 -9.3723e-06
2:3950071 C T 1.661735 -2.0840e-05
2:3960947 C T 1.046367 -2.3021e-05
2:3961262 T C 0.129370 2.0031e-05
2:3961425 C A 0.203867 2.0098e-06
2:3963060 A G 0.443401 -3.0779e-05
2:3963163 T G 0.404582 3.5396e-06
2:3964932 C T 0.202844 4.5363e-06
2:3967221 C G 0.204537 9.3065e-07
2:3971145 T G 0.633601 -2.9180e-05
2:3975789 A G 0.296757 -3.8583e-05
2:3978635 G T 0.620389 -4.2963e-05
2:3993741 C T 1.836319 -6.1762e-06
2:3996533 G A 1.247079 -4.8703e-05
2:3997775 A G 0.478097 -2.5177e-05
2:3998683 A G 0.098588 -5.9142e-06
2:4000619 C T 0.023353 1.9634e-05
2:4001789 T G 0.029317 4.5956e-06
2:4004899 C A 0.187946 -1.7290e-06
2:4005220 G T 0.022384 9.2367e-06
2:4008978 T C 0.032730 7.6609e-06
2:4011444 T C 0.570313 -3.8979e-05
2:4012292 C G 0.355703 -2.2385e-05
2:4013154 G C 0.088443 1.2047e-05
2:4014874 A C 1.145788 -5.6570e-05
2:4020726 G A 0.780450 5.9569e-07
2:4025499 A G 0.223841 -2.6765e-05
2:4026699 C T 0.614844 -9.1607e-06
2:4027347 C T 0.083503 -2.3491e-05
2:4031340 A G 0.053894 9.1351e-06
2:4033205 C T 0.036636 7.2206e-06
2:4043620 C T 0.808998 -1.9637e-05
2:4046192 T C 0.095715 1.6529e-05
2:4047480 G A 0.046251 -6.6137e-06
2:4048226 T G 0.045449 -1.8024e-05
2:4055303 T C 0.966906 3.8847e-06
2:4055332 G A 0.582495 -1.5060e-06
2:4056950 A G 0.059745 4.3327e-06
2:4057452 C T 0.046618 -1.0005e-05
2:4057484 A G 0.043623 2.7089e-05
2:4069926 A G 0.450395 -1.1966e-05
2:4072803 T C 1.032139 3.7054e-06
2:4090461 A G 0.068520 1.2983e-05
2:4092186 A G 0.037469 5.3543e-06
2:4095876 C A 0.640350 -9.4736e-06
2:4097652 C G 0.035957 7.4673e-06
2:4101546 A G 0.044283 2.4237e-05
2:4103040 T C 0.147287 -4.2454e-06
2:4107490 C T 0.074215 -3.3319e-05
2:4113038 C T 0.090422 -1.5264e-06
2:4113703 C T 0.133708 -3.2480e-05
2:4121062 T C 0.046724 -3.3993e-05
2:4130101 T C 0.188299 3.2203e-05
2:4132163 A C 0.054244 9.7102e-06
2:4133394 T C 0.053265 3.4834e-06
2:4135981 T C 0.960735 -7.5023e-06
2:4137152 T C 0.058450 -1.4566e-05
2:4141590 C A 0.142041 -1.9243e-05
2:4143503 A G 0.051501 1.1728e-06
2:4149434 G T 1.860563 -1.7150e-06
2:4150068 C T 0.676296 9.5587e-06
2:4150461 G A 0.514968 -7.2142e-06
2:4150949 G T 0.066936 -1.2610e-05
2:4152765 T C 0.083891 -2.0110e-05
2:4153839 G T 0.086403 5.7643e-06
2:4158104 A G 0.156820 -1.2018e-06
2:4159158 G A 0.715714 -6.5626e-07
2:4161728 C G 0.052956 -1.0546e-05
2:4162181 A G 0.185365 -4.0783e-06
2:4168017 T A 0.063947 1.2476e-05
2:4172681 G A 0.685017 2.3532e-06
2:4173466 T G 0.072641 -1.8587e-05
2:4176881 G T 0.158721 -2.2186e-06
2:4179720 A G 0.433321 -5.2957e-06
2:4181008 A G 0.051293 -3.2283e-05
2:4186085 T G 1.104976 6.5019e-05
2:4191043 T C 0.894276 7.8285e-07
2:4198741 G T 1.091615 3.6517e-05
2:4200375 C T 0.729619 3.5337e-05
2:4201284 T C 0.335974 -4.8164e-06
2:4212452 A G 0.231215 -1.5385e-06
2:4228747 G T 0.397456 -1.2852e-05
2:4242751 T C 1.757144 1.8834e-06
2:4242874 A G 0.081239 -1.3323e-05
2:4245207 C T 1.834704 7.4531e-07
2:4246714 G A 0.090938 -7.9706e-06
2:4254654 T C 0.088633 -2.8193e-07
2:4254974 G A 0.093737 -6.1018e-06
2:4257072 G A 0.079899 -9.4224e-06
2:4262746 A T 0.039101 -1.0069e-05
2:4270392 G A 0.102579 -8.4665e-06
2:4272027 A G 0.073385 -3.4938e-05
2:4274659 G A 0.039683 -8.9588e-06
2:4279026 T C 0.071631 4.1524e-06
2:4279939 T G 0.124777 3.7080e-06
2:4280385 T C 1.132579 1.6213e-05
2:4282214 G T 0.131332 8.7353e-06
2:4282547 G T 0.104120 1.2899e-05
2:4283731 T C 0.060068 -1.1144e-05
2:4283862 A G 0.168907 2.2726e-05
2:4289810 A C 0.174190 1.1997e-05
2:4290344 G A 0.376544 1.6457e-05
2:4291164 T C 0.056410 -2.7140e-06
2:4293383 T C 0.054968 3.3274e-06
2:4293615 T C 0.097830 -1.2977e-05
2:4294249 G A 0.215233 1.7163e-05
2:4294337 G T 0.375412 1.8065e-05
2:4310848 C T 0.372672 -2.4799e-05
2:4311020 A G 0.682015 -1.1816e-05
2:4311939 T C 0.482047 -2.9595e-05
2:4311997 T C 0.036266 7.8127e-07
2:4313449 G T 0.060908 1.6367e-06
2:4315039 A G 0.113908 1.2644e-05
2:4317553 T C 0.057171 4.2072e-06
2:4318976 C T 0.265485 -4.0617e-06
2:4323188 A C 0.358341 -1.1371e-05
2:4324463 T C 0.037476 9.0115e-06
2:4327487 G A 0.044024 -2.1727e-05
2:4338128 G A 1.130359 -3.5383e-05
2:4341555 A C 1.126548 -5.2876e-05
2:4344507 T C 0.042226 6.7363e-06
2:4369210 G A 0.119286 5.2366e-05
2:4372625 T G 0.035069 6.0005e-06
2:4373340 T G 0.066657 -8.5947e-06
2:4376511 C T 0.499913 -1.7231e-05
2:4394440 C T 0.231259 -1.3568e-05
2:4397721 T C 0.071607 1.0025e-06
2:4399429 G C 0.272594 1.7167e-06
2:4402719 C A 0.571877 -1.0092e-05
2:4404065 G A 1.107105 -1.9667e-05
2:4408236 T G 0.042862 -1.6518e-06
2:4409558 T C 0.574298 -2.8423e-05
2:4410498 G A 0.123747 -1.0296e-05
2:4414027 A G 0.391700 -2.4575e-05
2:4418244 G A 0.183917 -9.4955e-06
2:4418520 A G 0.220468 -1.2013e-05
2:4420099 G A 1.373426 1.9466e-05
2:4420588 T A 0.047570 -1.2952e-06
2:4425982 C T 0.042066 2.9180e-05
2:4434390 G A 0.025315 9.3140e-06
2:4438042 T C 0.045333 4.2471e-06
2:4439688 A G 0.154111 -7.4913e-06
2:4441520 T C 0.049008 5.1026e-06
2:4443811 T C 0.021558 -2.8626e-06
2:4451971 T G 0.168318 -5.0806e-06
2:4460643 T C 0.969490 -1.2608e-05
2:4462584 C T 0.208698 4.8699e-06
2:4464933 G A 0.112055 -1.7528e-06
2:4471956 G A 0.929678 -2.9141e-05
2:4474153 C T 0.152550 -2.4263e-05
2:4476883 A G 1.429319 -1.7341e-06
2:4477142 T C 0.069843 -1.5448e-05
2:4477180 G A 0.899695 5.3943e-06
2:4477476 T C 0.151353 1.6494e-05
2:4478023 C T 0.089143 6.0280e-06
2:4485192 C T 0.471297 2.0863e-05
2:4489164 G A 0.647068 1.4001e-05
2:4493374 T C 1.482952 4.6674e-06
2:4494928 C T 0.135313 -1.0826e-05
2:4502947 T C 0.024656 -1.3652e-05
2:4502958 G T 1.476342 5.0704e-06
2:4504483 G A 0.059082 -3.4912e-05
2:4511259 T C 0.072270 -2.5400e-05
2:4516020 G A 0.088032 -1.7738e-06
2:4516264 A C 0.071362 5.6999e-06
2:4516293 T C 0.251322 -8.5707e-06
2:4540319 G A 0.417933 -2.6131e-05
2:4546845 G T 0.148803 -2.4369e-06
2:4547146 A G 0.044667 3.6118e-07
2:4548958 A C 1.245630 7.6902e-06
2:4557817 A G 0.306055 1.3360e-05
2:4569789 T C 0.064195 9.9879e-06
2:4569929 T C 0.205543 3.3981e-05
2:4571200 T C 0.022820 6.8738e-06
2:4571266 G A 0.192158 -2.2557e-06
2:4575604 A G 0.053625 -7.6632e-06
2:4577817 T G 0.030252 3.2959e-06
2:4577995 T C 0.178684 -1.5473e-05
2:4579907 T G 1.291321 6.3351e-06
2:4580385 C T 0.094440 1.4315e-05
2:4581873 C T 0.214974 5.7913e-06
2:4582404 A G 0.038952 -1.7910e-06
2:4582448 C G 0.241170 -1.9457e-05
2:4584050 C T 0.020810 1.3431e-05
2:4598387 G A 1.281359 -1.1080e-06
2:4602685 C G 0.067299 4.7017e-06
2:4608276 G A 0.460496 -7.6426e-06
2:4608698 C A 1.536757 7.3053e-06
2:4617571 A G 0.386159 1.1622e-05
2:4619199 T G 1.942587 -6.9022e-06
2:4619995 G A 0.074653 -7.7155e-06
2:4640655 A G 0.050328 1.8905e-05
2:4640835 G A 0.986683 2.9283e-06
2:4641827 G A 1.541143 -2.7720e-06
2:4646386 A C 0.021283 7.0558e-06
2:4650529 C A 1.035161 -8.8698e-07
2:4652574 G C 0.117345 -1.2187e-05
2:4654356 C A 0.343406 -4.3128e-06
2:4656639 T G 0.118528 -1.5778e-05
2:4656873 A G 0.178317 1.8768e-05
2:4659385 C T 0.213852 9.7445e-06
2:4665297 T C 0.032924 -1.1553e-05
2:4665459 A G 0.293445 -2.3429e-06
2:4665789 A G 0.070098 7.3153e-06
2:4666709 C T 0.073416 2.0213e-06
2:4666772 A G 0.108828 -4.0454e-06
2:4676840 T C 0.029861 1.4031e-06
2:4684425 C T 0.411022 3.0685e-06
2:4700870 A G 0.062275 1.1355e-05
2:4714975 T C 0.210017 -9.1423e-06
2:4718647 C T 0.118885 -1.4356e-05
2:4718907 T C 1.629559 -2.5679e-05
2:4731202 T C 0.181231 -4.2146e-06
2:4731261 G T 1.228784 -1.2031e-05
2:4741278 G A 0.031989 5.2344e-06
2:4749593 G A 0.031557 6.4004e-06
2:4752417 G A 0.476839 2.5851e-05
2:4753542 T C 0.128058 -3.5874e-06
2:4753673 C A 1.555398 -2.5670e-05
2:4755746 A G 0.070992 -2.7584e-06
2:4758795 G A 0.145614 1.5551e-05
2:4762312 C T 0.085434 6.8639e-06
2:4767683 C A 0.148181 5.7467e-06
2:4767895 A G 0.367201 -2.6560e-05
2:4774401 C T 1.892396 3.8146e-06
2:4775782 C T 0.033995 -1.2597e-05
2:4776763 T G 0.728038 -1.7652e-05
2:4777547 T C 0.242523 -7.8109e-06
2:4798209 C G 0.184277 1.4363e-05
2:4798419 T C 0.034219 5.9990e-06
2:4801116 G C 0.040777 -6.5522e-07
2:4804190 G A 0.126613 -9.6807e-06
2:4804430 C T 0.072865 -1.5321e-05
2:4807737 C T 0.413833 -6.7376e-06
2:4810182 T C 0.291093 7.6958e-06
2:4815515 T C 0.061098 2.8220e-06
2:4818674 G A 0.393608 9.0936e-06
2:4821442 C T 0.239416 5.7306e-07
2:4821951 A G 0.719011 -5.0697e-06
2:4823625 C T 0.665753 -3.9956e-06
2:4827824 G A 1.379050 1.8199e-06
2:4830547 C T 1.882346 5.4620e-06
2:4831761 C A 0.037388 2.3528e-05
2:4837893 T C 0.117073 -1.4078e-05
2:4845377 T C 1.288489 5.4644e-06
2:4845931 C T 0.049661 2.3289e-05
2:4854307 T G 0.050137 -1.4779e-05
2:4863947 G A 0.754189 -1.5542e-05
2:4869541 A G 0.084370 3.1154e-06
2:4870334 G T 0.039047 -4.5779e-06
2:4876887 T C 0.052075 -3.0094e-05
2:4884817 A G 0.091799 -5.7217e-06
2:4890753 T C 0.049410 1.0897e-05
2:4897214 T C 0.071090 -1.2328e-05
2:4897947 T G 0.355832 -1.0145e-06
2:4904343 C T 0.031775 -1.9562e-06
2:4905952 T C 0.037085 -1.0476e-05
2:4906765 T C 0.777199 9.8123e-06
2:4907985 A C 0.404956 -1.9057e-05
2:4911160 G A 0.072440 -2.8806e-06
2:4914750 C A 0.022078 -1.9280e-05
2:4915272 C T 0.395801 -1.7428e-05
2:4918069 T C 0.068697 -1.6342e-05
2:4921182 G A 0.026468 4.2285e-06
2:4921444 A G 0.024482 -1.7223e-05
2:4922603 G A 0.588859 -1.5438e-07
2:4934273 A C 1.017689 -1.6286e-05
2:4939414 C T 0.035195 5.7020e-06
2:4944510 T C 0.047747 7.3335e-06
2:4949915 C T 1.284606 8.2475e-07
2:4951850 T C 0.391003 5.2858e-06
2:4951900 T C 1.752435 1.6596e-05
2:4959149 A G 0.536407 2.0191e-05
2:4960266 T C 0.434834 1.7345e-06
2:4963369 T C 1.877855 -6.1520e-06
2:4971858 A G 0.442905 -2.0455e-05
2:4972909 C T 0.311369 8.2714e-06
2:4973678 G C 1.846117 -1.5616e-05
2:4974397 A G 1.017638 -2.6782e-05
2:4974948 C G 0.383718 -9.8648e-06
2:4981785 A G 1.336596 -1.7643e-05
2:4984389 G A 0.388518 1.0107e-05
2:4990233 C G 0.081463 -8.2849e-06
2:4991533 G A 0.072107 5.3882e-07
2:4997979 G A 0.174642 1.6545e-06
2:5003941 C T 0.025376 -2.4475e-06
2:5168312 A C 1.863490 7.5944e-06
2:5169466 T G 0.031380 -1.3285e-05
2:5172445 G A 1.866173 4.7714e-06
2:5173889 A G 0.163144 -8.4875e-06
2:5181086 T C 0.135510 -2.0019e-05
2:5184041 G C 0.054071 6.2468e-06
2:5193083 T C 0.063471 3.2856e-06
2:5195899 C T 0.149956 -1.0409e-05
2:5196902 C T 1.440036 4.9336e-05
2:5199067 G A 0.021548 -2.4580e-06
2:5214256 G A 0.149109 -3.4576e-06
2:5222727 G T 0.438907 -1.1600e-05
2:5224650 T C 0.068299 -4.0460e-07
2:5226917 C A 0.029296 1.1587e-05
2:5229906 A G 0.075044 -6.8024e-06
2:5235127 G A 0.024724 -3.9213e-06
2:5237563 C T 0.560559 1.0910e-05
2:5253759 A G 0.617452 -1.0475e-06
2:5256677 A G 0.348737 -8.0167e-07
2:5257206 A G 0.573451 1.1697e-05
2:5263798 T C 0.230518 2.3916e-05
2:5268314 A G 0.640098 -6.3782e-06
2:5269417 T C 0.938416 -3.0102e-05
2:5269823 A G 1.402345 1.8368e-05
2:5270432 C T 0.082952 9.2475e-07
2:5271928 T C 1.512731 -5.7755e-06
2:5274305 G A 0.051324 1.2520e-05
2:5274577 C T 0.022221 7.8443e-06
2:5276851 C T 0.154213 2.7377e-05
2:5285598 C T 1.229651 -2.9018e-05
2:5289020 A G 0.150670 2.9218e-05
2:5291615 T C 0.053942 1.1072e-05
2:5294800 T C 0.237838 -1.5760e-05
2:5295557 T C 0.330415 -2.5160e-05
2:5300104 A G 0.284453 4.8637e-05
2:5300804 C A 0.077941 -1.6046e-05
2:5304015 T C 0.474078 -4.5595e-06
2:5313758 A G 0.043582 -3.0956e-05
2:5314231 T C 0.087695 1.9953e-05
2:5326086 G T 0.051113 4.9814e-06
2:5326155 C T 0.127823 -9.2626e-06
2:5326353 C G 0.062526 -1.1139e-05
2:5328561 C T 0.239382 -4.2691e-05
2:5331712 A G 0.840508 2.1154e-05
2:5340502 A G 1.020127 -1.7863e-05
2:5342872 C A 0.062040 -8.6118e-06
2:5343966 A C 0.138689 -8.0819e-06
2:5345278 C T 0.293955 -3.2387e-05
2:5345732 G A 0.688073 6.2676e-06
2:5347350 A C 0.069805 4.1709e-06
2:5349128 A C 0.060014 2.5051e-06
2:5361397 A G 1.005028 4.7559e-06
2:5366941 A G 0.194558 2.0438e-05
2:5372402 C T 0.244505 -7.3252e-06
2:5377647 T G 0.093516 -1.2080e-05
2:5379187 G A 0.040907 -5.5286e-06
2:5383434 T C 0.065841 1.3824e-06
2:5389987 G A 0.494834 -4.5854e-06
2:5405655 T C 0.089636 1.1473e-05
2:5416391 T C 0.060874 2.4263e-06
2:5429279 A G 1.221145 2.5815e-06
2:5431749 G A 0.861869 2.6972e-06
2:5435198 G T 0.180582 -1.6169e-05
2:5451280 G A 0.994502 2.2002e-05
2:5455596 A G 0.047700 2.6789e-06
2:5464479 C T 0.380634 -1.2365e-05
2:5467812 G A 0.143799 -1.8232e-07
2:5475784 T C 0.699350 8.2010e-06
2:5476411 C A 1.172011 1.3119e-05
2:5478043 G A 0.088793 1.5417e-05
2:5483977 T C 0.021028 -6.8962e-06
2:5484355 C A 0.330650 4.3661e-06
2:5488456 A G 0.746570 1.1324e-05
2:5488519 T C 0.339431 2.6078e-05
2:5490556 A G 0.076591 3.0826e-05
2:5492584 A G 0.049937 7.9174e-07
2:5494291 G A 0.996077 -2.0167e-05
2:5500302 A G 0.867737 1.2614e-05
2:5504114 C T 0.025189 -3.4705e-06
2:5505600 T C 0.056141 -4.0159e-06
2:5505725 A G 0.037922 8.6317e-06
2:5506827 G C 0.169043 1.3472e-05
2:5509885 G C 0.033036 1.9764e-05
2:5516667 T C 1.095192 -4.4243e-05
2:5522223 C T 0.289950 -1.1705e-05
2:5528414 G C 0.287220 -1.8833e-05
2:5528755 G A 0.048400 -1.6972e-06
2:5529462 A G 1.827602 -5.8913e-06
2:5530536 T C 0.117964 1.4862e-05
2:5532384 G C 0.066864 6.3052e-06
2:5532793 C T 1.289406 -2.5686e-05
2:5538237 C T 0.104113 5.6448e-07
2:5541674 T C 1.205798 -3.2248e-05
2:5546290 G A 0.811854 -1.9823e-05
2:5553280 T C 0.182533 1.1156e-06
2:5554466 C T 0.071505 -2.2974e-05
2:5558511 A G 0.027311 -5.5605e-06
2:5558751 T C 0.107336 -3.1396e-06
2:5559013 G T 0.579602 3.0882e-06
2:5560145 A G 0.065164 1.6609e-05
2:5560403 C T 0.471430 -1.0386e-05
2:5564382 G A 0.649400 -6.9954e-07
2:5565530 G T 0.080266 5.3127e-06
2:5573939 A G 0.356703 -2.4513e-05
2:5576598 A G 0.081069 -1.8625e-05
2:5579202 C T 0.737299 3.2912e-06
2:5580431 G T 0.027263 1.2908e-05
2:5583563 A G 0.133368 2.9382e-06
2:5583743 T C 0.041284 1.0047e-05
2:5588753 C T 0.396939 8.8451e-06
2:5592022 G A 0.575610 -5.2630e-06
2:5593302 G A 1.003937 7.5226e-07
2:5593978 A G 1.048444 1.7611e-06
2:5594237 A G 0.073871 -2.4845e-05
2:5598966 A G 0.150184 -7.8451e-06
2:5600812 T C 1.335960 2.7847e-05
2:5601520 T C 0.121006 1.9590e-05
2:5604584 A G 0.379811 -3.1146e-05
2:5610080 A G 0.698327 1.4183e-05
2:5611821 T C 0.783724 8.0098e-06
2:5615785 T C 0.763624 2.0597e-06
2:5617698 C T 0.168485 -2.4297e-06
2:5619127 G A 0.459853 -1.6294e-06
2:5620016 T G 0.048012 1.6354e-05
2:5623627 A G 1.848664 -1.0404e-06
2:5623698 C T 0.999004 -2.6237e-06
2:5625500 A G 1.446818 -1.7741e-05
2:5632158 C T 1.729959 -1.2842e-05
2:5633626 T C 0.268858 7.5478e-06
2:5633972 C T 0.482822 1.7573e-05
2:5641415 C G 0.070036 4.8962e-06
2:5643356 G A 0.056916 -1.7712e-06
2:5645379 T C 1.237379 -4.6672e-05
2:5649197 T G 0.027722 2.1900e-05
2:5651543 A G 0.438720 -1.7053e-05
2:5657979 G A 1.776434 -1.2728e-05
2:5661180 A G 0.029368 -1.1065e-05
2:5662656 G A 0.246793 3.7542e-05
2:5663939 A C 1.766691 -7.0172e-06
2:5669156 A C 0.099431 -6.8209e-06
2:5671184 C G 1.516916 -3.6553e-05
2:5673059 T C 0.020175 4.8405e-06
2:5675190 A G 0.206430 1.3904e-05
2:5677914 T G 0.107723 2.0685e-05
2:5680539 A C 1.287448 6.6157e-06
2:5682733 C A 0.262867 -2.4685e-06
2:5689487 C T 1.471814 2.6366e-05
2:5693758 A G 0.026213 -3.1880e-05
2:5693834 T C 0.201501 3.8792e-05
2:5696463 T C 0.102726 8.7151e-06
2:5696607 T G 0.065902 -2.9876e-06
2:5702577 T C 1.246140 -3.0670e-05
2:5708764 C A 0.125130 -4.5894e-05
2:5710830 T C 0.020253 2.5232e-06
2:5713809 C T 0.102729 4.9219e-06
2:5726422 C A 0.039040 -1.8166e-05
2:5727492 G A 0.927614 -2.7397e-05
2:5727922 A G 0.047577 -1.2386e-05
2:5728210 T C 0.103610 1.0513e-05
2:5730904 T C 0.034294 1.4807e-05
2:5731318 A G 0.028861 1.8255e-06
2:5735551 C T 0.350029 1.3812e-05
2:5738770 T C 0.333761 -1.6625e-06
2:5739987 T C 0.071005 2.7685e-06
2:5741195 A G 0.022602 3.5819e-06
2:5742328 G A 0.432114 -6.7272e-06
2:5745390 C G 0.158153 2.8741e-05
2:5747177 G T 0.259610 9.5277e-06
2:5755801 G A 0.098000 -9.2578e-06
2:5760123 A G 0.297865 -1.7812e-05
2:5760220 C T 0.139243 8.7568e-06
2:5763118 T G 0.276423 3.4193e-06
2:5766748 C T 0.134919 9.3732e-06
2:5787454 A G 0.091816 -1.5363e-06
2:5799068 T C 0.042260 -1.1028e-05
2:5802718 G C 0.206104 -4.5835e-06
2:5804661 T C 0.114132 -4.7360e-06
2:5808535 C T 0.471838 2.5104e-05
2:5813397 T G 0.345398 1.1478e-05
2:5814947 T G 0.359184 1.0525e-05
2:5819517 T C 1.169019 7.7531e-06
2:5819725 T C 0.132477 2.0288e-05
2:5824060 A G 0.032084 3.2430e-06
2:5829114 G A 1.134113 1.0724e-05
2:5830599 A C 0.347159 9.0971e-06
2:5831892 T C 0.197346 1.4301e-05
2:5839811 C T 0.320056 -1.2570e-05
2:5840143 A G 0.048390 -1.8014e-05
2:5842624 T C 0.093696 -3.3107e-05
2:5845050 C T 0.832450 -1.5097e-05
2:5847746 A C 0.126467 -6.8888e-06
2:5848572 G A 0.298875 1.1976e-05
2:5855171 G A 0.102505 -9.4916e-06
2:5859264 A G 0.114938 5.6078e-06
2:5860129 T C 0.094811 3.7278e-05
2:5864849 A G 0.826745 -7.8610e-06
2:5870314 A G 0.098867 1.8802e-07
2:5870698 A G 0.550435 2.2838e-06
2:5874301 A G 0.275899 -8.9996e-06
2:5878122 C T 0.049515 9.5305e-06
2:5882563 A G 0.049304 1.2411e-05
2:5890171 T C 0.565061 -2.2310e-05
2:5892202 G A 0.244719 -3.6765e-06
2:5892478 T C 0.034559 2.4813e-05
2:5892725 A G 0.020545 -3.1106e-06
2:5895032 G A 0.093662 2.4895e-05
2:5907880 C T 0.085380 8.1654e-06
2:5909120 C T 0.088657 -1.7322e-05
2:5910032 G T 0.029956 1.1968e-06
2:5913608 A G 0.050147 3.3013e-05
2:5918323 A G 1.307589 -1.1042e-05
2:5918416 T C 0.070268 -1.6957e-07
2:5925806 G A 0.578283 2.2852e-05
2:5928041 T C 1.890662 -2.1321e-06
2:5943436 A G 0.053401 8.9863e-06
2:5958548 G A 0.474731 -1.4398e-05
2:5958774 G A 1.729109 1.7772e-05
2:5968812 T C 0.086383 1.7008e-05
2:5975034 A G 0.913859 1.8252e-05
2:5980856 T C 0.038041 -8.0961e-06
2:5983793 A G 0.144224 -2.0911e-05
2:5985174 A G 0.871014 1.5409e-06
2:5989177 C T 0.127891 5.0607e-05
2:5989536 T G 0.288397 -4.6796e-05
2:5990888 A G 1.278833 -2.5111e-06
2:5991750 T C 0.074198 -7.7627e-06
2:5991798 C T 0.149623 5.3130e-06
2:5991969 T C 0.810086 -8.0876e-06
2:5992014 T C 0.086342 -2.1993e-05
2:5992517 T G 0.152849 2.3493e-06
2:5994210 G A 0.153390 1.9158e-06
2:5995168 T C 0.125664 2.3277e-05
2:5995326 T C 0.092961 -1.9266e-05
2:6002055 G T 0.029344 1.6362e-05
2:6002709 C T 0.685064 -5.9847e-06
2:6003411 C T 0.111484 -4.1424e-08
2:6005453 T G 0.149375 2.0928e-05
2:6008310 C T 0.185882 -2.5559e-05
2:6009457 G A 1.142085 -1.3612e-05
2:6009946 A C 0.093444 -8.8200e-06
2:6017618 A G 0.893650 1.6678e-05
2:6019045 G A 0.086451 3.0424e-05
2:6027046 G A 0.235329 2.5686e-05
2:6027601 G A 0.094597 3.0640e-05
2:6028134 A G 1.967555 -3.1734e-06
2:6039191 T C 0.752180 1.3308e-05
2:6042843 C T 0.980128 3.2692e-05
2:6045544 A G 0.134177 -8.6319e-06
2:6051284 C T 0.071760 7.9878e-08
2:6052751 A G 1.711280 -1.4705e-05
2:6061425 T C 0.025131 -1.5579e-05
2:6061966 G A 0.348628 -5.7948e-06
2:6062558 T C 0.022809 -1.9682e-06
2:6066695 G T 1.706415 -5.7301e-05
2:6068452 T C 0.278935 3.1525e-06
2:6070184 A T 0.047315 9.2893e-06
2:6077392 A G 0.311706 5.3053e-05
2:6077613 A G 0.180048 -2.9660e-05
2:6079938 G A 0.424957 6.7881e-06
2:6083765 A C 0.052979 -1.1324e-05
2:6083982 A G 0.075309 -7.1235e-06
2:6084591 T G 0.139855 -4.8448e-06
2:6085229 G A 0.897098 -1.0787e-05
2:6091222 A C 0.515763 2.4812e-06
2:6107766 A G 0.923501 -9.5805e-06
2:6112516 T C 0.182380 -1.4754e-05
2:6117767 G T 0.066558 1.5379e-05
2:6123492 C T 0.945708 -2.1209e-05
2:6125140 A G 0.145873 -3.7833e-06
2:6129307 C T 0.080385 -7.4688e-06
2:6134940 C T 0.107417 -8.2378e-06
2:6136219 C T 1.130295 -5.1142e-06
2:6136642 A G 0.162794 1.3990e-05
2:6140628 G A 0.642753 -3.9475e-06
2:6142126 G A 0.440450 1.5038e-05
2:6145818 C T 0.046843 -2.8742e-05
2:6147978 T C 0.056716 4.6476e-06
2:6149424 C T 0.097942 -5.5887e-06
2:6159942 C T 0.873374 -4.6094e-08
2:6160591 A G 0.551625 1.2474e-05
2:6161710 G A 0.171919 -2.4873e-06
2:6165562 A C 0.310706 -1.6553e-05
2:6176623 T C 0.078981 -3.8004e-07
2:6178626 T C 0.041417 -5.4777e-06
2:6187107 A G 1.910030 1.0776e-05
2:6195847 C T 0.587394 4.7604e-06
2:6199008 A G 0.040648 -1.4512e-05
2:6220141 C T 0.047132 -8.1346e-06
2:6225630 G C 0.052095 1.1717e-06
2:6228073 G A 0.593130 3.0016e-05
2:6231750 G T 0.628059 1.9668e-05
2:6232274 T C 0.150758 -1.3478e-05
2:6241968 A G 0.077672 1.6432e-05
2:6246380 T C 0.586201 6.6308e-06
2:6248166 A G 0.119840 -2.5756e-05
2:6249528 G C 0.129860 -1.2451e-05
2:6251750 T C 0.028392 -7.8737e-06
2:6251852 A G 0.095722 1.6754e-05
2:6252585 G A 0.297617 -3.6826e-05
2:6253275 A G 0.030962 -4.5536e-06
2:6255313 A C 0.163664 1.7929e-05
2:6287205 C T 0.077679 -1.0689e-05
2:6292719 T C 0.176495 -1.9579e-05
2:6297801 A G 0.110868 -1.4367e-06
2:6303494 T C 0.068867 8.8170e-06
2:6303572 T G 0.084853 9.2677e-06
2:6304638 G A 0.240690 -1.0515e-05
2:6306096 G T 0.052561 -1.0747e-05
2:6308030 C T 0.047536 -1.4910e-05
2:6319373 G A 0.365865 -4.2800e-06
2:6322348 A G 0.025947 2.6374e-05
2:6329601 C T 0.262694 4.2993e-06
2:6330186 C T 0.059646 -6.6891e-06
2:6333398 A G 0.077176 -2.3911e-06
2:6339374 G A 0.025631 -4.7027e-06
2:6346506 A C 0.397983 5.0026e-06
2:6347524 T C 0.039152 7.3593e-08
2:6352721 C G 0.496401 3.0632e-05
2:6357931 C T 0.139875 5.1632e-06
2:6363082 C T 0.718654 1.8799e-05
2:6364866 G A 0.505628 8.2058e-05
2:6366418 C T 0.341556 -1.4194e-05
2:6371700 A G 0.247177 2.1642e-05
2:6373049 C T 0.472742 -3.4287e-05
2:6375704 A G 1.035059 -2.2014e-06
2:6376082 A G 0.086865 2.7035e-05
2:6389676 G A 1.547630 1.9722e-05
2:6389710 T C 0.207399 -8.6455e-06
2:6395990 G A 1.587707 2.5567e-05
2:6396842 A C 0.207189 -9.8182e-06
2:6399104 C T 0.439886 4.5766e-05
2:6411056 T C 0.065797 -4.7150e-06
2:6419939 G A 1.604699 1.2411e-05
2:6421045 A G 1.072409 -8.3641e-06
2:6421280 T C 1.783968 2.0785e-05
2:6421388 G A 1.339734 1.0275e-05
2:6422321 C T 0.264802 -2.3620e-06
2:6429008 A G 0.169291 1.1754e-05
2:6431112 C T 0.201467 -2.5712e-06
2:6438016 C T 0.145237 1.3527e-05
2:6438180 G A 0.071223 -1.1691e-05
2:6438598 G T 1.168040 1.1446e-05
2:6440370 C T 1.217483 -7.7357e-07
2:6442648 G A 0.868131 -5.8507e-06
2:6442746 T C 0.148582 -2.0566e-05
2:6443759 A G 0.720623 -1.3344e-06
2:6457172 T C 0.228839 1.0874e-05
2:6459001 A G 0.438835 1.4978e-05
2:6478604 A C 0.026927 8.6380e-07
2:6486351 C T 0.105428 -2.9250e-07
2:6489189 A G 0.105779 -2.9632e-06
2:6492395 G A 0.636579 -1.4860e-05
2:6496900 T C 0.094056 -1.4599e-05
2:6506185 A G 0.096688 8.2479e-06
2:6512041 T C 0.050491 6.6494e-07
2:6513646 T C 0.357223 7.9590e-06
2:6514932 G T 0.023309 -2.5946e-05
2:6515823 A C 0.058283 1.1776e-05
2:6520712 C T 0.591209 2.9821e-06
2:6526507 A C 0.043161 -1.3546e-05
2:6527353 G T 1.611737 -1.2122e-05
2:6528382 G C 0.206804 1.3507e-05
2:6537025 G C 0.177202 4.0880e-06
2:6553800 T C 0.420908 -7.8688e-06
2:6556402 G A 0.505322 -2.1850e-05
2:6564775 A G 1.695451 -1.8917e-05
2:6570662 C T 0.142612 2.0227e-05
2:6576255 A C 0.412681 1.8782e-06
2:6577502 C T 0.026369 2.2038e-07
2:6582775 T C 0.496836 -1.6861e-05
2:6583165 C T 0.381477 -4.6547e-06
2:6583261 T C 0.210286 -1.3441e-05
2:6583354 A G 0.091387 -2.3896e-06
2:6583763 G A 0.097014 8.5329e-06
2:6589098 A C 0.048175 -2.3105e-05
2:6595158 G A 0.804588 1.4221e-05
2:6597234 C T 0.024078 -1.5157e-05
2:6598328 A G 0.291066 -1.9484e-05
2:6600420 A G 0.472008 4.3695e-07
2:6602798 A C 0.923977 -1.1987e-05
2:6603285 T C 0.854991 1.9108e-05
2:6618098 A G 0.156358 3.0251e-05
2:6621178 C T 0.077727 6.7252e-06
2:6626981 C T 0.055142 -3.4717e-05
2:6632420 T C 0.026525 -1.9572e-05
2:6638427 A G 0.025862 -1.7068e-05
2:6643264 A G 0.022871 5.1506e-06
2:6646953 T C 0.527391 1.5907e-05
2:6650842 C T 0.231290 1.1229e-05
2:6651028 T G 0.046295 1.9802e-06
2:6658248 G A 1.953613 1.0428e-05
2:6660497 C A 0.295876 1.4009e-05
2:6661264 C A 0.176855 9.2144e-06
2:6664174 T C 0.092683 -1.0252e-06
2:6665456 T C 0.349209 -1.9110e-05
2:6669127 T C 0.156018 -1.1346e-06
2:6671880 A G 0.053918 1.7566e-06
2:6680802 G A 1.756763 -1.0498e-05
2:6681671 A G 1.664774 3.9280e-06
2:6682980 A G 0.099047 -9.2149e-06
2:6688120 C A 0.028633 5.2878e-06
2:6697088 T C 0.634611 -1.7921e-05
2:6701864 C T 0.067354 -2.8548e-06
2:6705333 T C 0.872632 1.0484e-05
2:6706000 T G 0.117012 1.5233e-06
2:6707346 T C 1.820714 -9.9455e-07
2:6712374 G T 0.057131 -8.6831e-06
2:6712568 A G 0.057600 1.6808e-05
2:6714858 G T 0.270864 -3.7210e-06
2:6717051 T G 0.622807 4.7778e-06
2:6720094 T C 0.089970 2.3118e-05
2:6722493 G C 0.435337 -7.1062e-06
2:6723261 G T 0.075843 -3.9930e-06
2:6725225 C A 0.817402 6.8472e-06
2:6741489 C T 0.046227 1.7774e-05
2:6747503 A G 0.249550 1.8787e-05
2:6768447 A G 0.096922 -8.6512e-06
2:6769988 G A 1.768639 1.3851e-06
2:6771565 C T 0.055461 9.5951e-06
2:6787531 T C 0.362849 -1.2207e-05
2:6794065 T C 0.026383 -2.8687e-06
2:6799048 C T 0.838352 -5.7002e-06
2:6801389 T C 0.087066 -8.9075e-06
2:6802056 A G 0.453822 1.9158e-06
2:6811690 A C 0.423903 8.9111e-06
2:6815984 C G 0.049267 -5.9951e-06
2:6835876 G A 0.809579 -1.2946e-05
2:6837125 A G 0.084394 2.2169e-05
2:6842198 A G 0.094039 4.1599e-06
2:6844493 A C 0.080226 1.8314e-05
2:6848391 G A 0.045799 5.8092e-06
2:6850606 G A 0.108669 4.2700e-06
2:6853387 C T 0.231127 -2.1082e-05
2:6865091 C G 0.048532 4.7371e-06
2:6869496 T C 0.976487 1.4182e-05
2:6869649 A C 0.031102 8.5248e-06
2:6871391 A G 0.111793 4.9092e-05
2:6871849 C T 0.243009 -2.0184e-05
2:6875693 T C 0.077737 4.5747e-06
2:6879930 G A 0.398371 3.4805e-05
2:6885617 T C 0.104810 4.3185e-05
2:6889605 T C 0.071077 -5.3514e-07
2:6894128 T G 0.069384 1.0309e-05
2:6895049 C T 0.300568 1.1340e-05
2:6897844 A G 0.197917 -2.0332e-05
2:6900290 A G 0.050222 2.9551e-05
2:6901839 T C 0.202473 -1.8006e-06
2:6903222 C T 0.225361 2.0870e-05
2:6904791 C T 0.205030 -3.1380e-06
2:6908612 G A 1.034637 -1.7870e-06
2:6913020 G A 0.546426 1.1485e-05
2:6914255 G C 0.106935 -6.5251e-06
2:6914714 G A 0.293561 -1.0384e-05
2:6915521 C T 0.260705 -2.3390e-05
2:6916019 A G 0.585011 -7.3387e-06
2:6917726 T C 0.032876 1.0281e-05
2:6921653 T C 0.084214 6.9982e-07
2:6925649 A C 1.053615 4.6388e-06
2:6926624 C T 0.841721 1.2463e-05
2:6927133 T C 0.032784 1.1529e-05
2:6927279 A G 0.298763 3.8840e-06
2:6928693 C T 0.503279 9.3493e-06
2:6929483 C T 0.200664 -1.1528e-05
2:6932523 T C 0.048454 1.9683e-05
2:6933755 C T 0.356675 1.7996e-05
2:6934920 C T 0.218921 9.5095e-06
2:6935973 C T 1.220417 6.3751e-06
2:6936085 A G 0.525946 -1.1764e-05
2:6938144 G A 0.640785 1.1580e-05
2:6941199 C T 0.058055 1.4531e-05
2:6944051 C G 1.199355 -7.5206e-06
2:6946945 T C 1.174034 -6.8260e-06
2:6954060 A C 0.114054 1.6171e-05
2:6956866 G A 0.325312 -3.0208e-05
2:6961142 A G 1.076204 1.7925e-05
2:6962382 T G 0.165711 1.4925e-05
2:6966583 A G 1.695036 1.4294e-05
2:6967495 A C 0.546317 -1.7272e-05
2:6967943 G A 0.284694 -1.4980e-05
2:6969344 T C 0.062118 1.0923e-06
2:6970690 T G 1.053098 -2.4981e-06
2:6971442 T C 0.365046 1.1522e-05
2:6980931 T G 0.083547 1.1685e-05
2:6981990 G A 0.029980 -2.4927e-05
2:6984091 A G 1.529468 -2.2119e-05
2:6986097 G T 0.119517 1.1405e-05
2:6988972 G T 0.082534 -6.8280e-06
2:6995009 C A 0.108267 5.0185e-06
2:6995564 G A 1.186235 -2.6545e-05
2:7003396 T C 0.185256 4.2688e-05
2:7007670 A G 1.852240 7.1358e-07
2:7010485 A C 0.036106 8.0996e-06
2:7017581 G A 0.152536 -1.8544e-05
2:7023052 C T 0.146522 -3.7622e-07
2:7025175 T C 1.643790 3.0211e-06
2:7028137 G A 0.242054 6.3496e-06
2:7029558 A C 0.100087 -1.6690e-05
2:7032618 C T 1.418426 4.0219e-06
2:7036621 G A 0.213451 2.9926e-05
2:7036811 T C 1.236294 -9.9831e-06
2:7038648 A G 0.061221 -2.5708e-05
2:7045959 C A 0.767680 -2.6992e-05
2:7049184 T C 0.054724 -2.0317e-05
2:7050020 C A 0.074803 3.2014e-05
2:7050968 C T 0.396059 7.8983e-06
2:7051981 A G 0.516368 1.5985e-05
2:7058936 G A 0.035130 -5.4575e-06
2:7061060 T C 0.068330 2.9826e-06
2:7066563 T G 0.080963 -7.0272e-05
2:7067869 G A 1.852417 -9.8716e-06
2:7071535 C A 1.083282 -1.1823e-05
2:7073342 A G 0.038683 7.3134e-06
2:7075233 G C 0.763420 3.0955e-06
2:7075439 G A 0.460278 -9.2128e-06
2:7081787 C T 1.916684 -8.6690e-06
2:7082079 G A 0.093006 1.8580e-05
2:7083178 G A 0.035440 -1.5320e-05
2:7084923 G A 0.058698 2.4076e-05
2:7085393 T G 0.145132 -1.4174e-05
2:7087870 C T 1.662279 1.3967e-05
2:7093715 G T 1.706408 1.5144e-05
2:7096764 A G 0.026787 -1.2151e-05
2:7097161 G A 0.023996 -2.1430e-05
2:7098715 G T 0.175587 1.5502e-05
2:7100211 C T 0.217776 1.8767e-05
2:7106213 G C 1.232867 -2.9363e-05
2:7106238 G T 0.426056 1.4749e-05
2:7107455 A G 0.847076 6.3915e-06
2:7107469 A G 0.075813 1.0716e-05
2:7111504 T C 0.281981 1.9628e-04
2:7111737 A G 0.811646 -4.2492e-05
2:7113429 A G 0.072324 -1.5528e-05
2:7117463 C T 1.101315 2.2081e-05
2:7118274 C A 0.078189 -9.7745e-06
2:7129184 C G 0.145295 -2.4189e-06
2:7130931 G A 0.586231 -1.2676e-05
2:7135248 A G 0.140086 -9.6555e-07
2:7137067 G A 1.592201 -7.2487e-05
2:7138665 T C 0.036698 1.0843e-05
2:7147955 T C 0.708700 -1.6730e-05
2:7150527 C T 1.285843 -3.7199e-05
2:7159436 T C 0.112531 -2.0993e-05
2:7160285 T C 0.101549 5.9788e-06
2:7163301 A G 0.044840 -1.4749e-05
2:7168911 C A 0.169423 -8.2147e-07
2:7170517 T G 0.159798 -1.4403e-05
2:7175410 T C 0.044245 -1.7232e-05
2:7176948 T C 0.029259 -4.9620e-06
2:7177383 A G 0.907878 -2.2200e-05
2:7180717 T C 0.111422 -8.8925e-06
2:7183398 A G 0.022741 -1.8090e-05
2:7185545 A G 0.179565 7.5696e-06
2:7188238 A G 1.170233 -2.6545e-05
2:7190754 C T 0.032322 1.9844e-06
2:7195827 T C 0.084707 5.0950e-05
2:7207018 A G 0.695434 -3.1845e-05
2:7212375 A G 0.039353 1.1714e-05
2:7217012 T C 0.321276 8.7002e-06
2:7221612 G A 0.096218 4.8318e-06
2:7223018 G A 1.938201 -1.5359e-05
2:7223388 A G 0.022146 -8.8092e-06
2:7224374 A G 1.363924 1.2820e-05
2:7229474 C T 0.101532 6.5936e-06
2:7235733 C G 0.027692 1.5966e-06
2:7238116 A G 0.322358 8.4300e-06
2:7240383 G A 0.065817 -2.4296e-07
2:7244036 A G 1.180639 1.6759e-05
2:7246115 T C 0.171225 -7.8019e-06
2:7246733 T C 0.023874 1.8809e-05
2:7256134 G A 0.308469 2.4598e-05
2:7256797 T C 1.272856 1.8690e-05
2:7262956 A G 0.304206 1.3044e-05
2:7263652 G A 0.301812 1.4371e-05
2:7271453 C A 0.323816 3.5384e-05
2:7279742 T C 0.585385 1.1711e-05
2:7282964 C G 0.115019 6.2564e-06
2:7295543 A G 0.411297 2.7127e-05
2:7295675 A G 0.080453 8.7587e-06
2:7310236 C G 1.742049 -2.8547e-05
2:7311632 A C 1.031914 6.1435e-06
2:7314641 C T 0.029041 -1.2587e-05
2:7320746 C T 0.431352 7.4559e-06
2:7323994 C T 0.754070 -1.4363e-05
2:7326628 G A 0.086617 -6.7971e-06
2:7360794 A G 0.404616 1.7857e-06
2:7361280 C T 0.642478 1.1163e-05
2:7361673 T C 0.064410 -5.6349e-06
2:7371244 T G 0.040900 -1.2097e-05
2:7376006 C T 0.049467 1.2243e-05
2:7384957 T C 0.048046 2.2382e-05
2:7387868 T C 0.047356 4.4290e-06
2:7392102 G T 0.893127 1.7690e-05
2:7398289 T C 0.023224 1.8464e-06
2:7404511 G A 0.072365 -2.4848e-05
2:7405579 C T 1.683181 -7.6570e-06
2:7405853 T C 0.054645 -2.5975e-05
2:7406826 T G 0.055189 1.4168e-06
2:7407069 G A 1.610448 6.2466e-05
2:7410194 C T 0.574271 1.2984e-05
2:7415677 C T 0.680536 2.2521e-05
2:7415701 C A 0.067758 7.6497e-06
2:7416358 A G 1.031969 2.0432e-05
2:7419702 T C 0.366389 7.0276e-07
2:7425060 A G 0.185056 7.6037e-06
2:7427278 C T 0.064515 3.0383e-05
2:7434265 A G 1.382517 -1.4159e-05
2:7434772 T G 0.806842 -5.1442e-05
2:7452186 A C 0.094362 1.9962e-05
2:7461307 G A 1.936651 -5.1077e-06
2:7462197 A C 0.536999 6.7685e-06
2:7468129 A G 0.043127 -2.2931e-06
2:7469896 C T 0.078777 -2.1744e-05
2:7474207 A G 1.296856 3.3047e-06
2:7476200 G A 0.983310 2.3044e-05
2:7476311 G A 0.146849 -5.2048e-06
2:7479444 A C 0.988135 2.0492e-05
2:7481090 T G 0.092649 -4.3926e-07
2:7482389 G A 0.971424 2.0833e-05
2:7486662 T C 0.332424 9.9940e-06
2:7492951 T C 0.117593 1.1857e-05
2:7496998 G T 0.054914 1.4511e-05
2:7499284 A G 0.070672 8.4536e-06
2:7501154 G A 0.088198 -5.3645e-06
2:7511582 A G 0.041179 1.9963e-05
2:7512273 T C 0.046129 -7.9393e-07
2:7517231 A G 0.322514 -2.2524e-05
2:7517620 T C 0.616476 6.1300e-07
2:7519326 C T 0.339295 1.2353e-05
2:7520388 C T 1.030024 2.6505e-05
2:7520645 T C 0.446679 -3.8095e-06
2:7520646 G A 1.075626 2.9313e-05
2:7522076 G A 0.882053 1.6562e-05
2:7522174 A G 0.025074 3.0680e-06
2:7525664 G A 0.421299 -1.3203e-05
2:7526841 A G 0.186701 3.4463e-07
2:7532500 C A 0.084067 -1.9781e-05
2:7533435 A G 1.144067 -2.1323e-06
2:7539984 T C 1.242462 3.2897e-06
2:7543609 A G 0.041848 -1.4497e-06
2:7547512 A G 1.056910 1.3479e-05
2:7561886 T C 1.669306 2.8456e-05
2:7562640 G A 0.052007 4.1189e-05
2:7564293 G T 1.708622 2.5641e-06
2:7564768 T C 0.941826 -2.8794e-05
2:7567217 G T 0.032788 4.0848e-06
2:7571859 C T 0.116899 2.8807e-05
2:7571998 A G 1.469801 6.7145e-05
2:7575187 T G 0.115574 -3.6793e-05
2:7581451 A G 0.248983 5.1371e-05
2:7583311 C A 1.788140 6.0555e-07
2:7583463 A G 0.037310 7.0247e-06
2:7584482 T C 0.190342 -2.0605e-05
2:7608681 G T 0.292310 -6.2717e-05
2:7612852 G A 0.077122 2.8564e-06
2:7612926 G A 0.397929 -2.5569e-06
2:7625469 T G 0.186201 6.8716e-07
2:7630579 T C 0.696712 -4.2605e-05
2:7633310 C A 0.107536 -2.7338e-06
2:7638287 T C 0.045847 9.4523e-06
2:7639643 A C 0.036140 1.1332e-05
2:7643003 T C 0.045282 1.6521e-05
2:7646362 T G 0.308034 1.0769e-05
2:7653804 C T 0.264584 1.9243e-05
2:7654144 T C 0.277850 2.1024e-05
2:7656440 C T 0.971730 -1.0187e-05
2:7661659 C T 0.067082 3.9725e-06
2:7664359 T C 0.572047 9.8757e-05
2:7666433 G A 0.283742 9.3079e-05
2:7667042 G A 0.209024 1.1242e-05
2:7669203 T C 0.083370 -5.7674e-06
2:7669294 A G 0.038982 4.2716e-06
2:7678449 T C 0.047907 -4.8201e-06
2:7678871 T C 0.087219 -7.1344e-06
2:7685284 C T 0.119065 -1.1416e-05
2:7686703 T C 0.748039 5.9294e-05
2:7690544 G T 0.052922 1.7296e-05
2:7692907 T C 0.063896 2.0001e-05
2:7697371 G A 0.732788 6.7284e-05
2:7704188 A G 0.020494 9.6112e-06
2:7704860 A G 0.052286 -3.7966e-06
2:7704901 T C 0.103181 2.9260e-05
2:7708290 A G 0.053071 -2.7402e-06
2:7709885 C T 0.037235 -1.3358e-05
2:7713240 T C 0.050817 3.3979e-06
2:7713288 A G 0.238882 6.2894e-05
2:7716244 A G 0.206573 -3.1827e-05
2:7718418 C T 1.222325 2.9073e-05
2:7734831 C T 0.946745 2.2303e-05
2:7742556 A G 0.138203 -4.2463e-06
2:7743134 A G 0.942108 2.2316e-05
2:7749416 C T 0.076040 2.0609e-06
2:7754387 A G 0.034525 -6.8220e-06
2:7765666 G A 0.051766 1.8964e-05
2:7769632 A G 0.066103 -2.4784e-05
2:7769685 G A 0.052150 1.1444e-06
2:7769819 T C 0.100727 6.1067e-06
2:7772701 A G 0.937817 2.0773e-05
2:7778330 G A 0.042270 1.3341e-05
2:7794644 T C 0.107071 1.3980e-05
2:7796394 C A 0.071729 -1.2998e-06
2:7797021 T C 0.063556 -3.2228e-05
2:7798597 C T 0.031625 -1.3297e-05
2:7804138 T C 0.078689 2.9672e-05
2:7812397 A C 0.092965 -6.8600e-06
2:7816938 G A 0.457116 -1.1333e-05
2:7818742 A G 0.224626 -3.3285e-05
2:7819744 C T 0.342804 2.6826e-05
2:7819940 G A 0.028290 1.6015e-05
2:7825684 C T 0.103453 -7.6133e-06
2:7827377 G A 1.563048 3.6330e-05
2:7828299 T G 0.258376 -1.2279e-05
2:7828382 A G 1.608725 3.3718e-05
2:7836596 A G 1.314932 5.5004e-05
2:7836636 T C 0.174764 -3.9181e-05
2:7844210 G A 1.955755 -1.2112e-05
2:7847067 C T 1.628712 2.0819e-06
2:7847192 T C 0.020984 2.6007e-05
2:7849665 A G 1.235319 4.2969e-05
2:7850050 G C 0.025543 -2.3261e-05
2:7863938 C A 0.041655 -7.5554e-06
2:7864160 T G 0.100101 1.0354e-05
2:7870034 C T 0.082901 7.5557e-06
2:7871329 A G 0.025774 -1.3665e-05
2:7875249 C T 0.349454 1.0451e-05
2:7877473 C T 0.073117 6.7074e-06
2:7878022 T A 0.032016 1.0910e-05
2:7882856 T C 0.127623 2.4950e-06
2:7884010 T C 1.766453 1.1280e-05
2:7890645 T C 1.254908 1.9753e-05
2:7896899 A G 0.034512 -2.6563e-05
2:7906105 T C 0.052721 -3.5706e-06
2:7915794 T C 0.157354 -6.1175e-06
2:7919547 C T 0.351368 2.7335e-06
2:7926186 C T 0.023333 -4.3633e-06
2:7928969 A G 0.025471 -7.0355e-06
2:7929661 T C 0.076816 6.9757e-06
2:7930218 T C 0.052833 -1.0622e-05
2:7933028 C T 0.151289 1.1851e-05
2:7937683 C A 0.313277 -1.3128e-06
2:7940136 T C 0.307953 3.2385e-05
2:7943978 A G 0.305960 -1.7951e-05
2:7945061 A G 0.088307 2.9133e-06
2:7955082 T C 0.029252 7.9687e-06
2:7957911 T C 0.294479 2.7146e-05
2:7958572 G A 0.231355 6.4035e-06
2:7958628 C T 0.021201 1.9420e-06
2:7963185 A G 0.059232 -1.2475e-05
2:7975111 T C 0.170712 1.2659e-05
2:7975317 T G 1.822737 5.7214e-05
2:7983657 G C 0.068302 -2.3439e-05
2:7988488 T C 0.080579 1.3550e-05
2:7990214 T C 1.300548 1.2101e-05
2:7990307 T C 0.068972 -5.7907e-06
2:7999885 G A 1.442422 9.8034e-06
2:8000631 T C 0.053024 -1.6420e-05
2:8003686 T C 1.278734 -7.8745e-06
2:8019208 T C 1.272346 -7.6963e-06
2:8019496 A G 0.049882 -1.2137e-06
2:8026527 C A 1.288002 -1.0713e-05
2:8029114 G A 0.145363 1.1840e-05
2:8030029 T G 0.035933 2.5817e-05
2:8038388 T C 0.640503 -2.2090e-05
2:8039194 T C 1.347537 -1.4425e-05
2:8046782 G A 1.635043 6.4399e-06
2:8049019 A C 0.025546 -1.3577e-05
2:8052138 G A 1.491036 1.4504e-05
2:8052162 C T 0.034818 -1.3379e-05
2:8057096 T C 0.133412 -1.7492e-06
2:8065966 T C 1.693792 -6.1999e-06
2:8070689 G A 1.916215 2.8671e-05
2:8079539 T C 0.240969 1.4856e-05
2:8080775 T C 1.670639 9.2645e-06
2:8088520 C T 0.159067 -1.1844e-05
2:8090771 T G 0.080542 8.5079e-06
2:8096829 G A 1.464100 5.5641e-05
2:8097629 T G 1.527401 2.0005e-05
2:8099505 T G 1.916232 -2.8574e-06
2:8099758 A G 0.058684 4.9329e-06
2:8099923 C G 1.541531 -7.3252e-07
2:8099955 C T 0.648506 2.9833e-06
2:8100132 C G 1.887014 1.5741e-05
2:8100221 G A 1.940425 -1.6823e-05
2:8102347 C T 1.082289 1.5157e-06
2:8103874 T C 0.196693 -1.3994e-05
2:8104323 C T 0.431359 3.5246e-05
2:8107435 A G 1.129431 5.4297e-05
2:8107520 A G 0.862052 3.1617e-05
2:8107832 A G 0.037558 4.3603e-06
2:8116962 A G 0.088967 -2.0788e-05
2:8118171 A G 1.512326 1.9242e-05
2:8122197 G T 0.116288 1.0107e-06
2:8123209 C T 0.082490 1.4109e-07
2:8126454 T C 0.108556 2.9331e-05
2:8139341 C T 0.097555 -3.1397e-05
2:8142945 A C 0.105738 -3.2493e-05
2:8149627 A G 0.469447 9.4909e-06
2:8153592 C T 0.178977 4.5880e-06
2:8163587 G A 0.623034 -1.1039e-05
2:8166154 C G 0.159098 -2.7845e-06
2:8166889 C G 0.574053 1.0117e-05
2:8167160 G A 0.666056 -1.9839e-06
2:8167387 C T 0.038952 1.4428e-06
2:8178735 G A 1.342573 3.1461e-06
2:8182243 T C 0.066123 -2.5318e-05
2:8188595 G A 1.070706 -1.7894e-05
2:8193596 A G 0.235428 7.7451e-05
2:8200042 T C 0.870154 9.8283e-06
2:8204300 A C 0.585613 -1.0793e-05
2:8207090 C A 1.055142 3.1702e-06
2:8211379 C T 0.026264 7.0100e-06
2:8212901 T C 0.064743 2.5463e-05
2:8221055 A G 0.996889 9.0527e-07
2:8224377 G T 0.069792 3.2338e-06
2:8228596 A G 0.926044 1.9536e-05
2:8230485 C T 0.934798 4.6945e-06
2:8230798 C T 1.141871 -2.2835e-05
2:8230888 T C 0.039849 2.7544e-05
2:8237863 C T 0.341359 -7.6473e-06
2:8238559 A G 0.093998 2.3566e-05
2:8239200 A G 0.034688 -4.2788e-05
2:8242165 C T 0.087161 -2.9224e-05
2:8244553 G T 0.030643 2.1851e-05
2:8245448 C T 0.024995 -3.2218e-06
2:8245802 C T 0.053700 8.3657e-06
2:8246441 T C 0.337677 -5.6077e-06
2:8248423 T G 0.021596 -2.9725e-05
2:8258919 T C 0.081861 -8.0165e-06
2:8262588 G A 0.348261 -1.3478e-06
2:8265016 A G 0.088654 2.2009e-05
2:8265090 C T 0.057930 1.8686e-05
2:8273020 C G 1.778947 2.6495e-06
2:8274449 A G 0.030286 -1.6674e-05
2:8281437 C T 0.111494 8.1480e-06
2:8285148 T C 1.239772 9.8926e-06
2:8288322 T C 0.972863 1.4918e-05
2:8289264 T C 0.081725 -6.9223e-06
2:8290719 T C 0.302968 1.5356e-05
2:8296885 T G 0.029578 7.4681e-06
2:8302971 C T 0.935669 -2.1014e-06
2:8308813 T C 0.912274 -2.3195e-06
2:8315610 G A 0.313477 1.1043e-05
2:8320262 C A 0.329354 2.9655e-06
2:8331203 G A 0.020515 -1.1595e-06
2:8333345 C T 0.042981 1.8091e-06
2:8337211 G A 0.104925 -4.1433e-06
2:8352944 T C 0.073684 -1.9660e-06
2:8355837 C T 0.161342 1.7005e-05
2:8356269 A G 0.065596 3.3187e-05
2:8358045 T C 0.036341 9.7477e-06
2:8360730 A G 0.057780 -3.6592e-06
2:8365934 T C 0.169383 1.1462e-05
2:8367268 C T 0.234516 -1.9558e-06
2:8371940 T A 0.047744 1.5693e-05
2:8374968 T C 0.144258 -1.3344e-05
2:8381283 T C 0.036215 -7.9890e-06
2:8385320 G A 0.034369 -1.3376e-05
2:8391187 C T 1.519248 6.8845e-06
2:8393985 C T 0.074786 9.6190e-06
2:8395447 G A 0.114499 -3.1824e-06
2:8398669 A G 1.398571 8.7312e-06
2:8408180 G A 0.125644 4.4295e-07
2:8409113 A G 0.167292 -3.2856e-05
2:8423057 C T 0.854226 5.2476e-05
2:8423440 T C 0.027161 -1.8940e-05
2:8423922 A G 0.205380 -9.9373e-06
2:8424214 A G 0.167343 2.7032e-05
2:8424848 C T 0.106707 -3.1365e-05
2:8434185 C G 1.727854 7.2112e-06
2:8436099 G A 0.320222 1.1694e-05
2:8438693 T C 0.665393 -2.8035e-05
2:8439905 C T 0.724536 -9.9342e-06
2:8440769 T C 0.116726 3.2167e-05
2:8441225 C T 1.540738 -7.4612e-06
2:8449676 A G 0.200722 6.8960e-06
2:8462628 A G 0.023476 -5.7714e-06
2:8464867 G A 0.157925 2.1040e-05
2:8472764 A C 0.567570 -4.4388e-05
2:8483590 T C 1.722996 1.1708e-05
2:8485416 T C 0.039509 -4.5681e-06
2:8492923 T C 0.572734 2.1865e-05
2:8497312 C G 0.035341 -1.0450e-05
2:8498478 A G 0.087515 6.4040e-06
2:8500748 G A 0.086842 2.4961e-05
2:8501162 G C 1.712324 1.2606e-05
2:8501908 T C 1.922613 -1.3700e-07
2:8502536 T C 0.085706 -8.1794e-06
2:8513288 G A 1.093366 -2.0265e-05
2:8520621 G A 0.627390 2.0684e-06
2:8522443 T C 0.420459 5.1173e-06
2:8523725 C A 0.111249 3.8006e-06
2:8529395 T G 0.579966 2.7395e-06
2:8530256 A G 0.768309 -3.0684e-05
2:8537949 T C 1.205951 -5.9999e-07
2:8540491 T C 1.784410 1.0573e-05
2:8543081 A G 1.316602 -1.5786e-05
2:8548997 C T 0.653592 -5.7476e-06
2:8549612 A G 0.040798 1.9402e-05
2:8549862 C T 0.455552 9.5165e-07
2:8549910 G A 0.189962 -4.6754e-07
2:8555052 C A 0.382177 -1.8426e-06
2:8556084 G A 0.212550 1.6633e-06
2:8557897 T C 0.119497 5.8485e-05
2:8558523 A G 1.742028 2.4540e-05
2:8561301 A G 1.484152 2.9885e-05
2:8563029 A T 0.407741 3.2039e-05
2:8563326 C T 1.097425 3.0554e-05
2:8564829 C T 0.248031 -1.5937e-05
2:8564863 A G 0.054261 5.6773e-07
2:8567786 C T 0.110324 1.2953e-05
2:8569040 T C 0.411226 -9.6850e-06
2:8572463 C T 0.229094 -2.3703e-06
2:8573988 T C 0.416703 -1.2047e-05
2:8573989 A G 0.035032 9.2308e-06
2:8574287 C T 1.333849 7.3799e-06
2:8575874 C T 0.864401 1.1111e-05
2:8577755 A G 0.191825 -2.5586e-05
2:8577932 G T 1.379308 4.8854e-05
2:8578953 T G 0.475574 1.1167e-05
2:8579288 C G 0.050569 1.0226e-05
2:8579305 A G 0.323459 -2.8037e-05
2:8580884 A G 0.896696 9.2859e-06
2:8585800 C T 0.732546 2.4612e-05
2:8588314 G A 1.946874 -8.7085e-06
2:8590768 A G 0.106649 8.3743e-06
2:8592026 A G 0.881598 -1.9049e-05
2:8594806 A G 0.598889 7.4075e-06
2:8599094 C T 0.270004 -5.7011e-05
2:8600827 A G 1.281740 -1.1829e-05
2:8602753 A C 0.125202 -1.1044e-05
2:8607310 A C 0.034634 -6.7082e-10
2:8607370 A G 0.392173 1.4949e-05
2:8608770 T G 0.024649 9.6718e-06
2:8611785 C A 1.253107 1.7070e-05
2:8616733 A G 0.022384 1.2539e-05
2:8617636 A G 0.385853 -3.3440e-06
2:8618836 T C 1.381066 8.0604e-06
2:8620059 G A 0.580401 2.0597e-05
2:8622421 A G 0.039530 -9.9456e-06
2:8624281 A G 0.038795 1.7156e-05
2:8630849 G A 0.095222 2.4705e-05
2:8631984 C T 0.053656 1.2292e-05
2:8638329 G A 0.043742 4.6638e-06
2:8642893 A C 0.026740 9.0055e-06
2:8643865 G T 0.182101 2.9702e-05
2:8644432 A C 0.365872 7.2394e-05
2:8644971 T C 0.116573 1.1746e-05
2:8645787 C T 0.047802 -1.7036e-05
2:8649516 T C 0.039632 2.0958e-05
2:8649517 A G 0.612886 3.2340e-06
2:8654581 C T 0.893626 -7.6113e-06
2:8656739 T C 1.643131 6.1143e-06
2:8660778 T G 0.059031 1.5881e-05
2:8661727 A G 0.048267 -7.2295e-06
2:8663708 A G 0.098727 1.1839e-05
2:8666194 A G 0.063556 -4.0587e-06
2:8666238 G A 1.425637 -1.6633e-05
2:8673927 A G 1.098211 -1.6985e-05
2:8677584 T C 1.173224 -1.9802e-05
2:8678095 T C 0.021891 4.4655e-07
2:8680240 A C 1.501780 -3.2011e-05
2:8682939 C A 1.902503 -2.5224e-05
2:8686354 C T 1.499145 -4.9153e-05
2:8689849 T C 0.235458 -8.1333e-06
2:8690925 G A 0.663431 -1.8220e-06
2:8691773 T C 0.068938 -1.5587e-05
2:8693562 G A 0.024669 -1.7717e-05
2:8694937 A G 0.154869 1.5883e-05
2:8695540 T C 1.832953 -1.6823e-05
2:8696671 T C 0.211595 -1.9680e-05
2:8698802 T C 0.124189 3.1476e-05
2:8702928 G A 1.505084 -1.2925e-06
2:8703910 G T 0.037388 2.4137e-05
2:8704057 C T 0.177542 -2.6320e-05
2:8707402 T C 0.275702 -4.8207e-06
2:8709703 C T 0.036320 -4.0491e-05
2:8714457 A G 0.102522 1.7565e-05
2:8720696 G A 0.561681 5.0503e-06
2:8724302 C T 0.946201 8.9632e-06
2:8727727 T C 0.034348 -9.2609e-06
2:8730293 A G 0.362720 -2.7088e-07
2:8730896 T C 0.323014 3.5672e-06
2:8731437 C T 1.915293 -5.7351e-06
2:8732919 T C 0.057018 -9.9532e-06
2:8740388 T C 0.141575 -5.6746e-06
2:8742989 C T 0.076119 6.5473e-06
2:8745931 T C 0.245556 -6.5606e-06
2:8751377 C T 1.561617 6.4725e-07
2:8753269 T C 1.195850 1.2982e-05
2:8758339 G A 0.406799 5.1046e-06
2:8758486 A G 0.048308 4.2906e-06
2:8758693 A C 0.055560 -1.1213e-05
2:8763745 T C 0.069557 8.7944e-06
2:8764261 G A 0.070451 -1.4904e-05
2:8764963 G A 1.953385 -7.4977e-06
2:8767418 A G 0.034767 2.4058e-05
2:8767794 T C 1.235900 1.5900e-05
2:8769911 A G 0.810915 5.6428e-05
2:8769995 C A 1.920873 7.0146e-06
2:8771785 T G 0.159686 -2.2003e-05
2:8773555 G T 0.031346 -1.2603e-05
2:8774109 T C 1.337762 2.6422e-05
2:8774710 T C 0.246117 -1.1512e-05
2:8775344 G A 0.628138 1.1944e-06
2:8776102 T C 1.025152 1.4726e-05
2:8776467 A G 0.108723 -1.2415e-05
2:8776663 A C 0.045928 -6.3217e-06
2:8777054 T C 0.795817 5.5937e-06
2:8778780 T C 0.135942 -1.4962e-05
2:8780177 A T 0.039159 2.8971e-06
2:8780959 C G 1.082619 -7.0761e-06
2:8781831 A G 0.048498 -1.0588e-05
2:8786332 G A 1.110742 -6.0799e-06
2:8786568 T C 0.812887 -1.2029e-05
2:8787885 T G 0.020249 1.5169e-05
2:8797105 G C 0.213757 -1.4344e-05
2:8798476 T G 0.150962 3.7033e-05
2:8801905 C G 0.122411 -1.1245e-05
2:8804377 A G 0.140481 7.0881e-06
2:8804824 T C 1.860128 -7.4870e-06
2:8807468 C A 0.032621 -1.0014e-05
2:8811207 C T 0.073858 -6.7146e-06
2:8813285 T C 0.809617 -8.9283e-06
2:8816196 C T 0.082711 -1.0239e-05
2:8816879 T G 0.088518 4.7123e-06
2:8818628 T C 0.080627 -1.1770e-05
2:8818893 G T 0.173048 -3.2794e-07
2:8819789 T C 1.858448 -5.8356e-06
2:8819813 T C 1.855412 -5.9363e-06
2:8819984 C T 0.073834 -1.3718e-05
2:8822266 T C 0.113285 -4.9312e-06
2:8824684 T C 0.123308 -1.2505e-05
2:8829828 A G 0.230348 -1.0042e-05
2:8832290 A C 0.061125 -2.3154e-06
2:8833947 G A 0.023044 -7.1770e-06
2:8834580 G T 1.913434 -6.9165e-06
2:8837981 A C 0.302992 -6.2467e-06
2:8850817 A G 1.901011 -9.8428e-06
2:8852462 G A 0.609469 4.8206e-06
2:8852507 A G 0.082232 3.7556e-05
2:8860181 C T 0.079750 7.9788e-06
2:8865726 T C 0.097136 -5.8663e-07
2:8871342 A C 0.530420 2.4040e-05
2:8876774 C T 0.052276 -7.7921e-06
2:8887180 G A 0.199699 1.1264e-06
2:8890179 A G 0.246385 -4.6932e-05
2:8917977 A G 1.197006 -2.0008e-05
2:8918384 A G 0.189289 -1.0048e-05
2:8920178 C A 0.026757 1.2582e-06
2:8929226 A G 1.963907 3.7548e-05
2:8940154 C A 0.130934 -2.3061e-06
2:8941634 A G 1.077757 -1.5032e-05
2:8949070 C T 0.536720 2.7492e-05
2:8949979 G C 0.534262 2.6191e-05
2:8961158 T C 0.143071 -1.8019e-05
2:8972318 G A 0.046061 -1.6285e-05
2:8978105 T C 0.551047 -2.1648e-05
2:8979579 A G 0.364393 2.8022e-05
2:8981126 G C 1.462124 -1.1199e-05
2:8981388 T C 0.049474 -4.4722e-06
2:8982985 T C 1.296077 -2.0104e-05
2:8989184 T C 0.118195 4.2682e-06
2:8990762 C A 0.400975 1.3548e-05
2:8992153 A G 0.110885 3.8808e-07
2:8998871 C T 0.108917 7.6693e-06
2:9003380 C T 0.218231 1.2641e-05
2:9007708 A C 0.046346 2.4295e-05
2:9008904 G A 0.253045 9.9698e-06
2:9014947 C T 0.076884 4.1678e-06
2:9015768 C G 0.059949 -1.4748e-05
2:9018411 G T 0.056308 -1.6173e-06
2:9022101 G T 0.059211 2.1461e-05
2:9022603 A G 0.029085 3.2916e-05
2:9048089 T C 0.021830 1.1897e-06
2:9063629 T G 0.074742 -1.7136e-05
2:9064395 T C 0.058967 -1.0548e-05
2:9085138 C T 0.039506 -1.0904e-05
2:9099114 T G 0.155450 7.6218e-06
2:9113743 T G 1.681505 -8.9821e-06
2:9132834 T C 0.040196 1.9258e-08
2:9138308 T C 0.086835 -6.8077e-06
2:9139679 A G 0.053187 -1.3375e-05
2:9153771 A G 0.036558 -9.5862e-06
2:9165288 A G 1.210262 -6.9483e-05
2:9166822 A G 0.072022 9.0638e-06
2:9173947 G A 0.029402 -1.9566e-05
2:9174031 T C 0.118382 4.7101e-06
2:9174203 C T 0.039101 -6.6078e-06
2:9176387 C T 0.069802 -2.4331e-05
2:9187972 G A 0.110338 -1.1968e-05
2:9193394 C T 0.070733 5.3586e-06
2:9201101 T G 1.057498 -6.9602e-05
2:9202434 C T 0.045717 1.5424e-05
2:9205042 C T 0.021613 -9.0756e-07
2:9207031 T C 0.115676 5.3303e-06
2:9209681 A G 0.231283 3.0274e-05
2:9214035 T C 0.180673 2.3638e-05
2:9215368 A G 0.082867 -1.1669e-05
2:9226348 G A 0.067214 2.8980e-05
2:9234386 C T 1.564129 -3.7858e-05
2:9234754 A C 1.219955 -8.6391e-05
2:9239563 T C 0.304774 1.6952e-05
2:9239635 T C 0.310836 2.9713e-05
2:9245536 G A 1.670588 -2.6050e-05
2:9250007 C T 0.188235 3.2126e-05
2:9250038 A C 0.505050 4.0292e-05
2:9250083 A G 0.037136 -2.2321e-05
2:9253906 C T 1.050453 -2.1783e-05
2:9262896 G A 1.949815 1.5704e-05
2:9264510 C T 0.092618 -5.5546e-06
2:9264775 T C 0.045643 9.2132e-06
2:9265961 C T 0.050348 -8.7574e-06
2:9269554 G A 1.363206 -1.7093e-05
2:9272732 T C 0.079212 -4.7000e-06
2:9272857 A G 1.256272 -7.1246e-06
2:9280145 G T 1.455260 -3.2304e-06
2:9280156 T C 0.109617 1.2088e-05
2:9292420 T C 0.077499 -1.4155e-05
2:9294188 T C 0.672250 1.0400e-05
2:9305951 A G 0.022605 9.2860e-06
2:9311529 T C 0.056328 -1.4881e-05
2:9312189 C T 0.980696 -5.8143e-06
2:9316160 C T 0.171235 3.6403e-05
2:9317179 C A 0.053085 2.8559e-05
2:9319858 A G 0.107876 -1.0002e-05
2:9321623 C T 0.255626 -1.9323e-05
2:9327462 A G 0.048369 4.2022e-06
2:9328737 A G 0.756365 4.1912e-06
2:9328776 T C 0.531382 2.9368e-05
2:9334117 T C 0.110644 -9.2519e-06
2:9334199 A G 0.044925 -1.7567e-05
2:9334378 T G 0.027301 -7.1155e-06
2:9338942 G A 0.787195 -8.5390e-06
2:9348667 A G 0.590094 9.3753e-06
2:9352517 A G 0.119942 1.4203e-05
2:9353028 T G 0.053811 -5.4878e-06
2:9356070 A G 0.423784 -2.0697e-05
2:9371709 T C 0.114503 -1.7205e-05
2:9374373 C T 0.030357 -4.5536e-06
2:9388057 G A 0.150449 1.1089e-05
2:9396514 G A 0.993326 8.4383e-06
2:9396948 A G 0.118555 8.8398e-06
2:9398451 A G 0.065946 1.3458e-05
2:9401068 A G 0.055951 -2.2519e-06
2:9403105 A C 0.040016 1.2814e-05
2:9403925 G A 0.064199 1.0728e-05
2:9405587 C T 0.055220 -2.3867e-05
2:9409242 T C 0.428690 -2.0079e-05
2:9417301 T A 0.032846 8.5546e-06
2:9419411 A G 1.821900 -5.7203e-06
2:9419583 A G 0.174928 2.3197e-07
2:9422765 C G 0.026179 -1.3590e-05
2:9432074 A G 0.035005 -7.8296e-06
2:9441543 G A 0.029082 -1.2310e-05
2:9443843 G A 0.737435 3.0582e-05
2:9455325 G C 0.022860 5.4028e-06
2:9459353 A G 0.050984 5.6190e-06
2:9460600 A G 0.038319 -6.2761e-06
2:9460990 T C 0.429979 -7.1756e-06
2:9485380 T C 0.066779 6.9590e-06
2:9485625 A G 0.105609 -6.9174e-06
2:9487277 T C 0.056362 -1.0907e-05
2:9498481 T C 0.026740 -1.4819e-05
2:9499377 C T 0.639690 8.1157e-06
2:9522617 A G 0.043491 7.7399e-06
2:9528226 T C 0.209364 -9.6856e-06
2:9528536 C G 0.663747 6.2855e-06
2:9530268 T C 0.060449 1.3152e-06
2:9540849 T C 0.222066 4.2927e-06
2:9542286 A G 0.223015 6.3889e-06
2:9559503 G A 0.108346 5.6927e-07
2:9561990 G T 0.421612 -6.8815e-06
2:9574715 T C 0.028134 2.5474e-05
2:9583922 G A 1.190818 -5.6955e-06
2:9591277 A G 0.396311 -2.0479e-05
2:9593314 T C 0.056070 2.7105e-06
2:9597171 C T 0.108774 -3.5937e-06
2:9597711 G A 1.175720 -7.1551e-06
2:9614523 A G 1.238297 -8.3527e-06
2:9616161 G C 0.063216 -5.9310e-06
2:9620730 T C 0.168849 1.6757e-05
2:9620747 C A 0.069938 -3.2280e-06
2:9621322 T C 0.026906 6.2914e-06
2:9624643 T C 0.046112 -4.5317e-06
2:9625968 T C 0.024730 -1.3988e-05
2:9628596 G A 0.064369 -4.4207e-06
2:9628663 G A 0.077805 -5.8861e-06
2:9637331 G A 0.027573 -8.4280e-06
2:9662210 A G 1.343712 -1.4683e-06
2:9684176 T C 0.318839 3.5350e-05
2:9687300 A G 0.043708 9.0409e-06
2:9691320 A G 0.610350 -2.0286e-05
2:9692052 A G 0.040961 -1.1250e-05
2:9692850 T C 0.066412 8.7611e-06
2:9694778 C A 0.416862 3.9216e-07
2:9695906 G A 1.342522 3.3026e-06
2:9703439 C T 0.204156 2.8931e-06
2:9705899 G A 0.547837 -1.2314e-06
2:9711055 A G 0.222291 -4.5839e-06
2:9719800 G C 1.065419 -1.0761e-06
2:9719892 T C 0.418732 -1.3520e-05
2:9721339 C G 0.050630 3.0208e-05
2:9721896 A C 1.096283 2.5100e-06
2:9728577 T G 0.069849 5.4851e-06
2:9730208 G A 0.412113 3.6898e-05
2:9734937 C T 0.065175 4.1747e-06
2:9738884 T C 0.097014 -6.1426e-06
2:9741192 A G 0.045755 -2.4064e-05
2:9748518 C T 0.222008 -1.1276e-05
2:9755144 G A 0.126450 3.6548e-06
2:9760041 C T 0.032727 -8.1221e-06
2:9769244 C G 0.068343 -1.2988e-05
2:9769521 C T 0.053401 -3.5636e-06
2:9769591 G C 0.087182 2.1442e-05
2:9773678 G A 0.129016 9.7831e-06
2:9777229 G A 0.832059 8.9936e-06
2:9780744 T C 0.653680 1.0880e-05
2:9782132 A C 1.002533 1.8412e-05
2:9783635 T C 0.108298 1.7548e-05
2:9784356 A G 0.288601 1.8820e-07
2:9784741 T C 0.143843 -4.9400e-06
2:9786995 T G 0.662285 5.6301e-06
2:9788315 T C 0.169107 -2.1271e-07
2:9794115 C T 0.452928 -1.9507e-05
2:9795825 C G 0.086383 -2.3075e-05
2:9796791 A G 0.874822 -3.3207e-05
2:9797196 C T 0.084050 -3.1548e-06
2:9800964 T C 0.020895 -1.1176e-05
2:9801778 C T 1.124352 5.8374e-05
2:9802226 C T 0.152373 2.0506e-05
2:9804994 T C 0.049178 -5.9308e-06
2:9806825 C A 1.294013 2.9626e-05
2:9808309 T C 0.151493 1.5116e-05
2:9809129 T C 0.434093 2.3513e-06
2:9814994 G A 0.161410 -8.3293e-06
2:9815491 T C 0.021378 -8.5052e-06
2:9820799 G T 0.144499 -5.2453e-06
2:9821640 T C 0.089021 1.7925e-05
2:9824863 G T 0.119687 -4.9247e-06
2:9825269 T C 0.049277 7.1500e-06
2:9825969 T C 0.757780 1.0762e-04
2:9830625 G A 0.029718 -1.0038e-05
2:9831131 G A 1.761822 1.8588e-05
2:9833565 C T 0.038908 1.5077e-05
2:9834071 A G 0.064059 -2.8959e-05
2:9841218 G A 0.533116 6.4996e-05
2:9841449 C T 1.204958 -4.7513e-05
2:9841670 C T 1.737173 2.0356e-06
2:9841831 A G 0.590719 -1.0688e-05
2:9844178 G A 1.360164 5.5321e-05
2:9845113 T C 0.024965 5.7066e-06
2:9852283 C G 0.750038 1.1147e-05
2:9852501 G T 0.313154 1.1988e-05
2:9859483 T C 0.306895 7.2925e-06
2:9868574 C T 1.127653 2.5192e-05
2:9870060 G A 1.431179 4.3066e-05
2:9872256 T C 1.429782 4.3972e-05
2:9877532 G C 0.734283 8.8623e-06
2:9879683 C T 0.021671 2.3595e-06
2:9883670 G A 1.420381 5.4457e-05
2:9885058 T C 1.445156 4.1276e-05
2:9887584 A G 1.484410 3.9669e-05
2:9889937 A G 0.047978 -1.8920e-05
2:9890717 G T 1.494800 3.7921e-05
2:9893454 C T 0.299395 -2.2340e-05
2:9895018 C T 1.790530 7.3882e-06
2:9902056 T C 1.755141 2.2524e-05
2:9906145 C T 1.655166 -1.0322e-06
2:9907624 T C 0.058144 -6.5313e-06
2:9908010 T C 1.150656 1.4885e-05
2:9908901 C T 0.626166 2.9676e-05
2:9909114 T C 1.511966 1.0601e-06
2:9909683 A G 0.103610 3.7340e-05
2:9910191 C G 1.100138 -1.4846e-06
2:9910336 A C 0.029102 -1.2956e-05
2:9912089 G A 0.260624 1.0113e-05
2:9912496 G T 0.052408 -5.4359e-06
2:9912728 G A 0.343311 5.5217e-06
2:9914663 A G 0.097548 -1.9130e-05
2:9914751 T C 1.147144 -8.5045e-06
2:9918583 C T 0.819483 -8.0320e-07
2:9921637 T C 0.028759 8.2706e-06
2:9922257 A G 0.467214 -1.2735e-05
2:9924223 G A 0.410335 6.5279e-06
2:9924387 G A 1.286785 -1.2942e-05
2:9930834 T C 0.355978 1.6105e-05
2:9931987 T G 0.284215 -7.4931e-06
2:9935529 T C 0.567067 -2.4237e-05
2:9938259 C A 0.259947 2.1084e-05
2:9939354 A G 0.237977 -4.4662e-06
2:9942159 A G 0.189476 5.5449e-06
2:9948334 A G 0.409964 2.9564e-06
2:9948424 G A 0.228822 5.4872e-06
2:9948622 A G 0.034304 3.0476e-05
2:9949028 T G 0.075714 -1.0901e-05
2:9950003 G A 0.214209 9.2298e-06
2:9952199 C T 0.807726 1.5481e-05
2:9952392 C T 1.970054 6.1861e-06
2:9952744 C T 1.842391 1.4116e-05
2:9953486 A G 0.550781 -1.0009e-05
2:9955929 G A 0.158802 8.3587e-06
2:9956536 G T 1.075578 -9.1886e-06
2:9962275 T C 0.092247 -7.5565e-06
2:9964298 T C 0.073684 1.4903e-05
2:9966781 T C 0.040468 1.1228e-05
2:9971366 A G 1.556374 5.6409e-06
2:9996623 T C 0.304335 -1.4461e-05
2:10007823 C T 1.447954 -5.8899e-06
2:10010768 C T 0.925819 2.1508e-06
2:10011617 A G 0.121074 -1.2243e-05
2:10014407 G T 0.629188 1.8958e-05
2:10033277 G A 0.732873 3.8843e-06
2:10036266 G A 0.479525 1.6655e-05
2:10038299 C T 0.187677 -7.0661e-06
2:10039450 T C 0.104776 -7.2503e-07
2:10044999 G C 0.050096 1.4269e-05
2:10045014 T C 1.876175 1.6454e-05
2:10045474 G A 0.062088 -1.6442e-05
2:10049382 A G 0.053629 3.0716e-05
2:10050960 G A 1.351467 2.2547e-05
2:10052135 C T 0.026162 4.3573e-06
2:10055911 G T 0.051147 6.2947e-06
2:10059770 T G 1.359184 2.3901e-05
2:10059844 T C 0.241360 -1.0430e-06
2:10060579 T C 0.349369 8.6119e-06
2:10064577 G A 1.353497 3.1054e-05
2:10075255 T C 0.146747 3.4870e-06
2:10078995 T C 0.977388 2.7726e-06
2:10080456 T C 0.060561 1.5718e-05
2:10083009 G A 0.624592 2.6392e-06
2:10083949 G A 0.106928 1.5563e-05
2:10085631 G A 0.447583 1.5409e-05
2:10085722 A G 1.008819 -4.4863e-05
2:10085957 A G 0.079464 8.9996e-06
2:10086506 T G 1.742684 -1.8273e-05
2:10086709 T C 0.219652 1.6873e-05
2:10086802 T C 0.649577 -2.9850e-06
2:10087581 C A 0.129877 -9.1130e-06
2:10088024 A G 0.184046 -5.3446e-06
2:10089722 A G 0.226625 -2.7299e-05
2:10090591 C A 0.418212 -2.8563e-05
2:10094992 G A 1.133120 1.6161e-05
2:10099635 G A 0.657906 1.7317e-05
2:10101468 G A 0.254779 2.0960e-05
2:10102735 C T 0.145740 -2.4723e-06
2:10113504 C G 0.652667 3.0913e-05
2:10117122 T C 0.390697 1.3340e-05
2:10119879 T C 0.859859 1.3012e-05
2:10119910 T C 0.470399 5.5574e-07
2:10121902 G A 1.536917 -3.4912e-06
2:10123041 A G 0.058225 5.0883e-05
2:10126330 A G 0.386645 -3.1956e-05
2:10126416 G A 0.839488 8.8690e-06
2:10137215 C T 0.214083 -2.1412e-05
2:10141173 T C 0.044174 -2.7952e-06
2:10143901 G A 0.632897 -1.3705e-06
2:10147944 G T 0.813499 2.3145e-05
2:10148800 C T 0.280050 -1.5254e-05
2:10150461 A C 0.058365 4.0929e-05
2:10157074 T C 0.028715 6.3635e-07
2:10157304 T C 0.044837 8.1968e-06
2:10157350 A G 0.039686 -7.9795e-06
2:10160358 G A 1.709801 2.7975e-05
2:10161891 T C 0.627940 3.3107e-06
2:10163832 C T 0.297984 1.2967e-05
2:10167212 G A 1.119922 1.8045e-05
2:10169300 C G 0.349515 1.3196e-06
2:10172391 T C 0.059969 1.8577e-05
2:10174392 A G 0.234639 8.3661e-06
2:10174952 A C 0.206740 -2.5017e-05
2:10177158 G A 0.521584 2.4695e-06
2:10178236 G A 1.580139 -5.4500e-06
2:10186419 G A 0.242720 1.1204e-05
2:10190115 G A 1.153720 -5.9269e-06
2:10194487 C T 1.026430 1.6049e-05
2:10198538 G C 0.244502 9.1187e-06
2:10206551 T C 0.073052 3.1049e-05
2:10209918 A G 0.729989 -1.7750e-05
2:10209933 G A 0.218197 -2.7870e-05
2:10215975 C T 0.606940 3.3029e-05
2:10217952 A G 0.520458 -1.1838e-05
2:10218843 A G 0.182914 -4.4365e-05
2:10225649 G A 0.061595 -2.4434e-05
2:10227594 T C 0.199410 2.3009e-05
2:10228190 C T 0.023612 -1.2416e-05
2:10229911 A G 1.056954 2.1450e-05
2:10233928 A G 0.071437 -1.3343e-06
2:10234386 G A 0.325683 -2.1273e-05
2:10236372 G A 1.641142 1.0593e-05
2:10237585 A G 0.134303 6.6077e-09
2:10237864 C T 0.029786 -1.5914e-05
2:10241797 T C 0.072392 -1.6019e-05
2:10241915 G T 1.688243 -6.2212e-06
2:10242239 G A 1.110756 -1.0724e-05
2:10244438 G C 0.848987 -4.6033e-05
2:10252723 A G 0.406527 -4.0597e-06
2:10260519 G A 0.248887 1.5656e-05
2:10262036 T C 0.091292 1.4918e-05
2:10262920 G T 1.462777 -1.7713e-06
2:10265144 G A 0.323265 -2.7987e-06
2:10266602 T C 0.087977 1.8638e-05
2:10268326 C T 0.097578 1.4464e-05
2:10280694 T C 0.210571 8.0001e-06
2:10281514 T C 0.142779 -1.6641e-05
2:10284674 G A 1.332713 2.0547e-06
2:10289148 G A 1.476455 -1.0575e-05
2:10297610 T C 0.114771 -4.4457e-06
2:10299524 G A 0.271030 -3.3170e-05
2:10305741 G A 0.676316 1.4896e-05
2:10309001 G C 0.155817 2.9777e-06
2:10322839 G A 0.342767 7.4074e-06
2:10326656 C A 0.395525 -2.6363e-05
2:10328083 T C 0.879232 1.7253e-05
2:10332057 G A 0.607042 -2.2994e-05
2:10333025 A G 0.033787 1.0849e-05
2:10334249 C T 0.082218 1.4395e-05
2:10335027 C T 1.907637 9.6413e-06
2:10338121 T C 0.421765 -1.5525e-05
2:10338185 T C 0.619896 5.7464e-05
2:10338368 G A 0.079450 -2.1368e-05
2:10341468 G T 0.969194 1.4438e-05
2:10346534 A C 0.114295 -4.7206e-05
2:10350599 C G 0.174051 9.6455e-06
2:10364704 T C 0.031472 -2.3175e-06
2:10365152 C A 1.549292 -3.9233e-06
2:10371990 A G 0.097792 5.5945e-07
2:10375422 T C 0.148307 -1.2570e-06
2:10376692 A G 0.381389 5.3497e-05
2:10377318 G A 0.604420 -2.7263e-05
2:10383144 A G 0.142045 1.3326e-05
2:10384723 T C 0.201477 -1.3487e-05
2:10385064 T C 0.719501 3.4244e-05
2:10385815 A G 1.937107 1.4415e-05
2:10390329 C T 1.152458 3.1486e-06
2:10392798 T C 0.195350 2.2514e-05
2:10394558 C T 1.535336 -3.0902e-06
2:10397352 T C 0.193776 -2.1542e-06
2:10398865 C T 0.164443 -8.5576e-06
2:10402314 G T 0.046180 -5.1497e-06
2:10402841 G T 0.413738 -1.2274e-05
2:10404742 A G 0.638252 -5.5003e-06
2:10407577 G A 1.561301 -1.8520e-05
2:10408604 A G 1.456348 6.0719e-07
2:10409785 A G 0.716016 -1.3710e-05
2:10411647 G A 0.210575 -1.1178e-05
2:10411918 T C 0.042409 8.7971e-06
2:10412471 C T 1.446920 -1.2232e-05
2:10412774 A G 1.014041 -7.6794e-06
2:10413391 C A 0.030360 2.6106e-06
2:10414169 T C 0.189669 -1.7636e-06
2:10414680 G T 0.049933 7.1252e-06
2:10416553 T C 0.039353 7.0316e-06
2:10418173 T C 0.175138 1.4050e-05
2:10419484 G A 0.201327 -2.1920e-06
2:10419651 G T 0.869879 5.3244e-06
2:10422502 C T 0.265975 4.3288e-06
2:10422939 T C 0.346660 3.3041e-05
2:10424767 G A 1.421218 -1.2499e-05
2:10429727 G C 1.532943 5.9796e-06
2:10430793 A G 0.123352 -6.4864e-06
2:10431062 C A 0.293578 9.3773e-06
2:10436842 T C 0.272526 6.9437e-07
2:10437640 T C 0.086763 1.6118e-05
2:10440743 A G 0.103807 2.2066e-05
2:10443340 G A 1.358093 5.4064e-06
2:10445532 T G 0.174843 -1.2559e-05
2:10446571 T C 0.073970 4.7137e-05
2:10453830 G A 0.047275 3.3270e-05
2:10455625 A G 1.476730 1.0092e-05
2:10462852 T C 0.181469 5.1340e-06
2:10466227 C T 1.255095 1.0852e-06
2:10469044 G A 1.297447 -8.9545e-06
2:10469516 G A 0.211316 1.0914e-05
2:10470288 C T 0.143167 -1.0579e-05
2:10470623 A G 0.196364 -7.3281e-07
2:10471160 C T 0.474775 -7.9851e-07
2:10473794 G A 0.061639 2.2102e-06
2:10476651 T C 0.376979 6.9178e-06
2:10477964 C T 0.313127 2.1804e-06
2:10478936 G A 0.801076 1.0170e-05
2:10483299 G A 0.060524 1.4764e-06
2:10484041 C T 0.524395 2.3086e-05
2:10491004 G T 0.816270 9.7825e-06
2:10491985 T G 0.363040 -1.8250e-05
2:10501681 T G 1.505384 7.8153e-06
2:10502869 T C 0.220441 1.0205e-05
2:10503495 G C 0.413592 -3.5999e-05
2:10507924 T C 0.090425 -1.2383e-05
2:10510040 G A 1.071542 -1.6043e-05
2:10513682 C T 0.864786 -2.2709e-05
2:10515219 G C 0.091680 2.1340e-06
2:10516402 A G 0.026437 -3.0293e-06
2:10517508 T G 0.118926 1.3166e-05
2:10519847 A G 0.033155 1.0765e-05
2:10520993 C T 0.240262 4.0956e-06
2:10524139 A G 0.910051 1.9579e-06
2:10526124 T G 0.291841 2.1190e-05
2:10528748 C T 0.062445 -4.5488e-07
2:10529988 T G 1.185953 -1.1069e-04
2:10530325 T G 0.167305 -1.3188e-05
2:10530550 G A 0.393427 -1.0844e-05
2:10533341 C G 0.020297 4.2458e-07
2:10534652 T C 0.049444 1.4420e-05
2:10535355 T C 0.799999 -1.5530e-05
2:10548826 C T 0.979781 -7.5526e-06
2:10549807 C A 0.559322 7.1535e-06
2:10551918 T C 0.044272 -6.8486e-06
2:10561383 G A 1.114632 -4.3504e-06
2:10562047 T C 0.366572 -2.4813e-05
2:10566033 G A 0.608072 2.0996e-05
2:10570041 G A 0.029385 3.6707e-06
2:10574296 T C 1.145203 2.1952e-07
2:10575101 T C 0.030469 -1.5351e-05
2:10575917 C T 0.367596 -1.5850e-05
2:10577645 T C 0.361762 -5.6438e-06
2:10582790 C T 0.191679 -2.3713e-05
2:10584022 C T 0.067007 6.8532e-06
2:10585303 C T 0.082755 1.4722e-05
2:10592103 T C 0.393815 1.2047e-05
2:10592172 G A 0.160825 6.4213e-06
2:10595578 C T 0.423135 -9.6165e-06
2:10605875 G A 0.412551 -9.8918e-06
2:10607427 C T 1.418916 -9.0793e-06
2:10607675 C T 0.123985 -1.0673e-05
2:10609936 A G 0.110776 -8.1308e-06
2:10609970 A G 0.515770 -1.1451e-05
2:10611211 G A 0.580159 9.5951e-06
2:10612121 C T 0.657866 -1.1335e-05
2:10612488 T C 0.028769 -1.2142e-05
2:10614726 A G 0.062428 -7.4338e-06
2:10616124 T C 0.653293 -3.5638e-05
2:10616755 T G 0.047485 9.6776e-06
2:10618693 C T 0.178990 5.1183e-06
2:10619283 A G 0.237916 2.7073e-05
2:10619702 T C 0.246817 -3.5828e-07
2:10620090 G C 0.184209 1.9055e-05
2:10621691 G A 1.094586 1.0610e-05
2:10625156 C A 0.843639 1.1809e-05
2:10627105 A G 0.217225 -1.1543e-05
2:10640018 T G 0.127925 -5.3132e-05
2:10643637 A G 0.854933 4.1795e-05
2:10644579 A G 0.438411 -2.3417e-05
2:10645865 G A 1.298940 8.2331e-06
2:10647855 A G 0.205710 4.9169e-06
2:10651822 G A 0.045772 -2.9255e-06
2:10652053 G A 0.281016 8.5120e-06
2:10657347 T C 0.056848 -1.2544e-05
2:10659691 T C 0.409434 -1.4332e-05
2:10662107 A G 1.047564 5.7558e-05
2:10663995 T C 0.266668 -2.4017e-05
2:10665612 T C 0.073032 -1.3064e-05
2:10665979 T C 0.505914 8.0344e-06
2:10666520 A C 0.023540 2.5875e-05
2:10668114 C G 0.109597 9.4963e-06
2:10671184 G A 1.045201 -7.4943e-06
2:10673316 A C 0.247946 -9.7931e-06
2:10673767 A G 0.024465 -9.6151e-06
2:10674949 A G 0.103402 9.6546e-07
2:10679839 T C 0.037167 -8.9360e-06
2:10682449 T C 0.655894 2.0302e-05
2:10687741 G T 0.871120 -2.6881e-06
2:10689608 C T 0.100975 -1.5539e-06
2:10696788 C T 0.858979 2.2652e-05
2:10698364 T C 0.608259 -4.0720e-06
2:10714367 T C 0.220914 -1.0724e-05
2:10717806 T C 0.607038 -5.9995e-07
2:10728102 C A 0.058154 9.8509e-06
2:10731474 T C 0.819979 2.6941e-05
2:10750957 C T 0.043089 -1.7388e-05
2:10757479 C T 1.040839 1.8181e-05
2:10761985 T C 1.933999 -3.0200e-06
2:10764843 G A 0.038534 -9.9915e-06
2:10782094 A G 0.101944 -3.0734e-05
2:10784491 G A 0.220710 -1.1869e-05
2:10792834 A T 0.032081 1.4125e-05
2:10800347 C T 0.114826 1.5536e-05
2:10805460 T C 0.200212 -1.7812e-05
2:10805974 C T 1.116033 -1.3021e-05
2:10813933 C T 0.257224 3.4313e-06
2:10814565 C T 0.160679 1.3207e-05
2:10817443 A G 0.037996 1.6807e-05
2:10821698 G C 0.196452 3.1356e-05
2:10822466 C T 0.027297 -8.5369e-06
2:10824859 G A 0.061788 -7.3026e-07
2:10824988 T C 0.662806 2.4858e-05
2:10838070 G T 0.501685 -2.0102e-05
2:10840326 G A 0.055631 9.6752e-06
2:10841403 C T 0.049478 9.9046e-06
2:10849226 T C 0.059711 1.8050e-06
2:10854033 A G 0.061571 3.2384e-05
2:10860245 G A 0.577375 -1.2608e-05
2:10874512 A G 0.430258 -3.1478e-05
2:10874671 A G 0.467795 -4.6565e-05
2:10875009 G T 0.036592 -2.2214e-05
2:10881867 T C 0.968915 3.4959e-05
2:10883120 C T 0.042399 -7.3605e-06
2:10885968 G C 1.771246 7.2830e-06
2:10886098 T C 1.236206 -7.7529e-06
2:10890298 T C 0.035158 2.3615e-05
2:10891631 T C 0.439175 -7.9226e-06
2:10897512 G A 0.429557 -2.1917e-05
2:10898410 G C 0.534717 1.0969e-05
2:10902170 G A 0.758840 1.2453e-06
2:10905154 A C 0.079855 8.2240e-06
2:10908011 T C 0.055509 -6.5287e-07
2:10908893 G A 0.714789 -2.6349e-05
2:10910851 C T 0.970755 8.1265e-06
2:10911552 A G 0.328511 3.4335e-06
2:10913224 T C 0.083166 -5.7458e-06
2:10915342 A G 0.091115 1.0957e-05
2:10915752 G A 0.620621 8.1039e-05
2:10918932 T C 0.063050 -7.0036e-06
2:10919927 T C 0.162362 1.8213e-05
2:10923106 G A 0.063339 4.4355e-06
2:10927020 T G 0.031217 -9.7160e-06
2:10930903 C T 0.528839 3.1546e-06
2:10932207 A C 1.117729 9.7259e-05
2:10933249 T C 0.956802 5.9829e-05
2:10935139 A G 0.076309 -2.0366e-05
2:10940638 C T 0.124892 -3.8063e-06
2:10940672 G A 0.088130 -1.6680e-05
2:10957981 T C 0.034192 -2.0340e-05
2:10959475 C G 0.353738 5.9171e-05
2:10959591 C T 0.046329 -1.0437e-05
2:10961184 G A 0.665804 -7.7965e-07
2:10966450 G A 1.184607 5.4720e-05
2:10969640 A G 0.160706 1.0308e-05
2:10969662 T C 0.080865 1.0874e-05
2:10970160 G A 1.640945 -5.0253e-05
2:10972738 G C 0.317846 -7.2255e-06
2:10974036 G T 0.073851 1.7022e-07
2:10975238 A G 0.059371 1.3872e-05
2:10982038 C T 1.382330 4.3254e-05
2:10983037 G A 0.582577 -1.1994e-05
2:10985927 A G 0.057494 -1.0155e-05
2:10987059 A G 0.045819 1.4380e-06
2:10990178 G A 0.038336 1.4792e-05
2:10990653 G A 1.417624 9.9882e-06
2:10991540 T C 0.208134 1.6948e-05
2:10992480 G A 1.753863 6.4325e-06
2:10993094 T C 0.625404 1.2511e-05
2:10994910 T C 0.048090 -2.4906e-05
2:11000922 T C 0.853699 -9.0199e-06
2:11001183 T C 0.117630 -7.6566e-06
2:11003104 C T 0.466605 -3.5737e-06
2:11003395 T C 0.047666 2.1812e-05
2:11004758 T C 0.037092 -2.4642e-05
2:11005485 C T 0.640952 -4.3986e-06
2:11009362 G A 0.161128 -1.6298e-05
2:11009610 T C 0.992813 -8.4911e-06
2:11010640 A G 0.032628 -1.6719e-05
2:11013682 G A 0.781714 -5.2891e-06
2:11014153 A G 0.354557 3.4965e-05
2:11014738 T G 0.740080 6.0948e-05
2:11018649 A G 1.381559 6.4934e-07
2:11020995 T C 0.221825 1.6072e-05
2:11021336 C T 0.405283 4.0287e-07
2:11023297 T C 0.067758 3.2580e-07
2:11024492 C A 0.089810 -9.0717e-06
2:11024620 A G 0.146141 -1.6608e-05
2:11025731 A C 1.764103 4.5987e-05
2:11026108 G A 0.349016 -3.3499e-05
2:11028585 G A 0.287452 -2.7337e-05
2:11039823 A G 0.060928 -1.4892e-05
2:11040736 G T 0.151958 -2.5942e-05
2:11041536 A G 0.062275 -1.9817e-06
2:11044187 G A 0.031319 -8.1760e-06
2:11045277 A G 1.319631 9.3386e-05
2:11048622 A G 0.124281 4.0929e-06
2:11050238 T C 0.075099 3.4270e-06
2:11053020 G A 1.664220 6.8424e-06
2:11053740 T C 1.314361 7.9868e-05
2:11054827 A C 0.020994 4.5556e-06
2:11054858 G A 0.062482 -1.1280e-05
2:11055652 T C 0.082486 -5.6006e-06
2:11056609 T C 0.043055 6.5045e-06
2:11056828 A G 0.321140 -3.4504e-05
2:11057296 T C 0.048359 -2.2650e-07
2:11066008 A G 0.051157 -2.5957e-06
2:11069054 C G 0.194769 -2.0850e-06
2:11074511 C T 0.558893 -8.5891e-06
2:11074642 G A 1.885273 3.8224e-05
2:11079468 C T 0.061557 1.6767e-06
2:11083259 A G 1.285381 -1.0724e-05
2:11083409 A C 0.147063 1.0732e-05
2:11083550 A G 1.765021 -9.8369e-06
2:11084495 A G 0.133803 -1.5184e-05
2:11085744 G A 0.482839 2.4994e-06
2:11088833 A G 0.105279 4.8677e-07
2:11091364 A G 0.166003 4.4325e-05
2:11091991 A G 0.037520 8.6361e-06
2:11093677 C T 0.752214 2.4136e-05
2:11096786 C T 0.054659 1.0992e-05
2:11097392 C T 0.082140 8.0448e-06
2:11097615 T C 0.252685 1.3453e-05
2:11097777 A G 0.485165 -5.9732e-06
2:11099059 G A 0.843819 1.0290e-05
2:11104883 A G 0.181020 3.3179e-06
2:11107062 A G 0.176315 -4.5405e-06
2:11107245 A G 1.604825 5.1122e-05
2:11109330 A C 0.042144 2.6678e-05
2:11110270 A G 0.082330 -8.2398e-06
2:11111546 G A 0.084571 -1.0672e-06
2:11111580 C T 0.043436 7.7654e-06
2:11113291 T C 0.097786 1.4279e-05
2:11115499 A G 0.116359 1.2238e-05
2:11118039 C T 0.029854 -5.0025e-06
2:11118836 T C 0.102430 -1.0833e-05
2:11120801 G A 0.319570 -2.2043e-05
2:11126753 T C 0.821394 -1.3416e-05
2:11127132 A C 0.034015 -9.9823e-06
2:11130153 A G 0.035379 7.2178e-07
2:11130708 C T 0.066392 1.4679e-06
2:11132802 C A 0.026583 -1.0374e-05
2:11134136 C T 0.052109 -2.3088e-06
2:11134604 A C 1.363026 -1.4166e-05
2:11144183 G T 0.742395 -9.3913e-06
2:11144824 T A 0.027471 -1.9905e-05
2:11147253 C T 0.158704 -5.2329e-06
2:11150975 G A 0.968878 5.3617e-06
2:11152503 A G 0.865758 -2.2824e-05
2:11156851 A G 0.142096 2.0448e-05
2:11158072 A G 1.158673 3.2290e-05
2:11162791 A G 0.041481 9.2664e-06
2:11163329 T C 0.028708 5.5310e-06
2:11164241 G A 0.590563 1.0594e-05
2:11164514 A G 1.861297 5.7650e-07
2:11169454 A G 0.022442 -3.1775e-05
2:11180113 A C 1.613607 1.7934e-05
2:11182412 A G 0.104891 -1.5420e-05
2:11183616 T C 0.233078 2.0283e-05
2:11184914 T C 0.995118 2.2640e-06
2:11192591 G T 0.164123 4.0777e-07
2:11193087 C T 1.976786 -5.9426e-06
2:11195623 G T 0.176566 2.9361e-05
2:11200347 A G 0.969895 -4.0238e-06
2:11201405 T C 0.063580 1.4829e-05
2:11207683 T C 0.125739 3.8891e-06
2:11208413 G C 0.205750 -3.5102e-06
2:11208796 A G 0.052775 -1.6579e-05
2:11210870 T C 1.093203 -6.2555e-06
2:11220562 G A 0.529825 -1.4908e-05
2:11222430 A C 0.024258 1.4170e-05
2:11225028 C T 0.181986 -5.6079e-06
2:11225932 C T 0.192267 1.5795e-05
2:11226507 A G 1.683949 3.5625e-05
2:11230386 A G 0.155929 1.8033e-05
2:11232879 C G 0.222586 3.6985e-06
2:11233016 C T 0.082378 -8.4417e-06
2:11233323 C T 1.216188 5.9996e-06
2:11235712 A G 0.033957 1.4769e-05
2:11238149 T C 0.837563 -6.9953e-06
2:11238382 T G 0.065882 -1.2877e-05
2:11240607 T C 0.160298 -1.6078e-05
2:11242204 G A 0.803973 -1.1503e-05
2:11243387 G A 0.669051 6.0448e-06
2:11245368 A C 0.093111 -3.1306e-06
2:11245864 T C 0.293949 -2.0337e-06
2:11246238 A G 0.547025 1.0495e-05
2:11252031 C T 0.686591 -6.0781e-06
2:11252094 C T 1.619954 -4.5788e-06
2:11257040 C A 0.048237 -1.2659e-05
2:11257915 A G 0.040866 -5.9902e-06
2:11260635 C T 0.183556 7.6142e-06
2:11264193 A C 0.064933 -8.5602e-06
2:11264444 G A 1.694234 2.4482e-06
2:11264486 T C 0.227441 -3.4031e-05
2:11264830 A G 1.277738 1.1397e-05
2:11265972 G T 1.038438 2.8179e-06
2:11272576 G A 0.412494 -7.7320e-06
2:11277727 G A 0.034580 -8.6449e-06
2:11281009 A G 0.034967 -2.5641e-06
2:11284415 G A 0.033978 -4.9822e-06
2:11288577 T C 0.463236 2.9631e-05
2:11291036 T C 0.894945 -1.8054e-05
2:11299074 G A 1.813935 2.1410e-06
2:11299856 G A 0.522998 2.4394e-05
2:11299997 A G 0.367048 -1.5946e-07
2:11317756 G T 0.059069 3.9130e-06
2:11319850 C T 0.103195 -5.4449e-06
2:11323276 C T 0.982542 -3.1601e-05
2:11325331 C T 0.657692 2.6625e-05
2:11327132 A G 0.036810 -4.8742e-06
2:11330412 C T 0.097493 -2.1098e-05
2:11344746 C A 1.748678 1.0318e-05
2:11345010 A G 0.025992 1.6729e-05
2:11352718 G A 1.959685 2.8217e-05
2:11359120 T G 1.074565 -1.4574e-05
2:11372223 C T 0.079875 -4.1288e-06
2:11377917 C A 0.095073 9.9535e-06
2:11385834 G A 1.128058 -7.1020e-06
2:11387253 C T 0.070366 -3.5127e-06
2:11394353 T C 0.104409 -7.9015e-06
2:11402367 G A 0.096249 2.2194e-05
2:11422044 A G 0.077057 -1.8809e-05
2:11422786 C T 1.641203 -6.0320e-06
2:11426734 C T 0.093886 2.4967e-05
2:11431159 A G 0.307956 -2.4566e-05
2:11432209 G T 0.038710 3.3590e-05
2:11448102 T C 0.093849 1.5761e-05
2:11451984 T C 1.734396 7.4011e-06
2:11461191 A G 0.057906 1.7353e-05
2:11485457 A G 1.658824 -5.8524e-06
2:11490158 C T 0.988301 -4.1754e-05
2:11494852 A G 0.549762 4.2590e-05
2:11502772 C T 0.094161 2.1962e-05
2:11503405 T G 0.062771 3.3700e-06
2:11504805 A G 0.121822 -1.6743e-05
2:11505640 A G 1.453955 9.2748e-06
2:11509537 G A 0.148708 2.5042e-05
2:11510070 A G 0.035501 1.4819e-05
2:11510948 G A 1.714279 8.4747e-06
2:11511919 C T 0.257227 -7.6542e-06
2:11515347 C T 0.106686 8.9364e-06
2:11516451 A G 1.379832 9.5172e-06
2:11522054 T C 1.842384 -2.8348e-05
2:11522391 A G 0.408434 -3.8519e-05
2:11522561 A C 1.918635 1.8579e-05
2:11522644 T C 0.309054 -2.6582e-05
2:11522837 T C 0.034087 -2.9815e-06
2:11529067 C T 1.783832 8.1058e-06
2:11530005 C T 0.089082 -1.7402e-05
2:11530313 T C 0.431849 5.2695e-05
2:11532127 G A 0.902276 -2.3149e-08
2:11534418 T C 0.815124 -1.0067e-06
2:11534985 A G 0.290624 3.5952e-05
2:11535523 T G 1.452612 -3.8233e-06
2:11536186 C T 0.701108 -1.0482e-05
2:11537452 C T 1.252943 -7.7218e-07
2:11537941 T C 0.476458 -7.6490e-06
2:11538076 C T 0.039880 3.0712e-06
2:11540150 C T 0.353201 -3.0450e-05
2:11541509 T C 0.105112 1.0315e-05
2:11546096 C T 0.807951 -1.7730e-05
2:11546173 C T 1.585837 -2.4307e-05
2:11547267 G T 0.035219 -5.7114e-06
2:11547749 T C 1.964540 5.1259e-06
2:11548607 C T 0.828897 -1.1684e-05
2:11550190 A G 0.500328 1.5176e-05
2:11553930 T C 0.029266 -1.2151e-05
2:11555748 G A 0.569327 1.5469e-05
2:11560194 A C 1.277990 9.0346e-06
2:11561276 A G 0.030269 1.1177e-06
2:11568158 T C 0.741291 6.2297e-06
2:11575780 T C 0.132766 -1.7697e-06
2:11593260 A G 0.410362 -5.7448e-06
2:11602048 G A 0.045245 -9.5015e-06
2:11608015 A G 1.221784 1.5482e-05
2:11617838 G A 0.815141 2.2355e-06
2:11618069 T G 1.257632 -1.1796e-05
2:11620917 G A 0.077128 -2.4867e-05
2:11622497 C A 1.054707 6.1775e-06
2:11624343 T C 0.026797 5.7544e-06
2:11625776 A C 0.053136 1.0098e-06
2:11641853 G T 1.062615 5.3356e-06
2:11651712 A G 0.034712 1.9680e-05
2:11652795 G T 1.070407 4.5433e-06
2:11656908 G A 0.277932 -2.7185e-05
2:11664349 T C 1.457263 6.7087e-06
2:11664977 C T 0.036783 2.6172e-05
2:11674034 G A 0.272241 8.5550e-06
2:11675472 T C 0.278126 3.8548e-06
2:11678007 G A 0.057148 5.7507e-07
2:11679579 A G 0.036779 -2.2921e-05
2:11683423 T G 1.423679 1.2753e-05
2:11688942 C T 0.032982 -3.5083e-07
2:11690990 T C 0.154029 -1.0845e-05
2:11692106 C A 0.051184 7.2238e-06
2:11692236 T C 1.177314 2.4433e-06
2:11693817 C T 0.185287 -2.4673e-05
2:11696806 T C 0.033458 -1.0243e-05
2:11701319 T C 0.040427 -3.8734e-06
2:11703569 C T 0.079988 7.0371e-06
2:11705739 C T 0.193100 -5.7874e-06
2:11706493 T C 0.035678 7.9273e-06
2:11706672 T C 0.036929 -3.6598e-06
2:11706693 C T 0.193392 -4.6576e-06
2:11708833 C G 1.307946 7.8231e-06
2:11718838 A G 0.062768 -9.0394e-06
2:11720986 A G 0.264193 6.9924e-06
2:11724580 T G 0.680165 -2.4051e-05
2:11725947 C T 0.281828 5.7759e-06
2:11726414 C T 0.282182 4.7535e-06
2:11727507 A G 0.957176 -1.6407e-05
2:11736305 A G 0.280989 7.1307e-06
2:11738951 T C 0.111184 1.7516e-05
2:11740961 T C 0.088212 -1.1967e-05
2:11744232 T C 1.618914 -1.9596e-05
2:11746003 A G 0.886810 1.2978e-05
2:11749251 A G 0.088552 1.3943e-05
2:11757023 T C 1.040380 -2.5895e-05
2:11758429 A G 0.033220 -1.1154e-05
2:11762550 G A 0.468462 -6.6631e-06
2:11765034 T C 0.037221 6.0630e-06
2:11766120 C T 0.085475 -2.8015e-05
2:11766405 A G 0.034369 -1.1339e-05
2:11767382 G T 0.573159 -1.2581e-05
2:11768872 T G 0.115815 -7.7164e-06
2:11769286 C T 0.418845 6.2949e-06
2:11771496 G A 0.079039 -1.3774e-06
2:11774324 A G 1.029082 -5.0641e-06
2:11775098 A G 0.035705 1.4953e-05
2:11783306 A G 1.486263 1.4687e-06
2:11783775 G A 0.090755 1.7430e-05
2:11786832 C T 1.333506 -8.6045e-06
2:11787239 C A 0.438329 -2.4123e-05
2:11788056 C T 0.476319 4.7692e-05
2:11789985 G C 0.258995 -5.6353e-05
2:11791754 T C 1.388029 2.2637e-05
2:11792303 C T 1.699428 -4.0437e-06
2:11794095 G C 0.115540 -2.7527e-05
2:11794196 G A 0.300996 -8.9319e-05
2:11794733 G A 1.865211 -1.4306e-05
2:11795138 A C 1.638946 -2.8190e-05
2:11795246 A G 0.357440 -4.8196e-06
2:11800037 A G 0.074609 -9.0103e-06
2:11801647 C A 0.146876 1.4631e-05
2:11806031 A G 0.074429 1.8814e-05
2:11807945 A C 0.168400 -4.8294e-05
2:11807999 G T 0.031714 -7.9981e-06
2:11808864 T C 1.088191 -6.6156e-07
2:11810671 C A 0.104579 1.3942e-05
2:11811983 G C 0.155960 1.7809e-05
2:11815790 A G 0.036365 3.2363e-06
2:11816044 T C 0.402787 -3.5485e-06
2:11817474 A C 0.027110 3.3910e-06
2:11818129 A G 0.072627 -3.9031e-06
2:11818963 C G 0.237644 2.2102e-05
2:11820954 A G 0.153828 -1.9033e-06
2:11821356 C T 0.208515 3.8557e-05
2:11822356 A C 0.797272 5.0185e-06
2:11823354 T C 0.803354 7.4661e-06
2:11823437 C A 0.056464 -1.3423e-05
2:11834574 A C 0.025788 1.3910e-06
2:11839661 T C 0.056967 5.8138e-06
2:11843726 A G 0.459724 -2.6630e-06
2:11843883 T C 1.029415 -3.7098e-06
2:11848582 T C 0.249595 -1.8761e-05
2:11850090 G T 0.468451 -1.7985e-06
2:11851080 A G 0.024795 6.4128e-06
2:11854677 T C 0.072722 3.0542e-06
2:11854851 T C 0.087902 -5.6402e-06
2:11862774 G A 0.201915 2.0127e-06
2:11865652 C A 0.978738 -7.7206e-06
2:11866376 C T 0.406048 -9.1790e-06
2:11866895 A G 0.092635 3.5178e-07
2:11881039 G A 0.913645 7.4987e-06
2:11883399 G T 0.032203 1.6393e-05
2:11890428 G C 1.001727 1.8908e-05
2:11892190 A G 0.854059 -5.2394e-06
2:11893516 A G 0.091139 -1.0901e-07
2:11894060 T C 0.057804 2.3144e-05
2:11901856 A G 0.696651 1.0437e-05
2:11908789 G A 0.105136 2.0910e-06
2:11924950 C T 1.251019 -9.6333e-06
2:11925335 G A 0.671601 1.6607e-05
2:11928423 T C 0.082062 -1.2014e-05
2:11932173 T G 1.241102 3.6249e-06
2:11933386 G A 0.266342 -5.6367e-06
2:11934756 T C 0.026087 -2.3483e-05
2:11939435 T C 0.022459 1.5597e-06
2:11940819 A G 0.530943 1.9621e-05
2:11942491 C T 0.040522 -1.5432e-05
2:11943082 T C 0.107343 1.5870e-05
2:11945533 A C 0.363298 1.3128e-05
2:11955603 T C 0.119653 -1.9274e-05
2:11958193 A G 0.187143 1.2753e-05
2:11959905 C T 0.284402 -5.6266e-06
2:11964129 T G 0.028052 -2.5256e-07
2:11965541 G A 1.595020 -1.8746e-05
2:11968029 G A 0.107023 -1.9774e-07
2:11973841 T C 0.162879 4.6733e-06
2:11974582 T C 0.072964 7.3885e-06
2:11978602 A G 0.024496 -7.7077e-06
2:11978810 C T 1.160577 -3.0055e-06
2:11981163 C T 0.216558 1.3501e-05
2:11981653 A C 0.076717 5.3646e-05
2:11981744 T C 0.564959 1.2042e-06
2:11987544 T A 0.038836 -5.8667e-06
2:11989363 T C 0.062064 -4.5522e-06
2:11989805 G A 0.437663 -1.6462e-05
2:11991192 G A 0.236940 -5.4436e-06
2:11991840 A C 0.038486 -1.1724e-05
2:11992128 C A 0.435963 -7.7939e-06
2:11992830 G A 0.168883 -1.3169e-05
2:11993112 C A 0.335433 -6.0935e-05
2:11993363 T G 0.444401 -3.5156e-05
2:11993544 C G 0.211945 -7.9803e-06
2:11993848 C T 0.639071 -1.7737e-07
2:11996680 A G 0.711698 -1.3160e-05
2:12001391 G T 0.055478 3.1992e-05
2:12002071 A C 0.046829 8.6459e-06
2:12004077 T G 0.038092 2.7443e-07
2:12005063 T C 1.165235 -1.3065e-05
2:12005646 A G 0.089310 6.0410e-06
2:12010336 T C 0.089269 -9.2220e-06
2:12011260 C T 0.057977 5.7776e-06
2:12011955 G T 0.041488 -6.8683e-06
2:12015763 A G 0.665655 -5.3928e-06
2:12016643 G A 0.557394 -8.4225e-06
2:12017824 C T 0.105823 -1.3571e-05
2:12031541 C T 0.147277 3.1516e-06
2:12031918 C T 0.190376 -5.2343e-06
2:12034322 T C 0.067639 1.6740e-05
2:12037179 T C 0.089970 2.2926e-05
2:12037492 A G 1.091037 5.4770e-06
2:12038026 C T 0.208195 1.3333e-05
2:12038123 C T 0.603030 7.5021e-06
2:12039694 C T 1.792488 -7.4349e-06
2:12047212 C A 0.491580 -5.2340e-06
2:12048160 T C 0.127153 -1.1449e-05
2:12051063 T G 0.031550 -1.3112e-05
2:12061251 C T 0.083636 6.7591e-06
2:12068770 A G 0.115614 8.6717e-06
2:12074453 G A 0.264591 1.9614e-05
2:12076892 G A 1.521958 -1.8276e-05
2:12078710 G A 0.751364 -4.0504e-05
2:12081737 C G 0.069210 1.5749e-05
2:12083549 G A 0.048383 1.0221e-05
2:12083891 G C 0.324302 1.7808e-05
2:12084358 C T 0.173656 2.4332e-05
2:12085768 C A 0.104592 -1.4001e-06
2:12090137 G A 0.082323 2.9504e-06
2:12093170 T C 0.112915 8.2005e-08
2:12094418 G A 0.050909 -1.0057e-05
2:12108100 T C 0.288169 -9.4118e-06
2:12119236 G T 0.020341 1.8102e-06
2:12119686 A G 1.545536 -1.4065e-05
2:12127265 C T 0.729361 -1.0995e-05
2:12128492 G T 0.297984 -2.3980e-05
2:12128827 G T 0.056298 3.1827e-05
2:12132214 A G 0.089936 -2.3162e-05
2:12140957 G T 1.648666 -2.9905e-05
2:12142278 C T 0.103671 1.5003e-05
2:12143402 G A 0.262426 -2.6779e-06
2:12149445 T C 0.289271 -9.3043e-06
2:12155278 G T 0.036137 -1.0025e-05
2:12158289 C T 0.031819 2.0330e-06
2:12162370 T G 1.725750 -5.0509e-06
2:12174147 G A 0.240646 -5.8830e-06
2:12174548 T C 0.056328 -3.1782e-06
2:12177253 A G 0.403141 -4.5774e-06
2:12183995 T C 1.487290 -5.4992e-06
2:12192295 C T 0.255129 -7.6539e-06
2:12199466 T C 0.027902 6.0772e-06
2:12200752 G T 0.539297 -1.4582e-06
2:12208315 T G 1.226296 -4.9179e-06
2:12209218 A G 0.230148 3.1075e-06
2:12212445 G A 0.061200 1.4457e-08
2:12213292 A G 0.058773 1.9373e-05
2:12214108 G T 0.905512 6.6780e-06
2:12214403 C A 0.027651 -3.0532e-05
2:12222279 G C 1.552199 -6.1567e-06
2:12233806 A C 0.428582 -1.1798e-05
2:12237428 A C 0.076591 6.1038e-06
2:12238157 T C 0.205645 -1.7763e-05
2:12239684 A G 0.080892 -1.5255e-05
2:12243919 C A 0.368830 1.3002e-05
2:12248849 C T 0.554157 9.3321e-06
2:12251313 C A 0.223433 -1.8506e-05
2:12251459 C T 0.275770 8.2824e-07
2:12261488 A G 0.072675 1.0988e-05
2:12264317 A G 0.112711 1.2477e-06
2:12265210 A C 1.450116 -7.2433e-06
2:12269747 G A 0.427089 -1.0691e-06
2:12271145 G A 0.034818 -2.1664e-05
2:12273177 G A 0.079947 6.7229e-06
2:12279879 A C 0.666097 3.9574e-05
2:12279894 A G 0.088484 -6.5675e-06
2:12280242 A G 1.144758 -8.6571e-07
2:12280396 C T 1.569178 -6.6730e-06
2:12282613 A G 1.172228 -3.2527e-06
2:12289588 C T 0.169573 -4.8342e-06
2:12289869 A G 0.227951 3.4300e-05
2:12292046 G T 0.911513 -1.2223e-05
2:12294746 C T 0.158306 -1.5827e-05
2:12296582 A G 1.610768 1.0696e-05
2:12296638 T C 1.087328 -5.9248e-06
2:12301931 T C 0.061442 6.2626e-06
2:12305337 G A 0.034185 9.7154e-06
2:12307399 A G 0.080110 3.3746e-06
2:12314898 A G 0.859567 -1.7387e-05
2:12315686 T C 0.142786 -2.1646e-07
2:12321039 T C 0.057919 1.4330e-05
2:12325112 C A 0.080229 4.8157e-06
2:12325212 T C 0.032992 1.1077e-05
2:12328528 T C 0.029643 9.9700e-06
2:12334868 C T 0.132131 -1.4355e-05
2:12341231 C T 0.308021 -1.6815e-05
2:12342290 G C 0.214634 1.4902e-05
2:12342614 G A 0.185620 -4.6839e-06
2:12346638 G A 0.562191 1.7255e-05
2:12365236 A C 0.167938 1.0185e-05
2:12372589 G A 0.324340 -7.3039e-05
2:12381269 A C 1.058446 -1.2456e-05
2:12384110 G C 0.043820 2.6732e-05
2:12385865 G A 0.207736 -1.1082e-05
2:12390818 A G 0.088130 5.9436e-06
2:12393885 C G 0.053714 2.4105e-06
2:12394412 C A 1.815692 -1.6640e-05
2:12403248 G A 0.024523 -2.2086e-05
2:12406806 C T 0.532375 -5.3208e-06
2:12411096 A C 1.199797 1.7871e-05
2:12415960 C T 0.074687 1.4192e-05
2:12417589 A G 0.096365 -3.3309e-05
2:12418130 G A 0.854341 4.4390e-06
2:12418532 T C 1.829111 -1.2114e-05
2:12428198 A G 0.596638 -1.0996e-05
2:12431440 C T 1.232351 2.4063e-06
2:12431557 T C 0.109450 6.6838e-06
2:12433784 A G 0.043467 2.6509e-05
2:12440991 G A 0.044517 6.8438e-06
2:12450473 A G 0.137465 -5.5829e-06
2:12458124 A G 0.032968 -6.8700e-06
2:12461724 T C 0.026179 1.1363e-05
2:12475387 C T 1.940738 -1.5320e-07
2:12476138 T C 0.050991 3.0221e-05
2:12486257 G T 1.558893 3.4227e-06
2:12488813 C T 0.376449 -1.4927e-05
2:12492431 T C 0.118463 3.9024e-06
2:12504350 G A 1.941894 5.2480e-06
2:12509020 T C 1.870409 -4.9509e-06
2:12509606 C A 0.428191 3.3360e-06
2:12518004 T C 0.119058 1.1513e-05
2:12518749 T C 0.053897 -1.0872e-05
2:12527254 T C 0.309200 -7.3972e-06
2:12530012 C A 0.087800 -9.7748e-06
2:12531255 G A 0.563687 -6.6844e-06
2:12540737 C T 0.108138 4.2637e-06
2:12546256 A G 0.820234 7.4950e-06
2:12553355 A G 0.102195 -1.4261e-05
2:12554246 C T 0.320362 2.6543e-05
2:12557449 C G 0.104358 -2.0574e-06
2:12568996 A G 1.755206 1.6890e-06
2:12571169 A G 0.200535 3.0273e-06
2:12576672 G T 0.630936 1.6451e-05
2:12578683 C T 1.614770 -3.5171e-05
2:12579966 A G 0.093383 9.4169e-06
2:12590744 C T 0.167217 2.3031e-05
2:12596529 A C 0.131492 5.1199e-06
2:12597603 A C 0.046295 1.2639e-05
2:12599787 A G 0.982838 -2.7326e-06
2:12601987 C T 1.685928 3.8325e-05
2:12603211 T G 1.887836 1.3890e-05
2:12603216 T C 1.884420 1.5903e-05
2:12603314 T C 1.581550 -4.8555e-05
2:12606309 G T 0.652766 -2.3282e-05
2:12610377 A G 0.439090 -3.2055e-05
2:12610975 T C 0.042814 1.7123e-05
2:12611100 A G 1.769434 1.5514e-06
2:12611549 C T 0.293663 1.4086e-05
2:12614118 A G 0.276501 1.2039e-05
2:12614388 C T 0.048485 1.8581e-05
2:12617959 C T 1.203102 -3.8926e-05
2:12619109 G A 1.604743 -1.6734e-06
2:12621757 G A 0.860335 4.7699e-06
2:12625143 A C 0.246565 1.3270e-05
2:12627522 G A 1.800750 -2.8782e-05
2:12629055 A C 0.038061 2.2880e-05
2:12629462 C T 0.065739 2.6176e-05
2:12631328 C T 0.218476 2.8217e-05
2:12633389 G C 0.118198 7.8174e-06
2:12635877 G A 0.135711 1.2632e-05
2:12639904 A G 0.073008 -1.4782e-05
2:12640741 A G 1.070754 1.4987e-05
2:12643258 C T 0.068741 1.3145e-05
2:12651822 T C 0.944413 -1.6497e-05
2:12653176 T G 0.027739 -9.2991e-06
2:12658995 A G 0.055920 5.9389e-07
2:12659520 C T 0.231946 1.0919e-05
2:12672833 G A 0.039054 1.4585e-05
2:12676608 T C 0.894796 -1.5276e-06
2:12676752 A G 1.311325 3.3877e-06
2:12680709 A C 1.293833 2.8991e-06
2:12681678 C G 0.063250 1.4283e-05
2:12681835 T C 0.034243 1.5421e-05
2:12682572 C T 0.071053 -7.4791e-06
2:12683065 A G 0.619410 -4.3175e-05
2:12687174 T C 0.032733 8.3667e-06
2:12687416 C T 0.039295 6.6980e-06
2:12688887 C T 0.182550 -4.4565e-05
2:12697227 T C 0.074130 1.3034e-05
2:12700857 T C 0.454502 -1.0297e-05
2:12702226 T G 1.084224 -1.8493e-05
2:12708295 G T 0.023717 -6.4755e-06
2:12720311 C T 1.197346 -2.3817e-05
2:12720328 A G 0.026808 -6.7049e-06
2:12720452 T C 0.193158 4.9053e-05
2:12722977 A G 0.103708 -4.7425e-07
2:12723136 G A 0.059582 7.3980e-06
2:12724662 T C 0.023846 6.4532e-06
2:12725251 C T 0.689283 -1.0818e-05
2:12725402 T G 0.310186 -2.5600e-05
2:12725913 C T 0.081327 -3.1973e-06
2:12726543 C T 0.237005 -9.9083e-06
2:12729769 C T 0.440852 -2.7192e-06
2:12734013 C T 0.118229 1.0470e-05
2:12735614 G A 0.190506 -1.4654e-05
2:12736138 T C 1.807026 8.9429e-06
2:12737725 C T 0.238266 -1.8521e-05
2:12738260 G A 1.975443 1.8345e-05
2:12746690 G A 0.886752 -1.2430e-05
2:12758620 C T 0.119167 1.6274e-05
2:12765256 T C 0.057369 2.4446e-05
2:12776396 C T 0.042447 -7.9742e-06
2:12778345 C T 1.648397 1.4158e-05
2:12780488 T C 0.238069 -3.1653e-06
2:12790328 T C 0.184862 -1.4193e-05
2:12801788 T G 0.587642 -2.5246e-05
2:12801935 C T 0.075666 4.4331e-05
2:12804436 T C 0.207940 -1.0997e-05
2:12805163 T C 0.147450 9.2166e-06
2:12807644 T C 0.022605 -5.9955e-06
2:12818278 C T 0.422000 -1.2794e-06
2:12819623 A G 1.141004 2.0509e-05
2:12821875 A T 0.878048 2.7638e-05
2:12827884 T C 0.083214 -1.4236e-05
2:12831405 T G 0.969242 3.8455e-05
2:12837495 A G 0.719399 -4.5570e-06
2:12839250 G A 0.209738 8.2018e-05
2:12846748 G A 0.039377 -1.4476e-05
2:12848518 C T 0.221488 5.8523e-05
2:12851219 C T 0.071226 8.4478e-06
2:12858444 G A 0.038547 -4.4021e-06
2:12862905 C T 0.559012 -4.8459e-06
2:12864766 T C 0.397256 -1.3653e-05
2:12869661 G T 0.090636 -5.1807e-06
2:12875601 T C 0.339255 6.3898e-05
2:12881485 T C 0.041087 -7.1595e-06
2:12888962 C T 0.190985 2.8883e-05
2:12895432 A G 0.022265 -1.2786e-05
2:12902117 A G 0.243475 -5.8534e-06
2:12913072 G A 0.111698 1.6281e-05
2:12915686 A G 0.050970 7.0310e-06
2:12916677 T G 0.067741 1.7066e-05
2:12917172 A G 0.736058 -2.9332e-06
2:12939418 T C 0.038625 -1.2329e-05
2:12947495 T C 0.029007 2.0684e-05
2:12950679 C T 0.086141 4.5462e-06
2:12955770 C A 0.984691 2.3212e-05
2:12964497 G A 1.061119 4.8350e-05
2:12964510 T C 0.406989 -6.9711e-05
2:12967289 C T 0.062332 -4.7115e-06
2:12968900 G A 0.167166 2.0749e-05
2:12969771 T C 0.070431 -2.8010e-06
2:12970687 A G 0.105092 -3.4806e-06
2:12980643 C T 0.063199 4.2773e-05
2:12985750 A G 0.072644 -3.2252e-05
2:12997528 C T 1.957302 -1.9830e-05
2:12999107 G T 0.063597 4.2178e-05
2:13009278 A G 0.024472 2.1281e-05
2:13022260 G A 1.032914 5.0638e-05
2:13027184 C A 0.042641 2.4571e-05
2:13033041 T G 0.082432 2.7035e-05
2:13039321 G A 0.184175 1.8647e-05
2:13051379 G A 0.657747 1.8072e-05
2:13054930 T C 0.091309 1.4424e-05
2:13056989 T C 0.230066 1.2889e-05
2:13061998 G A 0.032791 8.0456e-06
2:13066520 T C 1.150599 -2.2229e-05
2:13069079 T C 0.992248 5.6102e-05
2:13069140 A G 1.292912 6.7808e-05
2:13069143 G A 1.087964 3.8079e-05
2:13069331 A G 0.038636 -3.0007e-06
2:13069683 A G 0.054020 -5.5671e-06
2:13069863 G A 0.074986 -1.6441e-05
2:13070427 C T 0.042222 6.0719e-06
2:13075444 T G 0.432097 -3.3421e-06
2:13080607 G A 1.768530 -5.2851e-05
2:13080866 C T 0.263306 -3.0833e-05
2:13086160 T G 0.244774 -3.3399e-05
2:13087424 A C 0.140610 1.0406e-05
2:13089072 G A 0.691952 -9.8932e-06
2:13089714 T C 0.423727 -1.8510e-05
2:13090930 C T 0.141487 5.2271e-06
2:13095692 G T 0.074392 -5.9879e-06
2:13108454 A C 0.024455 -7.6678e-06
2:13108712 C G 1.575260 -8.2376e-05
2:13114473 G A 1.499672 -2.1908e-05
2:13114805 C T 0.073385 2.0603e-05
2:13117100 A C 0.234363 -9.2128e-05
2:13118651 T C 0.729558 2.3682e-05
2:13118908 G T 0.036551 -1.4774e-05
2:13120337 T C 0.023513 1.2678e-05
2:13121908 A G 0.256744 -3.1809e-06
2:13127562 T C 0.139702 -1.5351e-05
2:13131277 G A 1.586748 -1.5066e-05
2:13132152 C T 0.546096 -1.1422e-04
2:13132786 A G 0.386573 -1.2878e-05
2:13132977 C A 0.843319 4.2395e-06
2:13135218 A G 0.749940 3.3279e-06
2:13137013 C T 0.394509 -2.2096e-05
2:13139515 C T 0.324571 -4.5815e-06
2:13144095 G A 0.041767 1.2258e-05
2:13147807 G A 0.760530 -2.4530e-05
2:13162309 C T 0.279513 4.9697e-05
2:13169031 C T 0.847297 -8.6191e-06
2:13187948 A G 0.035807 7.4836e-06
2:13194895 G A 0.064491 3.8841e-06
2:13209159 T G 0.049107 1.0347e-05
2:13209245 A C 0.223134 -1.4940e-05
2:13209268 T C 0.278184 9.1379e-06
2:13221864 T C 0.206458 -7.2501e-05
2:13230033 C T 0.375242 -6.4315e-06
2:13242708 C G 0.059691 8.6787e-06
2:13244035 A G 0.071294 4.0756e-06
2:13248188 A G 0.081297 2.3417e-05
2:13251154 A G 0.047710 -9.3539e-06
2:13253971 A G 0.168233 6.2473e-05
2:13255826 C T 0.201055 7.6676e-05
2:13262526 G A 0.037235 6.1787e-06
2:13264946 A G 0.219669 -1.5476e-05
2:13278658 A G 0.263772 4.8309e-06
2:13284991 T C 0.034787 -1.2018e-05
2:13299198 C T 0.268311 -6.2818e-05
2:13319484 T C 0.396936 -5.2530e-06
2:13323306 G A 0.060881 1.2264e-06
2:13329711 G C 0.085492 9.5244e-07
2:13329782 C T 0.097395 -1.7188e-05
2:13330342 T G 0.066059 2.7184e-05
2:13330848 A G 0.443809 -1.1025e-05
2:13331180 T C 0.041825 -3.4093e-06
2:13334955 A C 0.124335 -1.4728e-05
2:13338190 G T 0.195180 5.7196e-05
2:13360138 T C 1.260216 2.1438e-05
2:13367913 A G 0.080470 1.5227e-06
2:13376200 T C 0.413021 -2.6469e-06
2:13396622 A G 0.041587 3.9947e-05
2:13397912 G T 0.366980 2.1652e-05
2:13401094 C T 0.128792 6.6485e-06
2:13418157 A G 0.071209 1.7705e-05
2:13447965 C T 1.484563 3.4832e-05
2:13466545 A G 0.044442 -1.3285e-06
2:13468626 T C 0.042875 -6.4744e-06
2:13469967 A C 0.083812 3.4986e-05
2:13470524 T C 0.135860 4.3566e-06
2:13476369 G A 0.114499 9.8635e-06
2:13476443 C G 0.033243 1.3935e-05
2:13494019 C T 0.104524 -1.8434e-05
2:13498588 A G 0.075976 3.1257e-06
2:13508535 T C 0.093879 -2.1849e-05
2:13517456 A G 0.921733 4.5069e-05
2:13530025 A G 0.223008 -2.3757e-05
2:13531684 T C 0.215341 -2.9040e-05
2:13583375 G A 0.135388 -9.1528e-06
2:13598023 C T 0.118395 -1.9291e-05
2:13603416 A G 0.426144 5.0930e-05
2:13610655 C T 0.043868 -2.7588e-05
2:13614899 G A 0.437268 3.1681e-05
2:13619424 G A 0.174316 -2.8452e-05
2:13620259 G A 0.093563 -1.7014e-05
2:13623160 C T 0.807978 1.4839e-05
2:13623232 A G 0.040760 2.1783e-05
2:13623831 A G 0.080321 -2.1022e-05
2:13627989 G A 1.741770 1.7623e-05
2:13628772 C T 1.288278 1.0432e-04
2:13631214 A G 0.118389 -1.5158e-05
2:13637218 G A 0.269596 -3.4990e-05
2:13638987 T C 1.904795 -1.4724e-05
2:13662959 C T 0.170640 -1.6015e-05
2:13667654 A C 0.171677 -1.5076e-05
2:13668996 A G 0.056852 1.5780e-05
2:13673437 T C 1.095066 4.7066e-05
2:13674575 G A 1.757358 -7.8519e-06
2:13677300 A G 1.637327 -1.4788e-05
2:13680524 C T 0.056525 1.5788e-05
2:13681764 A G 1.952909 3.7123e-06
2:13681862 G A 1.406571 1.3241e-05
2:13688430 G A 1.084700 1.0919e-05
2:13689097 T C 0.075041 3.2518e-06
2:13690053 G C 0.505282 7.7252e-06
2:13691129 T C 0.364838 1.7751e-05
2:13694717 C T 1.827384 -4.9728e-06
2:13699662 C T 0.058198 -7.7905e-06
2:13709034 A G 0.048998 8.3567e-06
2:13712410 G A 1.851438 -5.9623e-06
2:13715127 A G 0.207182 1.0389e-05
2:13718039 A G 0.095175 9.0565e-06
2:13719087 A G 0.351480 1.8157e-05
2:13719570 T C 1.459088 -2.7817e-05
2:13722317 C T 0.046520 -1.6743e-05
2:13722921 A G 0.045928 -1.8355e-05
2:13728048 C T 1.923514 4.1999e-06
2:13731513 C T 1.569528 -1.3675e-05
2:13736401 A C 1.515185 -2.8967e-05
2:13753343 T G 0.062200 -9.6884e-06
2:13764657 A G 0.050005 2.4867e-06
2:13764697 A G 0.054078 7.7889e-06
2:13766469 T C 0.044742 5.6654e-06
2:13768668 G A 0.053581 -4.7496e-06
2:13768809 C T 0.038568 1.5981e-05
2:13771264 T G 0.079070 -4.0532e-05
2:13771878 C T 1.488150 -2.2660e-05
2:13780221 C T 1.829703 -1.4118e-05
2:13791858 T C 0.052017 8.7695e-06
2:13797482 G C 0.337011 1.1447e-05
2:13804459 C T 0.022510 4.8319e-06
2:13804472 T C 0.022017 1.9281e-06
2:13806941 C A 0.288587 1.3073e-05
2:13811246 T C 0.051368 5.0489e-06
2:13822880 A G 0.330340 -4.5222e-06
2:13833583 T C 0.051388 2.8667e-05
2:13842033 C T 0.048549 -2.1779e-05
2:13842576 G A 1.529104 -6.6804e-06
2:13843418 T C 0.593966 -6.1598e-06
2:13845832 G A 0.070336 5.7380e-07
2:13845978 A C 0.042579 1.3177e-05
2:13848467 G A 0.036035 -3.2363e-05
2:13858526 T G 0.276351 1.5301e-05
2:13862742 A G 0.043763 -1.1538e-05
2:13863284 A G 1.861872 -7.8759e-06
2:13866530 A C 0.053707 -1.9308e-05
2:13866617 A G 0.020205 5.4189e-06
2:13896966 A G 0.067055 -1.5191e-05
2:13897844 A G 1.457232 -2.1986e-05
2:13898316 C T 0.166642 1.6481e-05
2:13898616 T C 0.106775 1.5488e-06
2:13900468 A G 0.045442 -8.3801e-06
2:13909719 G A 0.058079 -2.0788e-05
2:13913476 T G 0.041995 4.9576e-06
2:13916789 C T 0.224745 1.9559e-05
2:13917388 T C 0.064223 4.3007e-06
2:13920338 T C 1.472640 -7.2548e-06
2:13922190 T G 0.105388 -5.6440e-06
2:13926579 G A 1.377132 -6.3924e-06
2:13928500 T C 0.202347 -6.2506e-06
2:13929673 C T 0.090139 -4.1892e-06
2:13930518 A G 1.368847 -1.2304e-06
2:13931770 A G 0.252529 1.9167e-05
2:13932903 A G 0.041233 5.4846e-06
2:13934384 C A 1.291582 -1.0546e-05
2:13940522 T C 0.058147 2.6032e-05
2:13946987 T C 0.059799 -4.1182e-05
2:13950956 G A 0.092288 -3.8319e-05
2:13951718 A G 0.040424 1.8268e-05
2:13956662 C T 0.594537 3.0394e-05
2:13961651 C T 1.885684 5.6520e-06
2:13962000 T G 0.081412 1.6299e-05
2:13973859 G A 0.060860 4.5030e-07
2:13977246 T C 0.238287 4.0998e-05
2:13977515 T C 0.021487 -8.8271e-06
2:13997437 A G 0.088637 -2.5923e-05
2:14000698 C T 0.682174 1.9175e-06
2:14003866 G T 0.062999 -3.2929e-06
2:14009468 T C 0.093383 -2.1658e-05
2:14021989 G A 0.096351 8.7715e-07
2:14022062 G A 0.109389 5.4824e-06
2:14030514 G A 0.055536 1.0107e-06
2:14039209 A G 0.875366 3.1654e-06
2:14041017 T C 0.201664 2.3115e-05
2:14053239 A G 0.155158 3.7975e-06
2:14060984 G A 0.072484 1.2511e-05
2:14061216 A G 0.109807 9.4239e-06
2:14062902 T C 0.150184 8.9089e-06
2:14063359 G A 0.506842 1.2313e-07
2:14072183 C T 0.122091 2.5260e-06
2:14074908 T C 0.047428 4.1427e-05
2:14076334 G T 0.062159 5.3998e-06
2:14081586 C T 0.323044 1.0125e-05
2:14081943 C T 0.074640 -2.6898e-05
2:14082017 C T 0.920631 -4.2203e-05
2:14082018 C A 0.496507 2.9802e-05
2:14093277 G A 0.095525 -1.0048e-05
2:14096162 G T 0.047373 -6.4625e-06
2:14103115 A G 0.106901 -6.3591e-06
2:14110872 C T 0.051800 -4.6078e-05
2:14111157 C T 0.059599 1.3433e-06
2:14116115 C T 0.026427 7.2416e-06
2:14136461 A G 0.064695 7.2557e-06
2:14139203 T C 0.078029 -2.5442e-05
2:14139374 T C 0.035110 5.6562e-06
2:14139730 C T 1.657607 3.3586e-05
2:14141289 C T 0.528774 5.7585e-06
2:14142544 A G 0.208909 6.0538e-06
2:14146985 A G 0.071270 -6.0903e-06
2:14151157 A T 0.268005 -1.0337e-06
2:14159284 G A 0.033580 3.1534e-06
2:14163068 C G 0.057233 1.8491e-06
2:14167685 T G 0.057076 -7.8805e-06
2:14175637 A G 0.044055 -2.1187e-07
2:14176442 A G 0.085638 8.4061e-06
2:14177691 T C 0.039010 -1.1056e-05
2:14180089 C A 0.057590 8.6469e-06
2:14183518 A G 0.083211 1.4004e-05
2:14206216 C T 0.045857 2.2238e-05
2:14206727 C T 0.468472 -6.9410e-06
2:14227970 A G 0.937579 3.9675e-05
2:14236023 T C 0.378370 1.7228e-05
2:14237262 C T 0.179477 -6.3785e-07
2:14262362 G A 0.031652 -3.2307e-05
2:14274175 T C 0.386723 1.3746e-05
2:14283223 A G 0.303924 -1.1369e-05
2:14291599 A G 0.197346 1.0745e-05
2:14295775 C T 0.104674 2.7888e-05
2:14306051 C T 1.603363 1.5671e-05
2:14317807 C T 1.319186 3.4887e-05
2:14327573 T C 0.052850 -1.5502e-05
2:14332239 G A 0.546396 -4.6136e-05
2:14334195 T C 0.519520 1.0013e-05
2:14340289 T C 1.244328 -6.2600e-06
2:14340982 T C 0.121017 5.9618e-06
2:14345718 C T 0.100169 -2.1962e-05
2:14353337 A G 0.174914 -1.6389e-06
2:14356381 A G 0.147046 7.4506e-06
2:14356719 C T 0.055764 1.3332e-05
2:14364011 A G 0.023367 -9.3574e-06
2:14366206 C T 0.068714 2.8269e-05
2:14366658 A C 0.868784 -1.0911e-05
2:14381141 C G 0.047353 1.6440e-05
2:14383206 C A 0.056471 -2.9984e-05
2:14386908 T C 0.192675 -2.2198e-05
2:14390023 T C 0.020722 1.3539e-05
2:14399084 C T 0.080926 1.2070e-05
2:14410648 G A 1.047632 -2.0451e-05
2:14426752 T C 0.043674 -2.1296e-05
2:14429519 A C 0.297644 1.2648e-05
2:14441886 T C 0.061329 -9.6637e-06
2:14444035 A C 0.102117 7.8771e-06
2:14452287 A G 0.061275 9.4565e-06
2:14455552 C T 0.076329 -5.2170e-06
2:14460501 C T 0.178640 -1.1289e-06
2:14489277 T G 0.020742 -2.4403e-05
2:14491367 T C 1.438353 6.8139e-06
2:14491450 C G 0.042318 8.9165e-06
2:14493706 G A 0.211731 -1.3742e-05
2:14524785 G T 1.600296 -1.0443e-05
2:14532983 T G 0.102562 1.3590e-05
2:14533194 T C 0.034216 -6.5784e-07
2:14534137 A G 0.025131 -2.2711e-05
2:14540197 G A 0.120378 -3.3555e-05
2:14567453 C T 0.316258 2.2866e-05
2:14570973 T C 0.028358 6.4009e-06
2:14574737 T C 0.038030 1.6778e-05
2:14580815 G C 1.092468 1.1567e-05
2:14585561 A G 0.046142 7.2526e-07
2:14589436 T C 0.820761 -1.6025e-05
2:14590882 G T 0.101855 2.0437e-05
2:14590951 C T 0.119528 7.9958e-07
2:14603381 A G 0.195585 2.9251e-07
2:14615613 A G 0.092519 4.2819e-06
2:14616312 T C 0.049746 -1.0491e-05
2:14635503 A C 0.032139 4.4446e-06
2:14639916 A G 1.144747 6.1328e-07
2:14640349 C T 0.926934 -1.1974e-05
2:14648721 A C 0.213934 1.3927e-07
2:14649031 A G 0.081110 3.1006e-05
2:14650536 G A 0.062043 -2.4004e-05
2:14650971 G A 0.131437 7.9966e-07
2:14651181 C T 1.120078 -1.8630e-05
2:14651888 A G 1.178712 -1.5487e-06
2:14652352 G A 1.538046 -6.1954e-06
2:14655021 C A 0.123288 -1.2193e-05
2:14655336 T C 0.313617 3.6367e-05
2:14658051 A G 0.074256 2.8950e-06
2:14661788 T C 0.166466 -2.1011e-05
2:14663557 G A 0.158938 1.1444e-05
2:14664491 G A 0.090707 1.7090e-05
2:14664859 A G 1.100733 -9.7185e-06
2:14673337 G A 0.099744 3.4641e-05
2:14674474 G A 0.159815 1.4242e-07
2:14677085 C T 0.132552 1.4073e-06
2:14678135 A G 0.034025 -3.8267e-05
2:14684097 T C 0.134987 -2.0718e-05
2:14686828 A C 0.087110 -5.5279e-05
2:14688048 T C 0.625319 -4.4810e-05
2:14693095 T G 1.183951 -4.3649e-05
2:14695412 C T 0.326580 -8.2434e-06
2:14699817 T C 0.326267 -1.2696e-05
2:14717005 T G 0.559257 -1.4192e-05
2:14725102 G A 0.203745 -1.2310e-06
2:14725961 A G 0.068690 -1.4662e-06
2:14726687 A G 0.046173 3.2889e-05
2:14730078 G C 0.415492 -1.0522e-06
2:14745038 T C 0.156382 -5.2751e-06
2:14746168 G T 0.435779 1.2449e-07
2:14749628 T C 0.022034 -1.8178e-06
2:14751229 T C 0.212081 -7.8279e-06
2:14766160 T C 0.033080 -2.6725e-06
2:14766814 T C 0.147501 -1.3466e-05
2:14771124 A G 0.059687 -2.7907e-05
2:14774094 T C 0.047819 -2.4013e-07
2:14781200 A G 0.195687 -1.8593e-06
2:14782332 C G 0.031394 1.0663e-05
2:14791178 C T 0.741909 -6.9071e-06
2:14798196 C T 0.034648 1.6389e-06
2:14801501 A G 0.265611 1.9275e-05
2:14805595 C T 0.050464 2.3055e-06
2:14809277 C T 0.314871 5.0920e-06
2:14809317 G A 0.168349 1.4496e-05
2:14819046 T C 0.042957 -7.6816e-06
2:14825598 T C 0.098816 3.7441e-06
2:14828904 G A 0.030942 5.5933e-06
2:14835114 C T 1.778522 1.2595e-05
2:14837933 T C 0.032159 -2.5357e-05
2:14841444 C G 0.126861 -4.5768e-06
2:14844006 T C 0.048549 1.8508e-06
2:14844707 C T 0.087352 -5.1450e-06
2:14864643 T C 0.096609 6.7661e-06
2:14869018 A G 0.530406 3.1927e-05
2:14871015 A C 0.044514 9.7426e-06
2:14874981 G A 0.711528 1.5634e-05
2:14877123 C A 0.100329 1.0703e-05
2:14877344 C G 0.032217 1.9616e-05
2:14886998 G A 0.089439 1.7643e-05
2:14889151 G A 0.031265 -9.5912e-06
2:14899643 G A 0.619376 4.2563e-05
2:14909505 C T 0.032037 5.8064e-06
2:14951093 C T 0.055692 -1.7117e-05
2:14951660 T C 0.677666 4.2069e-05
2:14956085 T C 0.919740 4.1154e-05
2:14956721 A G 0.121656 -1.2671e-05
2:14958250 C A 1.964149 7.6724e-06
2:14958858 A G 0.120330 -7.4986e-06
2:14965044 T C 0.028123 8.6498e-08
2:14969399 G A 0.156711 -3.2488e-05
2:14983540 A C 0.242795 -9.1066e-06
2:14983619 C T 0.054496 -1.1636e-05
2:15004818 A G 0.048152 7.2474e-06
2:15008865 G T 0.246304 1.2258e-05
2:15025936 C T 0.068075 2.7522e-06
2:15028162 G A 0.889244 3.5844e-05
2:15032805 C T 0.063464 -2.8975e-05
2:15034477 A G 0.104286 -1.4384e-05
2:15039047 C T 0.062581 4.3168e-06
2:15040482 C T 0.545216 5.3983e-07
2:15043046 G A 1.070414 6.6891e-06
2:15046102 C T 0.227819 -1.7176e-05
2:15051742 A G 0.023166 -7.5687e-06
2:15056905 C A 0.201497 -3.2182e-05
2:15068206 T C 0.027661 1.0367e-05
2:15069050 T G 0.178304 4.3464e-05
2:15070498 A G 0.066565 2.3532e-05
2:15070704 C T 0.044507 -9.8848e-06
2:15072226 C T 0.686982 1.3908e-05
2:15077706 C T 0.128795 -1.2537e-05
2:15085059 T C 0.441120 -1.3716e-05
2:15094374 G A 0.275974 -2.6471e-06
2:15098268 C T 0.026005 9.4528e-06
2:15100574 G A 0.938116 -6.6194e-06
2:15102695 A G 0.047026 4.3562e-06
2:15108652 T C 0.021885 -4.2265e-06
2:15112124 C T 0.204731 -3.8238e-05
2:15113212 G A 0.032152 1.5861e-05
2:15116431 G C 0.115138 -1.1096e-05
2:15116501 A G 0.563592 -2.7421e-05
2:15119582 A G 0.024503 9.0077e-06
2:15123783 C G 0.091877 -4.1441e-05
2:15124722 T C 0.068207 1.8271e-05
2:15132043 G A 0.184352 9.6848e-06
2:15137975 A G 0.042443 -3.1917e-06
2:15140042 A G 0.029752 -1.3289e-05
2:15145400 A G 0.851577 -1.4309e-06
2:15151209 A G 0.020695 6.4168e-06
2:15152040 A T 0.115227 1.2776e-05
2:15171074 C T 0.279163 3.8995e-06
2:15175166 A G 0.294397 -2.5186e-06
2:15177110 A G 1.466218 -2.6106e-05
2:15188137 A C 0.035117 8.2982e-06
2:15188689 C T 0.053952 -2.2926e-06
2:15191646 A G 0.140800 5.6440e-06
2:15192605 A G 0.774163 -2.0072e-05
2:15193819 C G 0.488911 -2.3162e-05
2:15194928 G A 0.040975 -1.5653e-06
2:15195978 C T 0.129149 2.2901e-05
2:15198973 T C 0.050474 -3.4278e-05
2:15201341 T C 0.066929 1.5117e-05
2:15217710 G T 1.034209 -3.2363e-05
2:15218152 G A 0.543407 -3.2343e-05
2:15218339 T C 0.036970 -9.6125e-06
2:15230964 G A 0.031867 -1.8603e-05
2:15232825 T C 1.828635 2.0216e-05
2:15253215 C T 0.072994 -2.1541e-05
2:15253866 A G 0.040577 -1.3003e-05
2:15255336 G A 0.202133 -4.5892e-05
2:15257896 A G 0.615973 -1.0706e-06
2:15258417 C A 1.917072 2.3059e-06
2:15264003 C T 1.132889 1.9059e-05
2:15268131 C T 0.345541 1.3058e-05
2:15270750 G A 0.074748 -1.3952e-05
2:15275016 A G 0.077281 5.3400e-06
2:15277831 T C 0.607994 9.1885e-06
2:15278561 G A 1.071825 -4.2039e-06
2:15280265 T C 0.067663 -4.3089e-06
2:15281048 C A 0.115104 1.3347e-05
2:15288020 G A 0.870375 3.0416e-05
2:15289229 G A 0.386866 -4.6355e-06
2:15293720 T C 0.955333 3.3688e-05
2:15294491 A G 0.195191 2.0631e-05
2:15297306 T G 0.600803 2.1774e-05
2:15297593 T C 0.032241 -1.0268e-06
2:15301955 C T 0.149453 3.6518e-05
2:15303504 G A 0.347537 7.9259e-06
2:15303781 T C 0.381086 4.2777e-06
2:15306125 T C 0.032060 3.1523e-06
2:15306861 C G 0.907807 7.4026e-06
2:15310671 G A 0.121642 3.8807e-05
2:15316104 A G 0.297777 1.7627e-05
2:15323906 A G 0.070533 -2.3395e-05
2:15328444 A G 0.124240 -2.3357e-05
2:15329526 T C 0.499393 -1.0883e-05
2:15334204 G A 0.026046 8.2242e-06
2:15338861 C T 0.044204 -6.3210e-06
2:15356201 T C 0.043688 -1.4633e-05
2:15365003 A G 0.062479 -1.3220e-07
2:15372562 T C 0.123016 8.7765e-06
2:15378381 C T 0.179337 4.1391e-06
2:15384880 A G 0.167482 1.2051e-06
2:15393316 C T 0.916133 5.5225e-06
2:15400663 A G 0.025968 6.7446e-06
2:15402818 T C 0.033328 -2.3025e-05
2:15404577 T C 0.118674 1.0114e-05
2:15413179 A G 0.883576 -4.6794e-06
2:15422348 T C 0.076210 1.2296e-05
2:15435623 C T 0.038700 -8.9169e-06
2:15442241 A G 0.114013 -7.1696e-06
2:15451774 C A 0.359358 -3.3336e-06
2:15471000 T C 0.022463 1.0868e-05
2:15471323 G A 0.066252 -2.5419e-05
2:15472019 C T 0.153964 2.6761e-05
2:15489040 G A 0.042800 -4.1635e-06
2:15496708 T G 0.099227 5.2576e-06
2:15509503 G A 0.123696 3.4410e-05
2:15519924 T C 0.054231 1.4260e-05
2:15542352 T C 0.100849 5.3722e-06
2:15543514 A C 0.072579 -2.7301e-05
2:15546654 T C 0.070812 -1.2642e-05
2:15553189 T C 0.055023 1.1504e-05
2:15593035 C T 1.356397 2.9104e-05
2:15593748 T C 0.100502 6.4250e-06
2:15594755 T C 0.057464 -5.8005e-06
2:15596096 G A 0.040040 -2.1797e-05
2:15618404 G C 0.027355 3.6696e-06
2:15624316 A G 0.038435 -9.3162e-06
2:15628223 C T 0.154073 -1.2681e-05
2:15643670 C T 0.087522 -5.6933e-06
2:15648219 G A 1.231174 8.9271e-06
2:15659283 A T 0.095117 1.5316e-05
2:15664756 T C 1.852740 7.5720e-06
2:15664988 A G 0.037935 -7.1952e-06
2:15674686 C T 1.353915 2.4749e-05
2:15677336 G C 0.079029 1.5227e-06
2:15699660 T A 1.355380 2.5856e-05
2:15705678 C G 0.039047 -1.0095e-05
2:15714958 T C 1.344926 1.5423e-05
2:15720775 C T 0.123771 1.3046e-05
2:15722503 G A 1.048872 -3.7262e-06
2:15722629 A G 0.357148 1.4919e-05
2:15729820 G T 0.293490 -2.4517e-05
2:15733626 G A 0.032489 -8.7193e-06
2:15742570 A G 0.117076 -8.7100e-06
2:15745839 G A 1.151425 -1.3290e-05
2:15763097 G A 0.052714 -2.9697e-05
2:15770703 A G 0.048318 -1.0266e-05
2:15771615 T C 0.304165 -3.3366e-05
2:15772892 T C 0.040832 -1.8690e-05
2:15773651 A G 0.046666 -1.6614e-05
2:15773972 T C 1.215256 -2.2161e-05
2:15774830 T C 0.066711 -1.0289e-05
2:15775805 C T 0.110511 2.2757e-05
2:15778252 C A 0.054669 2.8796e-06
2:15778300 G A 0.409322 9.8850e-06
2:15781221 T G 0.110168 1.7588e-05
2:15783051 A G 0.500515 -7.7871e-06
2:15785070 A G 0.106261 -4.5664e-05
2:15792518 C T 0.728596 -1.2992e-05
2:15806608 A G 0.082446 -5.5101e-06
2:15808935 A G 0.195099 -4.1727e-06
2:15811520 C T 0.050222 1.0408e-05
2:15812683 A C 0.352721 4.5617e-07
2:15815427 T C 0.054207 3.8250e-06
2:15818626 C T 0.397786 1.2752e-05
2:15821601 A G 0.163484 -2.7045e-06
2:15824458 A G 0.057817 -2.6611e-05
2:15825062 T C 0.076044 -2.4674e-05
2:15826450 T C 1.390762 -1.8187e-05
2:15826700 C T 0.192206 -2.0108e-06
2:15831182 G A 0.248945 1.1844e-04
2:15831268 T C 0.243873 -2.2000e-06
2:15834052 G A 0.207321 -6.3209e-05
2:15839424 A G 1.288448 -2.5320e-06
2:15842803 T C 0.028178 -1.8367e-05
2:15845588 A G 0.063128 -5.8085e-06
2:15847305 C A 0.173918 -1.8340e-05
2:15855950 A G 0.077115 7.2076e-06
2:15857661 T G 0.079597 1.8461e-05
2:15861605 G A 0.028623 2.8643e-05
2:15862330 A C 1.015877 -1.0518e-05
2:15863002 T C 1.871963 -1.6738e-06
2:15863154 T C 0.094892 2.5866e-05
2:15863354 G T 0.099537 -3.1294e-05
2:15872796 C A 1.497319 -1.6168e-05
2:15873092 G A 0.323197 2.6942e-06
2:15882894 T G 0.040869 1.0862e-05
2:15885286 C T 0.581682 -2.5456e-06
2:15887726 T C 0.815036 -1.0025e-05
2:15889140 C T 0.835571 -8.5869e-06
2:15891558 T C 0.583406 1.7863e-05
2:15892797 T G 0.111681 1.9285e-05
2:15895594 T G 0.049699 1.7757e-05
2:15898212 A C 0.151761 -3.2346e-05
2:15898691 A G 0.116791 -3.2220e-05
2:15900788 G A 1.313916 -1.8243e-05
2:15902679 C T 1.248823 -1.4517e-05
2:15904041 G A 1.033135 -1.2223e-05
2:15904447 A G 0.035113 -1.1247e-05
2:15904734 A G 1.230562 -1.4995e-05
2:15905167 T C 0.072831 -1.7954e-05
2:15909981 T C 0.026338 2.4710e-05
2:15912926 G A 1.028657 -1.5026e-05
2:15923472 T C 0.069669 -5.6298e-06
2:15924704 T C 1.058079 3.4894e-06
2:15926168 C T 1.324724 -1.2302e-05
2:15927399 G C 1.060513 2.9687e-06
2:15930951 T C 1.704997 2.4168e-06
2:15931309 A G 0.036932 6.2707e-06
2:15931387 C T 0.810059 -1.8478e-05
2:15933501 T G 0.040801 -2.2179e-05
2:15934372 A G 1.053404 3.4890e-06
2:15935838 C T 1.848123 4.9570e-05
2:15940948 C T 0.249693 -3.0936e-05
2:15941360 T C 0.025465 2.3439e-05
2:15943024 G A 0.790408 9.0174e-06
2:15947105 A G 0.793257 9.2644e-06
2:15952057 A C 0.730146 9.1760e-06
2:15952424 A G 0.061377 6.3430e-06
2:15955963 T C 0.068874 -6.4065e-06
2:15957549 G A 1.721252 5.5452e-05
2:15957820 A G 0.086376 -1.7490e-05
2:15960631 C G 0.045904 9.7531e-06
2:15961194 A G 0.053170 -5.5670e-06
2:15961599 C G 1.676096 5.2374e-05
2:15963874 A C 0.085251 -2.4263e-05
2:15965899 C T 1.262147 -1.1740e-06
2:15966159 T C 0.597488 1.9451e-05
2:15966906 T G 0.061374 1.8624e-05
2:15970339 A G 1.544791 -4.7348e-06
2:15973048 C T 0.088521 3.3845e-06
2:15976021 T C 0.232283 -1.4095e-05
2:15977818 T C 0.028915 2.5290e-05
2:15981983 C T 1.550312 -4.1529e-06
2:15983519 G A 0.324146 3.8925e-05
2:15983664 T C 0.621797 9.4358e-07
2:15984111 A G 0.087661 3.1264e-05
2:15984215 G A 1.175098 3.1762e-05
2:15984500 T C 0.476730 -9.2647e-05
2:15987324 T C 0.921654 3.2730e-05
2:15991403 T C 0.113068 5.2063e-06
2:16008695 A G 0.168832 6.3432e-07
2:16010785 G T 0.040070 1.1571e-05
2:16011126 C T 0.035882 -9.8091e-07
2:16011511 C A 0.295584 -2.6923e-05
2:16012630 G A 1.661395 -1.1019e-05
2:16021097 C T 0.733209 8.2731e-05
2:16025538 A G 0.580238 1.1529e-04
2:16028125 A G 0.031819 -1.4314e-05
2:16031132 T C 0.022136 5.7454e-06
2:16035160 C T 0.021048 -2.6103e-06
2:16036368 C T 0.649264 4.2753e-05
2:16045662 T C 0.101264 -1.5100e-05
2:16051929 A G 0.981995 -2.4670e-05
2:16052497 T C 0.062455 -6.1352e-08
2:16059499 C T 1.012943 2.8531e-05
2:16060989 T C 0.030221 -1.5802e-05
2:16061469 G A 0.035351 -4.4566e-06
2:16063734 A C 0.060881 1.5504e-05
2:16067799 T C 0.036072 2.2348e-06
2:16071523 C G 0.059956 6.2835e-06
2:16072393 T C 0.697066 1.1254e-05
2:16072584 A G 0.023323 1.4545e-05
2:16077736 C T 1.282165 -8.1594e-06
2:16084417 T C 0.072032 -1.1863e-05
2:16084879 G A 0.029680 9.4938e-06
2:16088880 C A 0.608895 -2.1338e-05
2:16089457 A G 0.069710 -5.0285e-07
2:16095890 G A 0.441532 -1.8858e-06
2:16096853 G A 0.029796 8.0127e-06
2:16105492 A G 0.051616 -1.2389e-05
2:16108891 A G 1.243461 -3.5278e-06
2:16109108 C T 1.909232 1.9793e-05
2:16114755 T C 0.392911 -9.2768e-07
2:16120506 C T 0.215297 3.6094e-05
2:16121864 T C 1.108142 -1.8822e-04
2:16123081 C G 0.121316 6.8463e-06
2:16126694 T C 1.146651 -2.4254e-05
2:16127607 C T 0.182288 -1.8313e-05
2:16128823 C A 1.119837 -1.4732e-06
2:16129982 T C 0.112082 -3.2637e-05
2:16136029 T C 0.050780 8.6181e-06
2:16137102 G A 0.260012 1.1381e-05
2:16137237 A G 1.150945 -3.3281e-06
2:16137611 T C 1.753173 -2.2636e-05
2:16137873 G A 0.078645 -2.6616e-05
2:16142903 A G 0.858336 1.2832e-05
2:16148543 T C 0.338401 -8.4362e-06
2:16151891 T C 0.070998 -1.4358e-05
2:16153159 T C 0.182224 -1.5081e-05
2:16156989 A C 0.123046 -7.9132e-06
2:16160841 T C 0.071141 -6.6006e-06
2:16161064 T C 1.432417 -2.9048e-05
2:16164016 A G 0.092292 2.3705e-05
2:16164996 A G 0.080736 -7.1844e-06
2:16165307 T C 0.082021 -8.5648e-06
2:16166362 A G 0.051582 1.7247e-05
2:16169076 A G 0.139481 -7.1592e-06
2:16169258 T C 1.751068 3.5241e-06
2:16169507 C T 0.042508 1.1206e-05
2:16169933 G T 0.074589 -1.8448e-05
2:16171398 G A 0.099078 -1.9563e-06
2:16174249 G A 1.953902 -8.9904e-06
2:16178743 C G 0.298266 2.7448e-05
2:16180000 T C 0.249605 8.0226e-07
2:16181683 A G 0.122822 2.8590e-05
2:16182273 G A 1.696814 -9.7199e-06
2:16182802 T C 1.457025 1.4246e-05
2:16186454 A G 1.369952 2.7429e-05
2:16186723 C T 0.830808 6.4340e-06
2:16189942 G A 0.323955 2.2858e-06
2:16190518 G A 0.083697 1.0244e-05
2:16194325 A G 0.041083 -1.2219e-05
2:16195030 G A 0.677075 6.4007e-06
2:16198091 C T 0.363387 -6.3803e-06
2:16199265 A G 0.433454 2.3698e-05
2:16199568 G A 1.186535 1.0968e-05
2:16202336 A G 0.299749 -1.2728e-05
2:16206608 T C 0.025985 -2.2661e-06
2:16207499 G T 0.026274 -3.1105e-06
2:16211334 C T 0.603186 6.3615e-06
2:16218402 A C 0.032876 6.4216e-06
2:16218710 T G 0.362737 -2.6971e-05
2:16218750 C A 0.096813 -1.3797e-05
2:16220763 G A 0.415781 4.9702e-06
2:16226985 G A 0.205074 -1.3066e-05
2:16231069 T G 1.355043 6.4066e-06
2:16231346 C A 1.165762 -1.6882e-05
2:16233701 A G 0.120272 -3.9241e-06
2:16236367 G C 0.070954 -5.4769e-07
2:16240705 T G 1.362203 2.4776e-06
2:16240781 T G 0.020623 1.0018e-06
2:16241035 T C 0.450432 -1.8383e-05
2:16242161 A G 0.434579 -1.9737e-05
2:16243967 T C 0.255150 -4.2680e-05
2:16245273 G A 0.115502 2.7009e-06
2:16249159 G A 1.636348 2.5273e-05
2:16249563 C A 0.504466 1.8651e-06
2:16249901 G A 0.057018 4.0687e-06
2:16251025 G A 0.154549 -2.2111e-05
2:16252390 C G 0.213080 5.7794e-05
2:16252603 A G 0.477226 4.9797e-06
2:16252614 A G 1.156640 -5.7816e-05
2:16359203 C T 0.127949 -1.3910e-06
2:16361009 A G 0.274736 1.9997e-06
2:16362345 A G 0.210340 4.8867e-05
2:16362701 T C 0.195867 1.1695e-05
2:16368576 G A 1.935522 -1.0493e-05
2:16369102 T C 0.757361 -2.4805e-05
2:16370175 G A 0.496252 -1.9365e-05
2:16370830 G C 0.304964 -3.2136e-06
2:16371759 G A 0.054605 -4.1316e-06
2:16372553 G A 0.033179 -1.1436e-05
2:16376697 A G 0.506992 -1.3980e-05
2:16378885 T C 0.124155 2.9430e-06
2:16380485 G A 1.624347 -4.2180e-05
2:16381716 G A 0.324782 -1.2532e-05
2:16381942 A G 0.355251 4.7893e-05
2:16382215 G T 0.098173 2.0409e-05
2:16382345 C T 0.032948 -1.1275e-06
2:16388830 A G 0.195038 1.9247e-05
2:16390699 A G 1.454220 -2.4524e-05
2:16393486 T C 0.238525 1.8666e-05
2:16395528 G C 1.684588 -1.3367e-05
2:16405889 A G 0.331959 -1.1802e-06
2:16408909 A G 1.854144 -1.2904e-06
2:16408983 T G 0.153696 1.1097e-05
2:16409982 G C 0.080124 1.6215e-05
2:16410452 C A 0.246538 4.3181e-05
2:16410707 C T 0.034138 3.9107e-05
2:16418647 G A 0.038615 1.5438e-06
2:16419751 A G 0.140348 1.3524e-05
2:16425046 T C 0.038676 -6.6560e-06
2:16425286 C T 0.129020 -2.8155e-06
2:16427549 A G 0.036932 1.2267e-05
2:16434240 A G 0.029684 2.6135e-06
2:16438041 T G 0.653687 3.1318e-06
2:16438049 A G 0.023047 -2.4947e-06
2:16438076 G A 0.192410 7.4101e-06
2:16446215 C G 0.057610 2.8369e-06
2:16446833 C T 0.951825 8.4260e-06
2:16449608 T G 0.211160 1.3266e-05
2:16453034 G A 0.067473 -1.7927e-05
2:16459130 A C 0.891729 4.9131e-06
2:16460999 A G 0.108672 -1.0105e-05
2:16461517 A G 0.097004 9.6260e-06
2:16463955 C T 0.051660 -2.2781e-06
2:16465931 A G 1.886806 -1.6689e-05
2:16467187 C T 0.202687 -1.7049e-05
2:16470730 C T 0.041872 2.3142e-05
2:16471134 T G 0.049869 -6.7267e-06
2:16472340 A G 0.093516 -6.1076e-06
2:16476237 T C 0.208253 -1.2381e-05
2:16484265 C T 0.051150 2.9628e-05
2:16485114 T C 0.283535 -5.1719e-06
2:16485774 C T 0.134446 -1.6687e-05
2:16488267 T C 1.711579 -1.4278e-05
2:16492603 C T 1.052884 7.2618e-06
2:16493067 T C 0.791584 1.0431e-05
2:16493690 T A 0.107669 -9.8435e-06
2:16507015 T C 0.064631 6.1829e-06
2:16515006 T C 1.456460 9.1936e-06
2:16516310 A G 0.251458 -6.8908e-06
2:16519513 T G 0.036453 -4.8463e-07
2:16527526 C T 1.498179 6.6639e-06
2:16529285 A G 0.040111 -1.1677e-05
2:16535610 T C 0.042926 4.8992e-07
2:16540480 G A 0.835177 1.1644e-05
2:16543233 G T 0.254609 -1.2347e-05
2:16544056 A G 1.216875 2.0564e-05
2:16549005 T C 0.026308 -1.4935e-05
2:16549538 G A 0.251505 -2.3814e-05
2:16555022 C T 1.844863 -2.0091e-05
2:16559585 G A 0.160002 4.3977e-05
2:16565414 A G 0.022826 -1.1766e-05
2:16565749 A C 1.813581 -1.6478e-05
2:16566761 C G 1.338412 -5.3020e-05
2:16569224 T A 1.576267 -6.0726e-05
2:16570281 C T 0.148562 6.8680e-05
2:16570708 A G 1.788218 -1.1461e-05
2:16579208 T C 0.042603 1.2393e-05
2:16585431 G T 0.041910 -9.0578e-06
2:16586057 A G 0.080226 -2.5955e-05
2:16587642 T C 0.093346 3.3883e-05
2:16591167 G A 1.659916 -2.1319e-05
2:16593423 C T 1.454529 -3.0467e-05
2:16597819 C T 0.029153 -5.5576e-06
2:16608730 A C 1.979550 -7.2368e-06
2:16613558 G T 1.594626 -5.3274e-06
2:16613889 T C 1.492389 -3.1225e-05
2:16615755 G T 0.034042 -5.2063e-06
2:16625149 A G 0.039054 1.5807e-05
2:16631289 T C 1.404790 1.3992e-06
2:16641316 C T 0.035895 1.2809e-06
2:16648888 A G 1.453778 8.5830e-07
2:16656766 A G 0.036541 -2.0305e-05
2:16657833 A G 0.044827 -9.3038e-06
2:16663741 T C 0.134834 1.5748e-05
2:16672375 G A 0.040227 -5.5012e-07
2:16693225 C T 0.078516 -4.8404e-06
2:16700388 A G 1.268484 -1.4873e-05
2:16704408 T C 0.103620 -3.3434e-06
2:16704843 A G 0.091853 -4.8928e-07
2:16708674 A C 0.090034 4.4369e-06
2:16711661 A G 0.094427 -3.5711e-05
2:16712732 G A 0.043168 1.2651e-05
2:16715408 G A 0.576681 7.7476e-06
2:16740367 C T 0.858255 7.4569e-05
2:16744931 T C 0.096919 2.9260e-05
2:16769687 A G 0.050617 5.5641e-06
2:16772924 A G 0.042525 2.3923e-05
2:16773622 G A 0.250791 2.4484e-05
2:16773760 C T 0.162790 5.1957e-06
2:16782588 A G 0.069751 1.4690e-06
2:16786486 G A 0.275960 2.6400e-05
2:16790722 C T 0.101260 1.0983e-05
2:16794900 G T 0.078893 7.7034e-06
2:16795418 G A 0.787977 2.9436e-05
2:16795553 A G 0.742239 -2.4121e-05
2:16795567 G A 0.310965 8.7698e-06
2:16796740 T C 0.471521 2.3780e-05
2:16797659 T C 0.030772 -8.0389e-07
2:16798505 T G 0.862256 -5.9229e-07
2:16802388 C A 1.267977 -6.8916e-06
2:16803767 T C 1.936777 6.0002e-06
2:16804948 G C 0.041461 -1.5913e-05
2:16805318 A G 0.787926 1.5128e-06
2:16806129 A G 0.076442 -1.1662e-05
2:16807318 T C 0.264282 -1.2706e-05
2:16808210 C T 0.276844 -8.9706e-06
2:16809949 T G 0.867832 8.3493e-06
2:16811331 G A 0.149038 1.6740e-05
2:16812033 C A 0.237416 5.0467e-06
2:16814608 T C 0.036514 3.4565e-06
2:16815684 C T 0.718926 3.0945e-05
2:16816171 A G 0.043344 -8.6161e-06
2:16818484 C G 0.120571 -9.2532e-06
2:16819584 G A 0.129615 7.2461e-06
2:16822035 G A 0.077108 -2.6902e-05
2:16822736 T C 0.143870 4.7125e-05
2:16823098 A G 0.791173 -9.9789e-06
2:16825671 T C 0.781963 -1.3125e-05
2:16826807 C T 0.028678 9.8792e-06
2:16827506 C A 0.030649 1.1441e-05
2:16829764 C T 0.255061 -2.5999e-05
2:16841451 A G 0.344671 -2.3045e-05
2:16845834 C T 0.426970 1.5206e-05
2:16849892 T C 0.030296 -1.2404e-05
2:16851208 T C 0.098717 1.3152e-05
2:16856436 T C 0.072348 9.1301e-06
2:16857383 T G 0.075160 -1.8487e-05
2:16867615 A G 0.097939 1.7823e-05
2:16905381 G A 0.076962 8.5542e-08
2:16907892 A C 1.843027 -1.6003e-05
2:16910200 C T 0.143000 5.1985e-06
2:16913537 C T 0.118222 1.0408e-05
2:16920309 A G 0.057719 2.1106e-05
2:16936078 C T 0.031061 -2.6300e-05
2:16937318 T G 1.075224 -8.9385e-06
2:16937518 T C 0.123764 5.5428e-06
2:16938415 A G 0.283324 -3.4563e-05
2:16938456 C G 0.100424 -1.1712e-05
2:16948319 G C 0.108091 2.3185e-06
2:16949426 A C 0.028678 5.9970e-06
2:16949922 T C 0.325278 1.5735e-06
2:16957430 G A 0.126463 -1.4365e-06
2:16961044 A G 0.042722 -2.0584e-05
2:16961490 A G 0.868651 -1.1244e-05
2:16966630 C T 0.131461 2.2030e-05
2:16967656 T G 0.059606 -2.6854e-05
2:16972697 A G 0.866989 1.6695e-05
2:16979823 A G 0.032016 2.0811e-05
2:16989009 T C 1.184026 4.3141e-06
2:17009244 T C 0.026583 8.3020e-06
2:17009381 A C 0.290987 2.4943e-05
2:17012142 A C 0.042984 -5.3591e-06
2:17014726 A C 0.129863 -1.2705e-05
2:17017209 C T 0.089980 1.3949e-05
2:17024097 A C 0.273485 1.8996e-05
2:17032098 T C 0.031812 1.5545e-05
2:17053902 G A 1.961687 -1.1717e-05
2:17055946 G A 0.466728 2.6493e-06
2:17065899 T C 0.036252 4.8794e-06
2:17070661 C T 0.034909 -1.8307e-05
2:17082561 A C 0.402957 6.4662e-06
2:17083467 G A 0.479140 2.1359e-05
2:17092612 A T 0.174373 -1.9389e-05
2:17101394 A C 0.111722 -2.0385e-05
2:17102861 T C 0.035742 -1.0884e-05
2:17105145 T C 0.028049 -7.5973e-06
2:17114537 C T 0.099758 1.9066e-05
2:17117170 T C 0.111647 -2.1912e-05
2:17128085 A C 0.058521 -3.6897e-06
2:17129876 G A 0.044425 1.8938e-05
2:17132435 C T 0.395304 -2.6565e-06
2:17137284 C A 0.059646 -1.0612e-05
2:17140887 G A 0.061183 -4.3661e-07
2:17142461 G T 0.428092 -8.4267e-07
2:17142497 A G 0.033209 2.5303e-06
2:17142542 G T 1.086406 3.0297e-06
2:17153548 C T 0.049012 -3.7556e-05
2:17155039 A C 0.040873 6.5981e-07
2:17181389 G T 0.361109 -6.9249e-06
2:17182314 C T 0.055713 -2.8827e-06
2:17183780 C T 0.048716 -7.9267e-06
2:17205435 T G 0.119007 -1.0700e-05
2:17205998 C T 1.344266 -1.2314e-05
2:17210901 C T 0.707255 -1.7543e-05
2:17214496 C A 0.042872 -9.1974e-06
2:17214536 T C 0.047176 7.6523e-06
2:17216874 A G 0.084081 -9.2857e-06
2:17242507 G A 0.067843 9.4764e-07
2:17244397 A C 0.318298 6.3827e-06
2:17256517 T C 1.122737 5.9620e-06
2:17262830 A C 0.690201 2.2594e-05
2:17263078 C T 0.059259 1.6968e-05
2:17263578 G T 0.350049 6.3067e-06
2:17266821 T C 1.359331 1.1795e-05
2:17282911 T C 0.030809 -6.8084e-06
2:17289705 A G 0.040975 -3.4849e-06
2:17304255 C T 0.033213 4.5207e-06
2:17304945 A G 0.073358 -1.0567e-05
2:17319437 A G 0.928305 -9.2643e-05
2:17321152 C A 0.538450 6.4209e-05
2:17330569 G T 0.034668 -4.9928e-06
2:17337409 G T 0.037860 8.4521e-06
2:17367475 T C 0.038836 2.0443e-06
2:17371575 A G 0.036759 -1.4702e-05
2:17379657 G A 0.105044 -2.1692e-05
2:17384738 A C 0.058266 -2.2789e-06
2:17400681 G A 0.075027 -7.4789e-06
2:17401741 T G 1.371383 -1.0402e-04
2:17405910 A G 0.086182 8.4292e-07
2:17419837 C A 0.025094 1.3896e-05
2:17427585 A G 0.022830 -4.2477e-06
2:17427861 A G 0.555630 -5.4452e-05
2:17428853 G T 0.053102 3.9169e-05
2:17433407 A G 0.110562 2.3984e-06
2:17440214 G A 0.293649 2.4625e-05
2:17447099 G T 0.046615 6.9495e-06
2:17453228 A C 0.057848 -1.2405e-05
2:17458789 A G 0.799030 -1.5165e-05
2:17466709 T C 0.525681 -3.1799e-05
2:17474445 C T 0.244801 2.1985e-05
2:17493429 C T 0.038272 -1.2274e-05
2:17494809 T C 1.504299 -2.6540e-05
2:17502004 T C 0.524582 -2.7372e-05
2:17508094 G A 0.127721 -4.1682e-05
2:17516099 G A 0.038432 2.6644e-06
2:17539755 G A 0.206267 1.4913e-05
2:17540092 T C 0.036732 1.2617e-05
2:17557962 A G 0.881860 1.9958e-05
2:17559846 G C 0.960902 3.1507e-06
2:17580852 A G 0.039581 -3.6858e-06
2:17581404 A G 1.415764 -2.6138e-05
2:17581491 G A 0.418117 2.7177e-06
2:17594283 A G 0.895925 -5.7054e-05
2:17609239 A T 0.521744 1.7627e-05
2:17611005 T C 0.064240 -6.6655e-06
2:17627510 A C 0.031479 1.5372e-05
2:17654248 A G 0.166564 6.7007e-05
2:17658728 A G 0.134324 3.2575e-05
2:17662826 G A 0.702380 -5.5464e-06
2:17667480 G C 0.068381 -1.8861e-05
2:17696573 T C 1.252049 2.7490e-05
2:17696620 G C 0.060819 -9.9062e-06
2:17698213 G C 0.067269 1.4892e-05
2:17698220 A G 0.066606 1.9294e-05
2:17714693 C T 0.029861 8.6532e-06
2:17716842 T C 0.025808 -4.3557e-05
2:17717633 A G 0.028548 -2.4615e-05
2:17718822 T C 0.713344 -5.7737e-05
2:17722119 C T 0.066677 1.0740e-05
2:17738199 T C 0.554140 4.1598e-05
2:17743103 C T 0.188034 -2.4027e-05
2:17751603 T C 0.034746 1.3300e-05
2:17752621 C T 0.065603 1.4242e-05
2:17758743 G A 0.032026 2.6246e-06
2:17765579 A G 0.082371 7.2606e-05
2:17767016 C T 0.095518 1.0080e-05
2:17770582 C A 0.050722 -2.0227e-06
2:17770746 T C 0.085193 -1.8597e-05
2:17775032 G A 0.160322 1.1672e-05
2:17777724 T C 1.263255 2.9839e-05
2:17780483 A G 0.131971 1.5232e-05
2:17784986 T C 0.717743 1.2640e-06
2:17787453 T C 0.061428 2.7291e-06
2:17789728 A G 0.020406 -1.2708e-05
2:17795609 T C 0.227894 -6.4418e-05
2:17808551 T C 0.573441 -3.5734e-05
2:17826031 G A 0.112412 1.0502e-05
2:17843463 A G 0.164082 1.0395e-05
2:17858443 T G 0.032013 1.6185e-05
2:17872205 T C 0.083534 3.0705e-06
2:17884495 T C 0.654496 -2.1091e-05
2:17888457 A G 0.866207 -3.0239e-05
2:17897488 C T 0.524273 -2.3967e-05
2:17901372 C T 0.124699 1.7560e-06
2:17901485 A G 0.103494 -1.1898e-05
2:17918232 C T 0.055427 -4.3581e-06
2:17927266 C T 0.032254 1.6396e-05
2:17942775 A T 1.262568 4.2511e-05
2:17947886 A G 0.040346 -2.5929e-05
2:17948215 G A 0.204064 -1.2234e-06
2:17955204 C T 0.040485 -2.2572e-05
2:17955957 A G 0.029116 -1.3672e-07
2:17962518 T C 1.260661 4.7073e-05
2:17963123 G A 0.063597 6.7003e-07
2:17963171 T C 0.022211 1.7005e-05
2:17972145 C T 0.050579 1.0524e-05
2:17972397 C T 1.262558 3.9849e-05
2:17981072 T G 0.021572 -1.6064e-05
2:17984027 T C 0.678496 3.0444e-06
2:17984103 T C 0.023513 -2.8231e-05
2:17992298 T C 0.053115 3.3306e-05
2:17993836 C T 0.091346 2.0718e-05
2:17994986 A G 1.895455 2.0400e-05
2:17995017 A G 0.099465 2.1097e-05
2:17997752 G A 0.052197 4.7482e-06
2:17998095 T C 1.152927 -3.4552e-06
2:17998836 T C 0.023347 7.6165e-06
2:18002540 A G 0.025012 -9.4254e-06
2:18002691 G A 0.297308 1.4863e-05
2:18018766 G A 0.947544 -8.4368e-06
2:18019680 T C 0.027773 1.7785e-06
2:18022841 A G 0.349580 7.2972e-05
2:18027849 G A 0.169515 -3.7927e-05
2:18031816 C T 0.026111 2.3321e-05
2:18034828 C T 0.064433 1.9996e-05
2:18036252 A G 1.799424 2.3832e-05
2:18038652 A G 0.061887 8.4092e-06
2:18039508 C T 0.957506 -3.7361e-05
2:18057615 A G 1.729809 -1.4781e-05
2:18058068 T C 0.051453 3.8956e-05
2:18059105 T C 0.137958 2.0176e-05
2:18060442 A G 0.670207 3.2689e-06
2:18062642 A G 0.455161 -4.7473e-05
2:18063457 A G 0.567175 8.7410e-07
2:18077007 C T 0.288142 -2.3157e-05
2:18077188 C T 0.092037 -2.2960e-06
2:18080029 G A 0.035351 -1.4121e-05
2:18083850 A G 1.212910 -2.4613e-05
2:18084071 G C 0.116325 -1.7154e-07
2:18092609 G T 1.884148 -5.0308e-05
2:18099205 A G 0.301306 4.3686e-06
2:18100271 T C 0.076088 3.2716e-05
2:18105256 T C 0.038687 -8.7904e-06
2:18112314 T C 0.059558 2.2122e-05
2:18112473 A G 1.939942 -2.5157e-05
2:18113508 A G 0.302135 5.3655e-06
2:18113623 G A 1.230304 -1.7380e-04
2:18117874 A G 0.124845 4.1425e-06
2:18123111 T C 0.055628 -4.1479e-06
2:18132754 C T 1.043178 -1.5399e-04
2:18138234 A G 0.037027 -5.2978e-06
2:18141542 T C 0.050219 -1.2986e-05
2:18143082 C A 0.068765 3.8425e-06
2:18143239 C T 0.127374 3.9740e-06
2:18143572 A G 0.658726 -6.4952e-05
2:18147454 T G 0.096195 -1.7638e-06
2:18149846 T C 0.099390 2.5507e-05
2:18151088 C T 1.878167 -5.3019e-06
2:18152380 T C 0.343185 -1.2644e-05
2:18152925 T C 0.034947 4.7761e-06
2:18152961 G A 0.470624 -9.1372e-06
2:18173932 T C 0.377999 1.0317e-05
2:18177575 A G 0.047550 7.2908e-06
2:18185366 C T 1.064202 -4.0342e-06
2:18192732 T C 0.173316 -2.6295e-05
2:18207635 C T 0.034345 -5.5366e-06
2:18209764 C A 0.956135 1.6122e-05
2:18210281 C T 0.287962 -8.2286e-06
2:18215163 G A 0.203649 4.2701e-07
2:18216695 T C 0.171745 -1.6114e-05
2:18230810 A G 0.048080 -1.2219e-06
2:18233252 A G 0.490210 2.2940e-05
2:18233933 A G 0.071247 1.9656e-05
2:18234446 A C 0.372566 -2.7603e-05
2:18239336 G A 0.054462 7.9005e-06
2:18241887 T C 0.230219 -4.5958e-06
2:18243534 C A 0.934856 2.1650e-05
2:18243554 G A 0.025723 3.3082e-06
2:18258518 T C 0.777669 6.0119e-06
2:18259116 G A 0.071457 1.7568e-05
2:18259314 T G 0.196221 4.1640e-06
2:18264838 T C 0.736776 1.4525e-05
2:18270965 A G 0.251050 -8.7294e-06
2:18271680 G A 0.275090 -5.9101e-06
2:18274470 G A 0.041022 9.5532e-06
2:18275153 T G 0.911268 -4.9662e-06
2:18275312 A G 0.025682 -1.5201e-06
2:18276177 C T 0.619733 1.4753e-05
2:18280772 A G 0.122989 1.6653e-05
2:18281404 A C 0.024333 7.9269e-06
2:18282815 C T 0.354751 1.9538e-05
2:18283354 C T 0.727824 2.2738e-05
2:18285953 C G 0.051810 9.6357e-06
2:18288096 A G 0.194058 2.8291e-05
2:18290109 G A 0.464426 2.2243e-05
2:18291613 T C 0.147739 -5.6666e-06
2:18292201 T G 0.464477 2.1867e-05
2:18292748 A G 0.440066 2.7272e-05
2:18305098 G A 0.038663 -3.4948e-06
2:18310086 G T 0.401587 2.8633e-05
2:18311390 G A 0.212999 2.2497e-05
2:18315928 A G 0.070006 -2.1653e-05
2:18316641 G A 0.600473 6.8275e-06
2:18334690 A C 0.109362 -1.7236e-05
2:18335344 A G 0.168121 -3.8704e-06
2:18335489 G A 0.847756 2.8924e-05
2:18339276 C T 0.180262 -1.5446e-06
2:18343240 T C 0.106295 -2.3691e-05
2:18350505 G C 0.116111 1.4469e-05
2:18350916 C A 0.389895 2.1812e-05
2:18351537 G A 0.517735 -1.5958e-05
2:18352492 A G 0.051847 7.4769e-06
2:18355149 C T 1.810548 -6.9158e-06
2:18364622 G A 0.070016 4.6730e-06
2:18368304 A G 0.032339 -3.7746e-06
2:18371055 T C 0.029184 -3.0454e-06
2:18374031 C T 0.089004 2.8462e-06
2:18375769 G A 1.546090 -1.9610e-05
2:18380860 G A 0.113870 1.1892e-05
2:18383367 G A 0.117930 4.3641e-05
2:18389624 G A 1.899607 -8.2939e-06
2:18390599 C T 1.584378 -2.8503e-05
2:18392642 T C 0.039210 -7.4263e-06
2:18402656 G C 0.036099 2.8122e-05
2:18418412 T C 1.545590 -5.2211e-06
2:18418440 A G 0.150578 -6.9791e-06
2:18420872 G A 0.035164 1.1699e-06
2:18421320 C T 0.027692 -1.2295e-05
2:18429258 A G 0.131362 4.6062e-05
2:18429449 G A 1.968161 -2.7173e-05
2:18430432 A G 0.072032 3.4414e-06
2:18440033 C T 0.047098 3.1648e-05
2:18444491 A G 0.113170 -8.0075e-06
2:18445225 G A 0.204897 7.8974e-06
2:18445434 G A 1.312875 -2.3360e-05
2:18445837 T C 0.129744 1.2314e-05
2:18447131 C A 0.089004 1.4062e-05
2:18450613 C T 0.436027 2.9351e-05
2:18454707 C T 0.131855 1.0146e-05
2:18456351 C A 0.097677 -2.9670e-05
2:18473323 A C 0.099972 -1.0459e-06
2:18474283 G A 0.074932 -2.4592e-06
2:18474341 T C 0.307327 5.0559e-06
2:18481704 C G 0.116124 2.6705e-05
2:18482106 C T 0.050909 -8.6130e-06
2:18482371 A C 0.039418 -7.4485e-06
2:18483950 G A 0.099934 -5.9446e-07
2:18485535 C T 0.126416 -2.8799e-07
2:18485678 G T 0.460166 2.5538e-05
2:18485907 C T 0.062720 -2.8224e-05
2:18491824 G A 0.042919 1.2152e-06
2:18496694 T C 0.752938 2.5116e-05
2:18497349 G A 0.613185 2.6584e-05
2:18497843 G T 0.150337 -6.9420e-06
2:18498682 G A 1.868345 -5.2055e-06
2:18502136 C T 0.024934 1.6214e-05
2:18505733 T C 0.085849 1.7782e-05
2:18512640 A G 0.020253 6.3978e-06
2:18514095 A G 0.076431 -8.2153e-06
2:18516044 A G 0.832851 6.1713e-06
2:18516124 G T 0.023044 1.7901e-05
2:18516326 A G 0.088321 -9.0253e-06
2:18517489 T G 0.036174 1.2774e-05
2:18518995 C T 0.798285 -4.8987e-06
2:18519734 G A 0.718624 -1.1645e-05
2:18521402 A G 0.229760 7.5097e-06
2:18528390 T C 0.148749 -4.2413e-06
2:18535880 T G 0.135898 7.3184e-06
2:18540192 G A 1.051059 3.4707e-06
2:18540644 G A 0.829292 -2.9349e-06
2:18541864 G A 0.197013 1.0379e-06
2:18543805 C T 0.164684 6.7590e-07
2:18544096 A G 0.026685 -8.6364e-06
2:18546501 T A 0.134460 4.1361e-05
2:18547360 A G 0.096113 -1.3584e-05
2:18551125 T C 0.079219 -1.6711e-06
2:18551989 T C 1.151652 4.3226e-06
2:18555207 T G 0.251124 1.3468e-05
2:18556336 A G 0.066569 -2.9960e-06
2:18557961 G T 0.724580 -2.5509e-05
2:18560719 C T 1.301347 6.0219e-06
2:18565886 C T 1.466755 3.1898e-05
2:18570805 T G 0.022180 4.6634e-06
2:18586616 T C 0.295176 4.6620e-05
2:18607430 G A 0.365767 4.9617e-05
2:18610105 A C 0.030445 9.6023e-06
2:18612821 A G 0.075381 -1.1117e-05
2:18615638 G A 0.043032 5.6751e-05
2:18618500 C T 0.071338 2.3721e-06
2:18619500 A G 0.084231 -1.1294e-05
2:18621953 C T 0.252046 -1.1774e-06
2:18623588 A T 0.031720 3.9067e-06
2:18625985 T G 0.161607 4.3386e-06
2:18633546 G A 0.041199 -5.9325e-06
2:18646822 A G 0.193610 -2.9827e-06
2:18647868 T C 0.726678 -8.0710e-06
2:18648838 C T 1.713582 6.1508e-06
2:18650623 A G 1.761506 9.4008e-07
2:18652195 C T 0.068544 7.7602e-06
2:18662253 G A 0.079097 1.4625e-05
2:18663154 T G 0.063417 1.9810e-05
2:18663811 A G 0.446614 -2.2712e-05
2:18671795 A C 1.097493 -8.9583e-06
2:18676265 A G 0.630538 -9.6111e-07
2:18677020 G C 0.205645 -4.0357e-05
2:18686565 C T 0.190489 1.0503e-05
2:18686650 C T 1.225745 4.1298e-06
2:18687888 G C 0.266278 -2.2408e-05
2:18693695 A C 0.022109 4.3992e-06
2:18694981 G C 0.078159 1.9056e-06
2:18695054 C T 0.174411 1.9700e-06
2:18695114 G A 0.800101 -2.2675e-05
2:18697952 A C 0.296580 1.4549e-05
2:18699506 A G 0.368918 -1.4020e-05
2:18702682 T C 0.991507 -2.2703e-05
2:18709342 C T 0.597883 -8.8442e-06
2:18712884 G A 0.262181 -1.0109e-05
2:18722637 T G 0.072314 1.2387e-05
2:18723368 G A 0.243448 2.5541e-05
2:18725739 A G 1.314113 9.3768e-06
2:18727980 C T 0.207131 -8.4620e-06
2:18728276 T C 0.158027 -1.5470e-05
2:18733341 T C 0.515648 1.4979e-05
2:18734931 C T 0.189996 2.1378e-05
2:18736613 G A 0.073045 -1.2873e-05
2:18736630 T C 0.036065 3.2846e-05
2:18737788 T C 0.791499 -1.0535e-05
2:18738242 C T 0.064212 1.0153e-05
2:18740749 G A 0.466626 7.3662e-06
2:18742258 C T 0.819884 4.8655e-07
2:18765728 G A 0.082922 1.7180e-05
2:18766123 T C 0.086794 8.6998e-06
2:18767384 T G 0.618897 5.0089e-05
2:18768008 T C 0.061649 2.9876e-06
2:18768850 G A 0.426443 -1.3727e-05
2:18776191 A G 0.092863 7.3409e-06
2:18778805 A G 0.202170 7.8188e-05
2:18781570 T C 0.042420 1.9010e-07
2:18796320 G A 0.052262 7.6010e-06
2:18811566 G A 0.339190 -1.0155e-05
2:18822964 C G 0.797364 -3.3553e-05
2:18826540 G A 0.127113 -2.2220e-06
2:18831220 A G 0.134630 -1.9336e-05
2:18834132 T G 0.336909 -2.6411e-05
2:18838621 C T 0.102059 1.4616e-05
2:18841996 A G 0.080630 -9.5690e-06
2:18860760 T G 0.245100 1.0718e-05
2:18886374 T C 0.633846 3.9337e-05
2:18901864 A G 1.825246 2.4980e-07
2:18903427 G A 0.086087 6.1592e-06
2:18920739 T C 0.036490 4.1862e-06
2:18923545 A G 0.034219 4.7022e-06
2:18924126 G T 1.116998 1.8360e-05
2:18945971 T C 0.102535 -3.4043e-05
2:18955953 T C 0.428140 -6.4769e-05
2:18961798 G A 0.482465 1.4884e-05
2:18963698 G A 0.071250 -2.4731e-06
2:18967033 T C 0.106003 1.8586e-05
2:18967397 C T 0.468723 2.4252e-05
2:18973451 A G 0.773490 9.3397e-06
2:18975480 A G 0.035610 5.3611e-06
2:18981789 A C 0.087739 -2.2366e-05
2:18986061 A G 0.095368 1.7534e-05
2:18986362 T C 0.036093 -5.1819e-06
2:18986770 T C 0.043610 -2.1829e-06
2:18991566 A G 0.346734 6.6686e-06
2:18993500 A G 0.069911 -3.0919e-06
2:18997770 G A 0.108726 -9.1853e-06
2:19005544 T C 1.287071 -3.8103e-05
2:19005908 A G 0.709727 -1.0565e-05
2:19009213 T C 0.094988 2.1064e-05
2:19009960 G T 1.652752 -1.0574e-04
2:19011356 A G 0.392010 -3.4279e-05
2:19013025 C T 1.280958 -2.2459e-05
2:19013198 A G 0.043858 -1.6000e-06
2:19014462 T C 0.254307 -2.0586e-05
2:19014882 T G 0.097772 8.9093e-06
2:19018417 T C 0.144853 5.7380e-06
2:19020572 A T 0.090942 -5.0818e-06
2:19024379 G A 0.468057 1.3142e-06
2:19034638 T C 0.826976 -6.0041e-05
2:19059991 T C 0.171630 1.2368e-05
2:19060728 C A 0.089286 4.8767e-05
2:19067788 T G 0.028365 1.4707e-05
2:19072840 G A 0.155651 2.1092e-05
2:19088044 A G 0.156463 -4.6308e-06
2:19090381 T C 0.036793 8.0134e-06
2:19100619 A G 0.055455 3.1157e-05
2:19110765 C T 0.409733 2.0285e-05
2:19115309 A G 0.024217 4.7300e-06
2:19133819 A G 0.085438 4.6601e-06
2:19134748 G A 0.059320 -2.4231e-06
2:19139211 A C 0.022160 -2.7244e-05
2:19151813 T G 0.075826 3.8478e-06
2:19154893 A G 1.532844 -2.9759e-05
2:19161985 A G 1.549275 -1.6300e-05
2:19172973 G A 1.281060 -4.7397e-05
2:19179852 C T 0.084472 2.0229e-05
2:19184753 G A 0.389912 1.9427e-05
2:19184881 T C 0.304155 3.0391e-05
2:19227527 A G 0.024074 1.4155e-05
2:19229595 A G 0.088501 1.8802e-05
2:19235307 C A 0.149650 4.9566e-07
2:19238279 C A 0.129122 -9.1241e-06
2:19247230 A G 0.039438 5.3226e-06
2:19264753 T G 1.684320 2.3625e-05
2:19268232 G T 0.760075 -3.4706e-05
2:19269229 A C 0.030112 -1.6406e-07
2:19269801 T G 0.060112 -3.1662e-05
2:19272713 A C 0.122118 6.4545e-06
2:19273579 A G 0.764382 2.9353e-05
2:19299261 T G 0.789133 -1.3404e-05
2:19301822 T C 1.256880 -1.0470e-05
2:19302161 T C 1.655034 6.8837e-06
2:19302855 G A 1.574135 1.5678e-05
2:19306198 A G 0.038489 3.5363e-06
2:19309651 G A 0.049651 3.3211e-05
2:19310352 C T 1.293830 -5.1722e-05
2:19310918 T G 1.116322 -3.6051e-05
2:19313580 G C 0.094954 5.9289e-06
2:19331518 C T 1.557432 1.6362e-05
2:19332807 A G 0.272928 -7.6261e-06
2:19348076 G T 0.027831 -7.5439e-06
2:19352878 T C 0.052561 1.5485e-05
2:19358506 A G 0.026481 -3.6182e-06
2:19360760 A G 0.292929 -1.0026e-05
2:19388475 G A 0.178365 -9.3168e-06
2:19398473 C T 0.042032 -9.9622e-06
2:19405941 T C 0.032958 -4.3890e-06
2:19413493 T C 0.081395 1.7162e-05
2:19423292 T C 0.065783 5.9255e-06
2:19428578 G A 0.050630 9.2422e-06
2:19431752 T C 0.235387 6.5507e-05
2:19433855 T G 0.056308 1.7752e-05
2:19440413 G C 0.133344 3.1102e-05
2:19443406 A G 0.659970 -1.8173e-06
2:19443735 A G 0.298661 -9.5789e-06
2:19447366 G A 0.024883 -4.8099e-06
2:19461780 C T 0.072389 -1.3032e-05
2:19471198 A G 0.031292 -3.4919e-07
2:19475649 C T 0.577922 -6.9379e-06
2:19475659 C T 0.134082 2.6360e-05
2:19481851 C T 0.531586 2.8831e-05
2:19486169 G A 1.085512 2.3837e-05
2:19491171 A C 0.811772 -9.8831e-06
2:19494199 A G 0.126290 7.6648e-06
2:19498078 A C 0.020997 -6.9426e-06
2:19499913 C T 0.371193 -3.9877e-06
2:19502484 T C 0.038619 3.6619e-06
2:19503651 G T 0.037391 -4.5696e-06
2:19503750 T C 1.548918 1.9454e-06
2:19505184 G C 1.834459 8.5920e-06
2:19513699 A G 0.072219 9.4837e-06
2:19515343 A G 0.078692 2.3973e-06
2:19516025 A C 0.297467 -1.5781e-05
2:19518695 C T 0.153210 5.3749e-06
2:19518877 G A 0.037337 5.6481e-06
2:19524172 G T 0.299467 -1.0669e-05
2:19529449 T C 0.042420 -4.5280e-06
2:19531545 C T 1.324503 -1.2244e-05
2:19539611 A C 0.059256 1.2426e-05
2:19546795 T C 0.773562 -5.7068e-06
2:19550923 A G 0.128391 4.8673e-05
2:19552913 T C 0.071240 2.9320e-06
2:19554402 T C 0.044286 1.1865e-05
2:19555045 T C 0.034046 -1.4342e-05
2:19555926 A G 0.056532 1.8593e-06
2:19556215 C T 0.043569 -5.4099e-06
2:19562083 T G 0.264962 -5.4312e-06
2:19564049 T C 0.068659 -9.7767e-06
2:19566941 T C 0.082782 9.6045e-06
2:19574065 A C 0.695444 -4.2973e-05
2:19581357 T C 0.293779 2.6050e-05
2:19591265 G A 0.749202 1.9523e-05
2:19598472 G A 0.202476 -5.7783e-06
2:19599771 T C 0.051031 -1.6162e-05
2:19603945 C T 0.737690 1.7854e-05
2:19605885 A C 0.066990 4.3574e-06
2:19612893 A C 0.445928 5.0437e-06
2:19640713 A G 0.419270 1.6470e-05
2:19642195 T C 0.092047 1.0817e-05
2:19642704 T G 0.064049 -2.6235e-06
2:19646090 A G 0.505227 -1.6768e-05
2:19649413 A G 0.041583 -1.6566e-06
2:19650271 T C 0.181792 2.5479e-06
2:19654868 T G 0.086434 -1.6241e-06
2:19657817 C T 1.891304 -8.6142e-06
2:19670924 A G 0.292834 1.1151e-05
2:19674224 G A 0.451765 -2.7191e-06
2:19677397 G C 0.042260 7.6029e-06
2:19677463 T C 0.122543 1.0768e-05
2:19679641 A G 0.064008 -1.0868e-05
2:19679903 A G 0.232354 2.7502e-05
2:19680042 A G 0.733236 4.4976e-06
2:19687444 A G 0.037714 1.0589e-05
2:19690015 G T 1.604584 -2.8662e-05
2:19690234 T C 0.501736 -3.0304e-05
2:19690444 C G 1.101182 3.4916e-06
2:19692292 C T 0.296009 1.1307e-05
2:19693078 G A 1.128659 1.6144e-05
2:19693578 T G 0.026706 -1.0180e-05
2:19694090 T C 1.021946 -4.5178e-06
2:19697598 A G 1.517120 -4.6898e-06
2:19698493 A G 0.058654 -9.8022e-06
2:19699611 T C 0.825749 -1.4948e-05
2:19705071 A G 0.688134 7.8237e-06
2:19706622 T C 0.026206 -3.4004e-06
2:19708967 T C 0.648074 6.8184e-06
2:19710074 T C 0.028640 -1.0236e-05
2:19720468 C T 1.353483 -5.9570e-06
2:19734113 T G 0.358083 -4.5815e-06
2:19735627 G A 0.030051 1.0709e-05
2:19739010 T C 0.847294 1.1547e-06
2:19745058 C A 0.137948 -9.5592e-06
2:19747344 G T 0.042882 5.3534e-06
2:19754125 G A 0.104381 2.1547e-05
2:19756850 C T 0.437210 8.3794e-06
2:19764580 C T 0.395933 -1.4350e-05
2:19767343 T C 0.035623 1.5002e-05
2:19771691 T C 0.227734 -7.1130e-06
2:19772336 A G 0.044986 4.6108e-06
2:19775605 G A 0.135809 2.5091e-05
2:19775673 C A 1.837036 -2.7836e-05
2:19776212 T C 0.080810 2.8646e-06
2:19778016 T C 0.294836 3.9576e-05
2:19780684 T C 0.652698 1.6887e-05
2:19781979 A C 0.185338 9.3428e-06
2:19783881 T C 0.241238 1.6065e-05
2:19788211 T C 0.503425 1.0438e-05
2:19789753 A G 0.243709 -2.9013e-05
2:19798438 G A 0.055679 1.5594e-05
2:19800758 T C 0.056882 -1.3461e-05
2:19806610 A G 0.337266 -2.7170e-05
2:19812037 C T 0.390453 -6.0669e-06
2:19813148 A G 0.087454 6.5955e-06
2:19823379 A G 1.321960 2.0330e-05
2:19824323 T C 0.056468 1.5610e-05
2:19842193 T C 0.044395 -1.6649e-07
2:19844457 A G 0.033532 1.6292e-05
2:19846104 G A 0.141460 -2.1424e-05
2:19850072 T C 0.088474 -1.5455e-05
2:19853395 A G 0.063016 -5.6386e-06
2:19856953 A G 0.031418 4.1034e-06
2:19860414 A G 0.187667 -1.0690e-05
2:19874131 G A 0.022337 2.4807e-06
2:19874912 G A 0.316306 8.1453e-06
2:19877738 T C 0.060354 2.2186e-05
2:19878289 T C 0.167825 -2.0616e-05
2:19880690 A C 0.056026 -1.2569e-05
2:19898659 C A 1.098785 -3.0250e-05
2:19901682 A G 0.169219 1.7952e-06
2:19902787 A G 1.691004 1.4755e-07
2:19904314 T C 0.035685 7.3065e-06
2:19907931 A G 0.131335 -3.2381e-06
2:19914675 C T 0.061737 -1.4966e-05
2:19914825 T C 0.543591 3.0769e-05
2:19919427 T C 0.409114 7.2740e-06
2:19920106 T G 0.058276 4.3005e-05
2:19926512 C T 0.980305 -1.2179e-05
2:19927906 A G 0.040699 1.1608e-05
2:19931143 A G 0.036545 -2.8323e-06
2:19931892 T C 0.079450 1.7463e-05
2:19937672 G T 0.447175 -4.8844e-06
2:19939936 T C 0.080525 3.2847e-05
2:19941224 C T 0.065821 1.0138e-06
2:19945577 C T 1.907647 2.9884e-06
2:19946337 T C 0.076612 1.1180e-06
2:19946863 A G 0.038061 5.1817e-07
2:19948671 G A 0.082735 2.3195e-06
2:19948952 A G 1.162913 -5.1439e-06
2:19950849 T C 0.346755 -1.7582e-06
2:19952128 C T 0.314691 -3.4499e-05
2:19954355 G A 0.048981 7.2667e-06
2:19958496 A G 0.335974 -5.8455e-05
2:19961899 A G 0.113435 1.5175e-05
2:19971036 A G 0.064331 1.1799e-05
2:19973210 C A 0.691782 2.8465e-06
2:19973400 C T 0.107706 6.1777e-06
2:19977703 T C 0.054169 1.2242e-05
2:19978576 A G 0.432345 1.2966e-05
2:19979755 C T 0.135741 -9.8588e-06
2:19979861 C T 0.062553 8.5863e-06
2:19986406 T C 0.077815 1.2490e-05
2:19989492 A G 0.036334 -7.0561e-06
2:19989521 C T 0.482040 3.5730e-05
2:19991709 T C 1.234408 -5.8368e-06
2:19994776 A G 0.321800 3.0383e-05
2:19994998 G A 0.171246 2.3567e-06
2:19998512 C T 0.048097 4.5023e-06
2:19999346 A G 1.691575 2.2606e-05
2:20002170 A G 0.191927 -1.4650e-05
2:20006636 A C 0.171878 1.7776e-05
2:20006833 A G 0.090615 -2.0306e-05
2:20007214 A G 0.037656 -2.2141e-06
2:20009646 T G 0.071427 1.2111e-05
2:20009773 A G 0.052194 -1.8953e-05
2:20011034 A C 0.097395 -1.6428e-05
2:20022421 C T 0.123053 3.5274e-06
2:20036711 T C 0.816651 5.4824e-06
2:20040533 A G 0.062465 -2.2950e-05
2:20043663 G A 0.916582 -6.8949e-06
2:20045788 T C 0.032965 -7.9174e-06
2:20049701 G A 0.763230 5.0775e-06
2:20054921 A G 0.045330 6.1711e-07
2:20057597 T C 0.130315 -2.1321e-05
2:20058872 T C 0.034682 -1.0269e-05
2:20059590 A C 0.062608 -4.5092e-06
2:20062043 A G 0.305984 -1.4383e-05
2:20063586 T C 1.555755 -3.1515e-05
2:20064510 C A 1.468305 -3.4158e-05
2:20064698 C A 0.301041 -1.5012e-05
2:20066076 A G 0.092475 7.6918e-06
2:20071553 G T 1.502895 1.0170e-05
2:20073860 T G 0.745921 2.1286e-05
2:20078408 T C 0.059446 1.6173e-05
2:20078991 C T 1.530835 5.9877e-06
2:20079296 T G 0.100764 2.1952e-06
2:20079506 G A 0.060184 1.2050e-06
2:20084639 G A 0.372009 2.5607e-05
2:20086610 C T 0.976347 9.2038e-06
2:20087984 G T 0.441205 9.6801e-07
2:20097266 T C 0.036337 3.0128e-06
2:20102018 T G 1.945426 -3.4997e-06
2:20110483 A G 0.032509 9.3493e-07
2:20130259 A G 0.049185 -7.2558e-06
2:20133221 T C 0.159530 1.9145e-06
2:20133346 T C 0.151839 -1.2639e-05
2:20135283 C T 0.834731 8.2375e-06
2:20136257 C T 0.037381 -8.0360e-06
2:20140311 C T 0.027671 1.1959e-05
2:20146919 C T 0.058497 5.0785e-06
2:20160078 C T 0.031948 2.6850e-06
2:20163911 G T 0.058327 1.5048e-05
2:20167291 T C 0.039108 -3.2204e-06
2:20177088 T C 0.060857 -4.9692e-06
2:20188765 T C 0.508100 1.8141e-05
2:20189015 C T 0.174853 1.5017e-06
2:20202930 A G 0.031387 5.5871e-06
2:20205352 T C 0.061312 -1.3246e-05
2:20205541 T C 0.058848 -6.9358e-06
2:20217180 A G 0.410637 4.9814e-06
2:20223927 A C 0.159856 4.4332e-06
2:20224999 C A 1.494457 -3.2559e-06
2:20234523 T C 1.958736 -2.2540e-06
2:20238458 A G 0.024139 -1.3445e-05
2:20242057 T C 0.281009 -4.0258e-06
2:20245377 A G 0.307368 3.1606e-06
2:20249534 C T 1.266526 5.6311e-06
2:20256856 T G 0.427871 -5.6815e-07
2:20261685 A G 0.582716 1.3711e-05
2:20267917 G A 0.054353 -7.6040e-07
2:20274446 C T 0.488813 6.5025e-06
2:20276079 T C 0.099469 2.1281e-06
2:20283729 T C 0.099520 3.4620e-06
2:20290451 T C 0.071886 3.3003e-07
2:20293740 A G 0.562596 9.0854e-06
2:20302569 T C 0.051915 2.2922e-06
2:20306909 G A 0.844404 -1.2777e-05
2:20309978 T C 1.944494 1.5139e-06
2:20315251 T C 0.067738 -1.4441e-05
2:20321943 A G 0.727657 1.9727e-05
2:20322005 C T 0.069523 4.2536e-06
2:20322688 A G 0.041080 7.3832e-07
2:20326677 C T 0.865551 1.2819e-05
2:20336210 T C 0.037391 2.7186e-06
2:20337071 A G 0.044779 -4.0021e-06
2:20338504 A G 1.292691 -1.2754e-05
2:20350783 T C 1.004032 -1.7557e-05
2:20350927 C T 0.020630 -6.4454e-06
2:20352060 C T 0.103453 -6.6760e-06
2:20353356 T C 0.745377 -1.2244e-05
2:20356030 T C 0.068404 -3.4782e-05
2:20356672 T C 0.122050 -9.4583e-06
2:20364393 C T 0.026893 -2.5778e-06
2:20366483 A G 0.292735 9.9424e-06
2:20369562 T C 1.047448 -3.7827e-06
2:20369639 T C 0.047965 1.4843e-05
2:20374249 C A 0.940806 -8.3472e-06
2:20376022 C T 0.312376 3.0167e-06
2:20385165 G A 0.791904 -1.0210e-05
2:20385233 A G 0.625482 1.4067e-05
2:20393409 C T 0.277171 1.8322e-05
2:20395611 T G 1.107332 2.8234e-06
2:20400556 C T 1.979499 1.5807e-05
2:20404903 A G 1.195391 2.0208e-05
2:20410211 A G 1.084078 1.6427e-06
2:20412526 A G 0.692126 -5.4969e-06
2:20412561 A C 0.134827 5.7139e-06
2:20412686 C T 0.762230 -1.0373e-05
2:20430717 G A 0.757705 -1.5086e-05
2:20451703 A G 0.078753 8.0164e-06
2:20452868 A G 0.070509 -6.7142e-06
2:20467746 T G 0.178875 9.1119e-07
2:20472847 A G 1.696722 -1.4527e-05
2:20479633 T C 0.680763 -1.1723e-05
2:20497603 C A 0.119307 -7.0394e-07
2:20500714 A C 0.030894 4.3230e-06
2:20521647 A G 1.551574 9.3798e-06
2:20530033 C G 0.045126 2.0516e-05
2:20559550 T C 0.086454 -2.3553e-05
2:20563218 T C 0.119912 -1.3465e-05
2:20565630 A G 0.068486 -1.1399e-06
2:20570162 T C 0.049518 1.7528e-07
2:20571202 C T 0.021997 2.0156e-05
2:20572094 C T 0.619165 1.1188e-05
2:20596551 A G 0.463348 1.7446e-05
2:20598008 T C 0.673648 -1.9227e-05
2:20599105 A G 1.745567 -2.7772e-06
2:20603540 G T 0.242455 -1.8051e-05
2:20610308 G T 0.039095 4.6710e-06
2:20616665 T C 0.053605 1.8007e-05
2:20618016 T C 0.509943 1.4465e-05
2:20618982 G A 0.340047 2.1123e-05
2:20625174 C T 0.429275 -1.5635e-05
2:20629723 C T 0.313766 -4.1729e-06
2:20631885 A G 0.101131 8.9953e-06
2:20636133 C T 0.276232 1.8668e-06
2:20636410 T C 0.625149 -9.1731e-06
2:20645456 T G 0.066443 -1.0991e-05
2:20645506 T C 1.460543 -1.1205e-05
2:20646109 A G 0.128184 -4.6962e-05
2:20647241 T C 0.056974 8.9272e-06
2:20648099 T G 0.039176 6.9494e-06
2:20651911 C G 0.064080 -2.8870e-05
2:20653247 A G 0.023887 -2.1678e-05
2:20656831 A G 0.046564 8.3233e-06
2:20671176 G T 1.140841 4.9385e-06
2:20678570 A G 1.022850 -1.3741e-05
2:20679101 T C 0.903231 -6.1587e-06
2:20682303 G T 0.908579 -7.2335e-06
2:20687100 T C 0.154083 -1.0765e-05
2:20688519 T C 0.521305 -6.6688e-06
2:20692101 T G 0.141558 -2.5064e-05
2:20693293 G A 0.521104 -5.5013e-07
2:20693581 A G 0.165959 -8.2430e-06
2:20695707 C T 0.366803 3.0080e-06
2:20697925 C T 0.601881 7.4422e-06
2:20703869 C T 0.547858 5.4606e-06
2:20705593 A G 0.064824 7.8142e-06
2:20706742 C T 0.593674 -2.7709e-05
2:20707062 G A 0.444513 2.4325e-05
2:20709776 A G 0.076336 -4.0337e-06
2:20709930 A G 0.053340 -7.9628e-06
2:20710694 C T 0.308119 1.3596e-05
2:20710968 T A 0.924898 -2.4773e-06
2:20712153 A C 0.061132 1.4066e-06
2:20713697 T G 1.414829 1.2461e-05
2:20713703 T C 0.895370 1.2262e-05
2:20714385 T C 0.727276 -1.6797e-05
2:20715686 T C 0.023126 -1.8879e-05
2:20716123 C T 1.275916 2.9832e-05
2:20716749 A C 0.134167 -4.7130e-06
2:20717143 G A 1.477614 6.3856e-06
2:20719801 C T 0.021789 -1.9735e-05
2:20720084 C T 0.531906 2.9113e-05
2:20720237 G A 0.794862 -1.0995e-06
2:20722114 G A 0.622392 -5.3596e-06
2:20723616 G C 0.078026 -9.7971e-06
2:20726115 G T 0.056770 3.5065e-05
2:20731243 A G 0.114812 -2.8011e-05
2:20734549 T C 0.100958 -3.7957e-05
2:20736762 C T 1.193936 -1.1856e-05
2:20738072 A C 0.114142 -1.6173e-06
2:20738199 A G 0.526578 9.1121e-06
2:20738648 T C 0.055223 1.9849e-05
2:20740340 A C 0.232208 1.0219e-05
2:20740405 A G 0.168359 -1.1186e-05
2:20741518 T C 0.615827 2.2780e-05
2:20748457 C T 0.549269 3.3971e-05
2:20748564 G C 0.093539 -2.0651e-05
2:20748761 C T 0.256500 -9.7869e-06
2:20749450 A G 0.062094 -8.1356e-06
2:20750367 G A 0.539191 -2.5752e-06
2:20752152 A G 1.140885 4.6498e-06
2:20752478 T C 0.506958 -1.8695e-06
2:20753637 C T 0.046945 -3.2628e-05
2:20754177 T C 0.115937 -1.4788e-05
2:20755899 C T 1.776696 2.3724e-05
2:20757913 T G 0.149885 -4.6771e-06
2:20763248 T C 0.068272 5.9677e-06
2:20763911 C T 0.502705 1.0950e-05
2:20765329 A G 0.199848 -2.3222e-05
2:20765727 T C 0.346343 1.5441e-05
2:20765963 G T 0.848378 1.4021e-05
2:20766933 G A 0.028943 -8.3199e-06
2:20768247 C T 1.863405 -5.9358e-07
2:20768683 A G 0.056971 -1.4649e-05
2:20770358 T C 0.097806 -1.1215e-05
2:20777617 C T 1.828608 8.2964e-06
2:20778807 T C 0.060381 -1.4373e-05
2:20785956 G A 0.046938 -1.4617e-05
2:20790353 T C 1.579904 1.3411e-05
2:20792910 T C 0.052701 1.6168e-06
2:20793798 C T 0.031601 7.6821e-06
2:20793849 A G 0.114258 -1.7033e-06
2:20798023 T C 0.038921 -2.4135e-05
2:20803470 T C 0.479511 2.8829e-05
2:20804308 G A 0.067041 2.7052e-05
2:20805605 G T 0.396919 1.3495e-05
2:20809765 C T 0.116101 -2.7414e-05
2:20816537 T C 0.115985 -7.1662e-06
2:20817421 G A 0.632608 1.1270e-05
2:20818286 C A 1.553505 -1.3132e-05
2:20818883 C G 0.109056 1.9468e-05
2:20821783 C T 0.032713 -1.6558e-05
2:20824303 A G 0.069741 5.1552e-06
2:20824475 G C 0.055162 9.1902e-06
2:20824498 T C 1.192151 8.5150e-06
2:20825137 T C 0.048883 2.0542e-05
2:20829484 C T 0.157364 -6.0116e-06
2:20832682 T C 0.044493 6.5482e-06
2:20836712 G A 0.295088 -1.8220e-05
2:20838318 A G 0.503177 -2.2544e-07
2:20840347 T C 0.040852 1.4006e-06
2:20844474 A G 0.150966 2.9947e-06
2:20845273 A G 1.344086 -8.6592e-06
2:20846231 T C 0.218010 1.6819e-05
2:20846587 C G 0.199427 1.3186e-05
2:20847174 A C 0.052874 2.4029e-06
2:20852312 C T 0.045826 2.4912e-07
2:20852411 C A 0.155855 1.4328e-05
2:20853880 T C 0.057671 1.9431e-06
2:20854343 T C 0.323245 8.1460e-07
2:20855369 C T 0.266988 7.1132e-06
2:20862396 G A 1.072974 3.1968e-06
2:20863092 T C 0.024377 6.3815e-06
2:20868640 A C 1.390116 -2.3138e-05
2:20873333 A G 1.134082 1.6587e-05
2:20873508 T G 0.134891 -9.6079e-07
2:20875320 A G 0.955564 -3.2873e-05
2:20875494 T C 0.597039 3.9487e-06
2:20876386 A G 0.328460 -9.0761e-06
2:20876679 C T 0.038197 -1.5269e-05
2:20876760 T G 1.102192 -1.2535e-05
2:20878105 G A 0.711467 8.2768e-05
2:20879543 C T 1.823447 1.4985e-05
2:20882242 A G 0.035851 6.8022e-06
2:20882949 G A 0.920754 8.6458e-06
2:20885321 A C 0.296754 4.8571e-06
2:20888265 G A 0.465317 1.3402e-05
2:20892483 G A 0.383476 4.4170e-05
2:20900383 C T 0.128323 -1.5556e-05
2:20903015 C T 0.066099 -2.8826e-06
2:20906094 C T 0.062676 -2.4580e-05
2:20915229 G A 0.323201 5.6823e-05
2:20924244 G A 0.108869 4.3096e-05
2:20924380 G A 0.548051 -3.6958e-05
2:20925246 C G 0.049899 -6.4639e-06
2:20926296 G A 0.081936 -1.2985e-05
2:20936516 G A 0.825851 1.8705e-05
2:20942885 T C 0.032077 4.4833e-07
2:20966029 T C 0.036966 -4.8202e-06
2:20972616 C A 0.022551 1.1639e-06
2:20974586 T C 0.022945 1.5131e-06
2:20980660 T C 0.075636 1.4321e-05
2:20982391 C T 0.227683 -1.9785e-05
2:20984945 T C 0.084295 -2.4267e-05
2:20988399 C T 0.550611 1.0689e-05
2:20991348 T G 0.141422 -1.4198e-05
2:21013464 G C 0.113908 4.9698e-05
2:21023265 G A 0.170810 1.6469e-05
2:21045744 G A 0.069057 1.6072e-05
2:21055515 C T 0.131560 -1.6490e-05
2:21056060 G A 0.028929 1.2185e-05
2:21059814 T C 0.134409 6.0477e-06
2:21061934 G A 0.923966 2.8872e-06
2:21065565 C T 0.080022 4.1782e-05
2:21070232 C T 0.020875 -1.4754e-05
2:21081191 G A 0.457637 -1.5212e-05
2:21081686 G A 0.927217 1.0544e-05
2:21082036 A C 0.124828 -1.4265e-05
2:21086427 A C 0.323870 -5.8773e-06
2:21098532 A G 0.206927 6.4654e-05
2:21100438 T G 0.237940 4.7471e-05
2:21100778 T C 0.027906 -2.5992e-06
2:21112689 G A 0.760095 3.0171e-05
2:21115817 C G 0.115852 5.6044e-06
2:21115886 A G 0.075925 -1.1725e-06
2:21117313 T C 0.143398 6.0592e-06
2:21120265 C T 0.045241 -1.8603e-05
2:21123352 A C 0.444438 1.5731e-05
2:21127044 C G 0.241639 -1.6133e-05
2:21129677 A G 0.029279 1.4255e-06
2:21134209 T C 0.045490 1.2200e-05
2:21136502 A G 0.218796 1.1193e-05
2:21138066 C T 1.314426 4.5712e-05
2:21145665 C T 1.927387 1.6717e-05
2:21190107 G T 1.423509 4.4890e-05
2:21194143 T C 0.052537 -1.0802e-05
2:21200519 G A 1.081637 -7.3692e-06
2:21206183 G T 0.452000 1.8619e-05
2:21208211 G A 0.452241 1.9299e-05
2:21214027 A G 0.101593 -6.4303e-06
2:21224853 T C 0.071185 -1.9091e-05
2:21225485 G C 0.037752 -5.0276e-06
2:21225500 G A 0.025084 -1.5012e-05
2:21225753 T C 0.361554 7.3992e-05
2:21228827 T C 0.200807 -2.9863e-05
2:21232804 A G 1.051099 -3.4860e-05
2:21233972 C T 0.079127 4.1858e-05
2:21233999 C T 0.039673 -9.1569e-06
2:21237544 A G 0.408706 2.5126e-05
2:21244000 T G 0.905794 -3.5766e-05
2:21244358 G T 0.357413 -6.2353e-06
2:21245813 A G 0.107713 4.2390e-05
2:21249716 T C 0.078740 4.5437e-05
2:21250914 A G 0.930246 1.9034e-04
2:21257927 C T 0.075231 -7.7710e-06
2:21260601 A G 1.842711 5.2799e-05
2:21261998 C A 0.039934 -7.8727e-06
2:21263900 A G 0.678030 -2.2080e-05
2:21276008 C T 0.087029 -3.9710e-05
2:21286057 C T 1.642257 2.9911e-06
2:21290249 T C 0.139740 -1.7652e-05
2:21294975 A G 1.643573 3.4091e-06
2:21334717 T C 0.021990 3.7016e-05
2:21337306 C T 0.154576 -5.5568e-06
2:21340960 C G 0.027348 -1.1730e-05
2:21349083 T C 0.071835 2.4149e-05
2:21359828 A G 1.890458 2.8971e-05
2:21360583 G A 0.727718 2.6990e-05
2:21364562 T C 0.082565 -2.5880e-05
2:21366682 C T 0.024492 -2.6743e-05
2:21371068 C T 0.676748 -3.4021e-05
2:21382976 G T 1.611346 1.1799e-06
2:21391669 T C 0.115655 -3.9186e-06
2:21400661 A G 0.678088 -1.4207e-05
2:21402957 T C 0.366331 -1.8828e-05
2:21406568 A C 1.507420 9.7145e-07
2:21414019 C T 0.934557 1.1627e-05
2:21418083 A G 0.385628 3.3562e-06
2:21419921 T C 0.205230 5.7979e-06
2:21438794 G A 0.812469 7.6296e-07
2:21441552 A G 0.035239 -1.4832e-05
2:21443010 T G 0.192280 -1.7702e-05
2:21445826 C T 0.110967 5.8206e-06
2:21451555 T C 0.042647 -4.4830e-07
2:21451827 G A 1.371930 -1.0656e-05
2:21453733 G A 0.247194 2.9129e-05
2:21455941 C A 0.924317 -3.4418e-05
2:21457627 T C 0.129642 -1.9234e-06
2:21458009 G A 0.090724 5.6513e-07
2:21459912 C T 0.024625 6.3620e-06
2:21472753 T C 0.064695 -2.1255e-05
2:21472913 C A 0.080780 7.6340e-06
2:21473468 A G 0.739346 -3.3514e-05
2:21482439 T C 0.022333 -2.6142e-06
2:21484754 A C 0.507291 -1.5797e-05
2:21485848 T C 0.028827 -1.0405e-05
2:21491260 T C 0.102253 -8.1162e-07
2:21492840 A G 0.064736 -1.2926e-05
2:21501219 A C 0.142599 -9.1311e-06
2:21511368 A G 0.038619 -1.1103e-05
2:21514665 C T 0.023109 -1.6185e-05
2:21522694 T C 0.256792 -1.0654e-06
2:21524166 G T 1.865697 -4.4553e-05
2:21524322 T C 0.052976 -1.1051e-05
2:21525477 A G 1.359324 7.1877e-06
2:21527764 C T 0.130128 -9.1356e-06
2:21528520 A G 0.032445 -9.2357e-07
2:21530659 A G 0.800005 1.9479e-05
2:21535373 T C 0.118137 -1.0238e-05
2:21538810 C A 1.362492 9.1832e-06
2:21539609 C A 0.033662 1.4381e-05
2:21543025 G A 1.452404 -3.6774e-06
2:21546597 T C 0.033478 -5.8870e-06
2:21549542 C G 0.061853 3.0280e-06
2:21551222 A G 1.333397 -1.6929e-05
2:21552416 G A 0.043147 -2.1455e-05
2:21556853 G A 1.465041 1.8712e-06
2:21569191 A G 1.093274 2.2304e-05
2:21570234 A C 0.056430 1.2316e-06
2:21577743 A G 0.386726 -1.8719e-05
2:21579130 T C 1.442650 -1.1791e-05
2:21580417 A G 0.051188 1.5807e-06
2:21580908 G A 0.036987 -1.4008e-05
2:21580938 T C 0.232847 -3.2288e-05
2:21581262 G A 0.112687 3.0360e-06
2:21581437 T C 0.034219 -2.0691e-05
2:21582971 G A 0.222464 -1.0854e-05
2:21587225 G A 0.672767 -3.0684e-05
2:21588314 A G 0.025934 -6.5362e-06
2:21595312 A G 0.046027 -4.0337e-06
2:21598650 G T 0.593048 -2.7431e-05
2:21600767 G T 0.049610 -6.2651e-06
2:21602597 T C 0.031720 1.5807e-05
2:21609195 G A 0.454277 -1.8991e-05
2:21615897 T C 0.038020 -1.3109e-05
2:21618840 G T 0.106530 -2.9707e-06
2:21619537 T C 0.080137 2.0980e-05
2:21632046 A G 0.257843 -3.5094e-05
2:21666212 A G 0.189764 8.2603e-06
2:21668381 A G 0.030656 7.7096e-06
2:21670029 T C 0.049872 -4.1918e-06
2:21694451 G A 0.881996 -8.4837e-06
2:21702579 C A 0.093577 3.2771e-06
2:21750199 G A 0.052408 -1.1857e-05
2:21750577 G A 0.025074 -6.7817e-06
2:21752287 T C 0.689909 -2.3307e-05
2:21762805 A G 0.062319 1.2731e-05
2:21763581 A G 0.159190 5.8297e-06
2:21764835 A C 0.147841 2.5623e-05
2:21785856 A G 0.066830 2.3613e-05
2:21793879 G A 0.062696 -1.3314e-05
2:21795596 A G 0.187147 1.3724e-05
2:21810503 T C 0.020606 -1.1856e-05
2:21815603 A T 0.115846 -1.8618e-06
2:21825394 C T 0.157578 5.9639e-07
2:21837596 T C 1.945637 -1.5560e-05
2:21840093 T C 1.933350 -8.9755e-06
2:21850702 C T 0.135038 9.1699e-06
2:21853512 T C 0.025108 2.4023e-05
2:21860379 T C 0.076714 -4.3080e-07
2:21862013 C T 0.064461 3.8017e-05
2:21867339 C T 0.025458 -4.4506e-05
2:21877238 T C 0.300609 1.8551e-05
2:21878048 C A 0.033607 3.2665e-05
2:21889579 G A 1.052728 -8.5740e-07
2:21892394 A G 0.021123 -7.3207e-06
2:21901999 T G 0.046156 2.2319e-05
2:21915168 A G 0.061907 7.6136e-06
2:21917906 A C 0.169651 4.1487e-06
2:21918276 G A 0.140460 -1.9284e-05
2:21919392 C T 0.037758 -4.9540e-06
2:21920287 C T 0.026692 2.5326e-05
2:21922209 T C 0.185678 -3.5663e-06
2:21942493 G A 0.061523 2.4976e-05
2:21942735 T C 0.692605 -1.0864e-05
2:21946158 G A 0.129737 -1.5222e-05
2:21947863 T G 0.042607 1.6482e-06
2:21948813 C T 0.162437 -4.0040e-06
2:21949327 A C 0.075459 2.3113e-05
2:21961825 T C 0.109518 -5.1829e-06
2:21978067 G A 0.054924 3.7318e-05
2:21979516 A G 0.058603 4.0811e-05
2:22000975 C A 0.046523 1.5721e-05
2:22003803 A C 0.080294 4.6233e-06
2:22007608 A G 0.862015 1.0280e-05
2:22019696 C A 0.080086 -1.9773e-05
2:22021224 A G 0.075425 2.7833e-06
2:22031918 T G 0.786155 7.4248e-06
2:22034430 A C 0.033471 1.5007e-05
2:22043310 A G 0.099312 1.6471e-05
2:22048900 C T 0.989627 -1.6481e-05
2:22055278 C T 0.038075 -1.4151e-05
2:22058766 T G 0.058576 3.0205e-06
2:22061640 C G 0.336412 1.5281e-05
2:22073620 A G 0.026104 -1.9836e-05
2:22077648 T C 0.036779 2.7154e-05
2:22083570 C T 1.001370 -2.1535e-05
2:22102976 G T 0.040359 9.6607e-06
2:22109997 T C 0.081892 2.3337e-05
2:22134154 G A 0.034743 1.6194e-05
2:22138432 A G 0.041107 -1.8480e-05
2:22138930 A G 0.985201 -2.2517e-05
2:22139049 A G 0.068503 -3.2946e-05
2:22146345 T C 0.083047 9.5441e-06
2:22158627 G T 0.060694 -6.6310e-06
2:22160246 G A 0.034624 1.5848e-05
2:22160427 T C 1.165442 -7.2117e-06
2:22161190 G A 0.041957 4.0039e-05
2:22162315 A G 1.699901 -2.4953e-05
2:22165834 C G 0.120126 -4.8586e-06
2:22169850 T C 0.060228 1.3521e-05
2:22181243 T C 0.073389 -2.4546e-05
2:22188580 T C 0.049185 5.7996e-05
2:22189029 A T 0.040815 -1.8346e-05
2:22197552 G C 0.244515 -1.7224e-05
2:22209815 T C 0.058766 -1.8275e-05
2:22218902 C G 0.037694 1.6078e-05
2:22219387 C T 0.042562 2.2443e-05
2:22220266 A G 0.048634 -1.1023e-05
2:22226407 A G 0.538885 -1.3110e-05
2:22226713 A G 0.062370 1.7495e-05
2:22229298 T C 0.036810 1.8802e-05
2:22230051 A G 0.038642 -7.4915e-06
2:22232267 C T 0.130111 1.4467e-05
2:22234688 T C 0.092642 -2.1814e-05
2:22240272 C A 0.064685 8.8683e-06
2:22240560 A G 0.081446 -2.1925e-05
2:22246124 A G 0.057202 2.7697e-05
2:22249491 G A 0.077870 -1.8885e-05
2:22256806 G A 0.119793 -1.0382e-05
2:22257564 A G 0.050970 8.4113e-06
2:22265194 A G 0.053316 1.2119e-05
2:22267393 G A 0.058644 1.2974e-05
2:22272866 C T 0.036861 2.0719e-06
2:22283986 C T 0.059616 1.6609e-05
2:22299044 G A 0.079491 -2.9035e-05
2:22311856 C T 1.879194 -1.5801e-05
2:22323808 G A 0.074942 4.4075e-06
2:22374155 T C 0.113744 3.4931e-05
2:22378202 C T 0.061918 2.2467e-05
2:22389257 G A 0.156018 3.9115e-05
2:22394207 A G 0.040352 -5.8767e-06
2:22399120 A C 0.059507 1.4509e-05
2:22403845 C A 0.080644 -2.6882e-05
2:22410990 C T 0.187446 8.9593e-06
2:22421732 C T 0.068802 -3.0459e-05
2:22425299 T C 0.159724 1.5756e-05
2:22425407 A G 0.074878 -3.8050e-05
2:22425826 A G 0.049236 2.0195e-05
2:22426074 T C 0.295720 1.2273e-05
2:22428554 A G 0.029004 -1.6082e-05
2:22429229 C T 0.042848 -1.7249e-06
2:22430434 T C 0.037075 -1.4224e-05
2:22431110 T C 1.138788 8.6266e-05
2:22431213 C T 0.030445 3.5458e-06
2:22439653 G C 0.182115 -5.8298e-06
2:22444308 C G 0.043746 1.0988e-06
2:22453726 C A 1.924385 3.3456e-05
2:22457017 A C 0.041151 -3.7914e-06
2:22459645 G A 0.102627 -1.1092e-05
2:22461820 T C 0.077244 -2.5215e-05
2:22465561 C T 0.163134 7.7185e-06
2:22472592 C T 0.023612 -8.9864e-07
2:22480092 A G 0.032088 -6.2398e-06
2:22481610 A G 0.032835 4.5668e-06
2:22481670 A G 0.039146 -7.5719e-06
2:22492521 T C 0.034450 3.0050e-05
2:22498084 A T 0.025318 -4.2672e-07
2:22498590 A G 0.039435 -9.6040e-06
2:22503136 G A 0.074381 -4.9758e-05
2:22507303 A G 0.035096 1.5803e-05
2:22515568 G A 0.943046 2.2503e-04
2:22539208 T C 0.119939 6.5719e-05
2:22541141 A G 0.906111 -1.1795e-04
2:22549494 A G 0.037459 3.7379e-06
2:22553432 T C 0.064580 3.8488e-06
2:22556571 T C 0.989076 1.5739e-04
2:22558152 C G 0.027219 -1.3623e-05
2:22562283 T C 0.054424 1.9934e-06
2:22563847 G A 0.991664 1.2209e-04
2:22568473 C T 0.097007 -3.3989e-06
2:22576100 G A 0.280608 -9.2078e-06
2:22584029 T C 0.040856 4.1148e-07
2:22584105 T C 0.080817 4.5915e-06
2:22594727 G A 1.049416 1.6883e-05
2:22601143 G C 0.107689 -5.8977e-06
2:22605386 A G 0.039095 -8.0695e-06
2:22605438 T C 0.175217 -2.7079e-06
2:22613679 G A 0.106081 2.2093e-05
2:22617034 T G 0.283144 5.5900e-06
2:22632199 C T 0.050528 -1.1011e-05
2:22633544 C A 1.182295 -1.1619e-05
2:22634061 T C 0.087681 -2.6669e-05
2:22636243 C T 0.101726 -2.5223e-05
2:22646064 C T 0.054516 9.5939e-06
2:22648115 T C 1.957152 1.6801e-05
2:22657972 C T 0.189785 2.0623e-05
2:22659091 A G 0.160597 -6.8812e-06
2:22667114 T G 0.048458 -1.6177e-07
2:22668400 G A 0.059456 -1.3865e-05
2:22668759 A G 0.030262 1.9639e-05
2:22672732 A G 0.036144 3.4801e-07
2:22679224 C G 0.085098 5.5228e-06
2:22686609 T C 0.064671 1.5051e-05
2:22687460 A G 0.098833 -9.2895e-06
2:22695916 C T 0.104585 2.5650e-05
2:22711533 T C 0.034624 5.1497e-06
2:22712316 G T 1.195993 -1.3844e-05
2:22721340 G T 0.085033 2.9197e-06
2:22723768 T C 0.046921 -1.5679e-05
2:22730367 C T 0.897189 -2.1444e-05
2:22731165 C T 1.105908 3.3937e-06
2:22736987 T C 0.090473 -2.3347e-05
2:22748324 C T 0.129258 -1.3240e-05
2:22748963 C T 0.041797 2.1893e-05
2:22754466 G A 1.350586 -7.8239e-06
2:22754628 T A 0.032213 -5.6116e-06
2:22755227 T C 1.037034 7.7200e-06
2:22756232 G A 0.836907 5.9931e-06
2:22760024 T G 0.078590 7.6856e-06
2:22760858 G A 0.040567 -2.2150e-05
2:22767435 G A 0.931575 1.3478e-05
2:22767854 C T 0.187765 2.2127e-05
2:22780265 G A 0.021596 3.1759e-06
2:22787130 C A 0.777121 2.2223e-06
2:22798011 C T 0.038714 6.7474e-06
2:22810978 T C 0.241340 -3.9917e-05
2:22821061 C A 1.724070 1.7248e-05
2:22822159 A G 0.554423 -9.3763e-06
2:22825587 A G 0.050515 -1.4697e-05
2:22827235 C T 0.394944 -3.1275e-05
2:22833258 C T 0.063600 -7.6028e-06
2:22834789 T G 0.106030 2.0583e-05
2:22836695 T C 1.377112 -3.7758e-05
2:22839209 G A 0.272353 7.2819e-07
2:22839427 G A 0.066575 1.3377e-05
2:22851871 A C 0.103929 -1.8777e-05
2:22855031 C A 0.112422 1.6161e-05
2:22860805 C T 1.006150 -1.1859e-05
2:22862706 C T 0.080195 -1.0368e-05
2:22864280 T A 0.041750 7.2708e-06
2:22868758 T C 0.138679 -8.8751e-06
2:22871622 C T 0.060350 -5.5406e-06
2:22871822 A C 0.026420 7.7605e-06
2:22885651 C A 0.206835 8.5369e-08
2:22896073 C T 1.876845 1.0726e-05
2:22906581 G A 0.060197 -7.8446e-06
2:22912603 A C 0.142997 -4.6867e-06
2:22914812 C T 0.109070 -2.1869e-06
2:22926618 G A 0.059290 4.6749e-06
2:22948896 G A 0.036412 9.3657e-06
2:22958939 G T 0.187912 -1.2309e-05
2:22960628 C A 0.877572 2.9030e-05
2:22965237 T C 0.346150 -1.3268e-05
2:22966213 T G 1.107023 -2.8595e-05
2:23000619 A G 0.289995 5.8320e-06
2:23002407 A C 0.189442 1.6789e-05
2:23004271 A G 0.095093 -5.7286e-06
2:23005686 G A 0.725281 -4.5995e-06
2:23005876 A C 0.109433 -5.5590e-06
2:23019848 A C 0.039955 -2.4601e-05
2:23019899 A G 0.043882 -1.7733e-05
2:23025250 A G 0.023092 -1.8506e-06
2:23025454 G A 1.082877 2.9364e-06
2:23029442 C T 0.408672 1.5628e-06
2:23036971 A G 0.215362 6.1483e-06
2:23037975 A G 0.079896 3.4264e-06
2:23039440 C A 0.820510 4.3831e-06
2:23053143 T G 0.105507 6.9570e-06
2:23059309 G A 0.409662 -2.9285e-06
2:23060929 A G 0.096994 9.9191e-06
2:23063682 A G 0.047948 1.0792e-05
2:23068443 A G 0.085873 -1.9484e-05
2:23069740 T C 0.049100 -1.4157e-05
2:23070696 A G 0.063713 4.7290e-06
2:23077986 A G 0.045694 -1.6137e-05
2:23078177 C T 1.340523 4.6681e-06
2:23093703 G T 1.224242 6.4387e-06
2:23096178 T C 0.218949 -5.6612e-06
2:23097047 A G 0.110351 2.2299e-05
2:23098782 A G 0.108567 -4.0967e-06
2:23099289 C T 0.069649 -2.3724e-06
2:23103040 A G 0.114880 3.4932e-06
2:23103679 C T 0.059789 -3.7819e-06
2:23106634 G A 0.876875 1.4278e-05
2:23108899 A G 0.237233 -7.6054e-06
2:23112476 C T 0.038945 -8.1476e-06
2:23114659 C T 0.287309 -8.5829e-07
2:23117181 A G 1.090588 2.1151e-05
2:23118826 T C 0.070053 3.0369e-06
2:23122433 G T 0.326043 2.4391e-05
2:23122782 C T 0.020797 -5.7225e-06
2:23125413 C A 0.056556 3.0057e-06
2:23135169 T G 0.051953 6.7727e-07
2:23139531 T C 0.324880 2.3403e-05
2:23150715 T C 0.428724 2.1326e-05
2:23155213 C T 0.622603 2.1949e-07
2:23164220 C A 0.051925 -2.7913e-05
2:23166176 G A 1.138431 1.9382e-05
2:23170697 G A 1.267654 -7.1629e-05
2:23171634 C T 0.085064 -6.3419e-06
2:23172108 T C 0.032978 1.5385e-05
2:23173111 G A 0.657342 -2.5678e-07
2:23173499 C T 0.212588 -2.8526e-05
2:23174252 T C 0.035059 -4.5905e-06
2:23177412 T C 0.050644 3.1334e-05
2:23179307 T C 0.072474 1.2647e-05
2:23179531 C T 0.838723 -4.9864e-05
2:23182561 A G 0.737313 9.6666e-06
2:23182790 G A 0.588230 -3.5420e-05
2:23186206 C T 0.610639 -1.5733e-05
2:23186309 T C 0.074898 -1.1496e-05
2:23186695 C A 0.532705 1.7737e-05
2:23187504 A C 1.069788 5.6149e-06
2:23188347 T C 1.676718 -1.0548e-05
2:23198445 T C 0.065181 9.8303e-06
2:23204080 G C 0.996185 -7.9240e-07
2:23205016 A C 0.040427 -5.0290e-06
2:23205594 T C 1.424515 1.1215e-05
2:23205861 C T 0.342151 -4.0471e-06
2:23213369 A C 0.104205 2.5585e-05
2:23225246 T C 0.542914 3.2256e-06
2:23225247 C T 0.482588 2.9753e-05
2:23225622 T C 0.094546 1.5657e-05
2:23226445 A G 1.203119 1.2082e-05
2:23230226 A C 1.788976 1.6372e-05
2:23231578 A G 0.109240 -3.7736e-06
2:23231730 A G 1.036178 1.6575e-05
2:23232228 C A 0.293765 1.4759e-05
2:23235660 T C 0.052201 -1.5246e-06
2:23237164 G A 0.494674 -2.8033e-05
2:23238943 G A 0.353891 -6.8483e-07
2:23240913 T A 1.083843 1.7998e-05
2:23252410 A G 1.415401 1.8665e-05
2:23257611 G A 1.029269 2.4371e-05
2:23262684 A C 0.083993 1.9652e-05
2:23263528 G A 0.217415 5.3031e-06
2:23265330 C T 0.063485 -5.3134e-07
2:23273575 G A 0.322154 5.6675e-06
2:23279149 T G 0.595411 -1.8748e-06
2:23287672 T C 1.417821 7.0283e-06
2:23289543 A G 0.085482 1.4350e-05
2:23302096 A G 0.918975 2.2076e-05
2:23306353 T C 0.085206 -2.3345e-05
2:23307795 T C 0.123067 4.2673e-06
2:23307869 A G 0.393472 -4.4507e-06
2:23319192 T C 0.060789 3.7093e-07
2:23322546 G A 1.373742 2.6651e-05
2:23328370 A G 0.079437 -2.0542e-05
2:23337964 C A 0.469951 -7.7852e-06
2:23339709 A C 0.092519 -1.1725e-05
2:23342402 T C 0.050596 -1.4299e-05
2:23343617 T C 0.431730 1.2981e-05
2:23345329 T A 0.516790 1.6625e-05
2:23346547 T C 1.364713 6.5575e-05
2:23358312 T C 0.055448 -2.7200e-05
2:23359101 C T 0.569195 1.7761e-05
2:23359168 A G 0.037884 1.0648e-06
2:23363279 T C 0.192318 1.1833e-05
2:23365146 T C 0.037993 2.2952e-05
2:23369118 C T 0.041702 1.0292e-05
2:23370512 C T 0.168233 4.4155e-07
2:23370706 T G 0.459296 3.6963e-06
2:23377292 T C 0.235465 8.2576e-06
2:23378633 A C 0.115043 1.2045e-05
2:23386733 A G 0.030626 1.9318e-05
2:23388832 A G 0.027773 -5.5301e-06
2:23404988 C A 0.142820 -1.2677e-05
2:23407764 T C 0.036524 2.4500e-05
2:23409862 G A 1.229430 4.8865e-05
2:23410675 C T 0.546637 1.8914e-05
2:23412941 G T 0.137948 4.9391e-06
2:23414651 G A 0.650573 1.9281e-05
2:23417976 C A 0.067690 2.0455e-05
2:23426717 G A 0.033131 -1.4841e-07
2:23426728 A G 0.134589 1.2074e-06
2:23427513 G A 0.038999 1.8885e-05
2:23432588 T C 0.106081 -2.2756e-05
2:23436378 G A 0.057709 7.1741e-06
2:23445415 A G 0.601010 -1.4872e-05
2:23445465 T C 0.598083 1.6568e-05
2:23446935 A G 0.452982 1.0753e-04
2:23456054 A G 0.044541 -1.1049e-06
2:23458879 A G 0.110011 6.7717e-06
2:23462594 A G 0.037218 -1.1911e-05
2:23468850 T C 0.492522 -4.9179e-06
2:23471687 A G 0.037432 1.3792e-05
2:23494526 A G 0.092183 3.3375e-06
2:23494585 C T 1.312712 1.4973e-05
2:23506300 C T 0.022340 1.3635e-05
2:23508866 T C 0.398055 -1.6341e-05
2:23511424 T C 0.085506 -8.0252e-06
2:23520000 A G 0.529461 1.9684e-06
2:23536304 G A 0.058633 -3.2243e-05
2:23538843 G T 1.502827 7.7504e-05
2:23539749 T G 0.364536 3.3020e-06
2:23544311 C T 0.481323 5.7341e-05
2:23546573 G A 0.060014 2.7403e-06
2:23548614 C A 1.044837 -2.5410e-06
2:23550347 A G 0.080035 -1.6382e-05
2:23552507 A G 0.029300 -1.7727e-05
2:23557572 T C 0.043603 -9.5807e-06
2:23560781 G A 0.029412 7.5478e-06
2:23563348 C G 0.027063 5.0277e-07
2:23571601 G A 0.178824 -5.0874e-06
2:23572563 A G 0.105768 -5.7085e-06
2:23580144 C T 0.615157 3.8964e-05
2:23580771 T C 0.034134 -6.2024e-06
2:23583834 C T 0.111303 1.1511e-05
2:23584207 A G 0.369394 -1.0051e-05
2:23584565 T C 0.651403 2.9205e-05
2:23585867 A G 0.162488 -1.3160e-05
2:23592318 G A 0.581948 4.5705e-05
2:23593454 T C 0.186082 2.1833e-06
2:23594564 A C 0.039295 6.7293e-06
2:23597441 C T 0.041794 8.5736e-06
2:23601556 G A 1.578007 4.2549e-05
2:23606030 T C 0.671927 2.7913e-06
2:23606177 G A 0.647190 4.2486e-05
2:23612151 C T 0.130767 -3.4356e-05
2:23614954 C T 0.698075 2.8839e-05
2:23617885 A G 0.126552 -2.0803e-05
2:23620014 T C 0.110470 6.0604e-06
2:23624918 A G 0.027841 -1.4292e-05
2:23634211 T C 1.455206 2.1730e-05
2:23636021 A G 0.053659 -6.7318e-06
2:23644166 C T 0.028834 -1.7731e-05
2:23651300 G A 0.827228 -6.1903e-06
2:23659795 A G 0.063437 2.4988e-06
2:23670522 A G 0.080018 -1.4278e-05
2:23671307 G T 0.050702 3.5406e-05
2:23672941 A G 0.083037 3.6380e-05
2:23674539 T C 0.032897 6.7171e-06
2:23676071 C T 0.170107 2.4586e-05
2:23688405 T C 0.125515 5.7255e-05
2:23694939 G A 0.393631 -1.2593e-05
2:23701569 A G 0.087936 8.2922e-07
2:23703051 A G 0.047934 -7.5697e-06
2:23703915 A G 0.389715 -3.7970e-05
2:23707766 T C 1.538066 -7.7607e-06
2:23707988 G A 0.105711 1.1524e-05
2:23709618 G C 0.135282 -2.8334e-05
2:23710223 A G 0.205268 7.3312e-06
2:23713107 C T 0.888306 9.5807e-06
2:23714876 T C 0.036562 -1.3799e-05
2:23716595 T G 0.069751 -9.2004e-06
2:23716694 C A 0.447070 -6.4472e-07
2:23717184 A C 0.033213 -1.6541e-05
2:23720804 A G 0.859659 -2.3858e-05
2:23721473 T C 1.928628 1.1747e-06
2:23722921 G A 0.186242 -6.0934e-06
2:23723720 G T 0.124359 7.7180e-06
2:23724590 T C 1.350576 9.2875e-07
2:23730896 T G 0.050498 -6.0696e-06
2:23732224 C T 0.288591 4.6299e-05
2:23732894 A G 0.128024 -2.2203e-06
2:23734788 G A 1.970755 2.5779e-06
2:23742418 C T 0.072834 6.5739e-06
2:23743735 C T 1.278870 -1.5375e-05
2:23743850 C T 0.073338 -7.9274e-06
2:23747218 G A 0.048162 -5.4139e-06
2:23748278 A G 0.049189 -4.7950e-06
2:23751828 G A 0.132930 9.1659e-06
2:23754825 T C 1.159251 -6.5466e-06
2:23756833 A G 1.203048 4.9442e-06
2:23759508 G T 1.271302 -7.5876e-06
2:23761413 T C 0.502681 2.7379e-05
2:23766505 A G 1.914998 5.9406e-06
2:23766603 C A 0.080372 4.1690e-06
2:23770589 G A 0.924211 1.0423e-05
2:23771262 G T 0.232439 -3.4622e-05
2:23771672 T A 0.307371 -1.4794e-05
2:23775932 A G 0.036246 5.7971e-06
2:23775933 A G 0.591059 -1.0273e-05
2:23777940 T G 0.081892 3.8232e-06
2:23780170 G T 1.072715 -5.5663e-06
2:23784138 A G 0.033604 2.9049e-06
2:23790221 A G 0.125100 -3.5929e-07
2:23792917 A G 0.061887 -2.4333e-06
2:23794857 A G 0.023979 4.9512e-07
2:23799265 G A 0.044901 3.0488e-05
2:23802390 C T 1.338374 1.6282e-06
2:23808891 A G 0.023853 5.8686e-06
2:23810785 C T 0.075289 1.9227e-05
2:23811995 A G 0.024598 -2.6745e-05
2:23812444 T C 0.035120 2.5645e-06
2:23813836 G A 0.049957 7.5947e-06
2:23814122 A G 0.185573 2.6951e-05
2:23814658 T C 0.056379 3.2464e-05
2:23820044 G A 1.540167 5.0448e-06
2:23824918 A G 0.037201 -1.5406e-06
2:23829477 A G 0.094410 -2.4051e-05
2:23830871 T C 0.032414 1.1606e-06
2:23834096 G A 0.816535 1.0161e-05
2:23839819 G A 1.977626 1.3512e-05
2:23855977 T C 0.411532 2.4749e-06
2:23856483 G A 0.140280 -2.2263e-05
2:23857184 A G 0.334328 1.2693e-05
2:23859449 A G 0.600551 -3.6108e-05
2:23860176 A G 0.314300 3.5489e-05
2:23863144 A G 0.126854 2.3325e-06
2:23866985 G A 1.460992 2.3833e-05
2:23868651 C T 0.331483 -9.0877e-06
2:23869647 A G 0.064199 1.5601e-05
2:23870398 C T 0.218119 1.3600e-05
2:23872765 A C 0.849486 -2.6015e-05
2:23876114 G A 0.032825 -2.0304e-05
2:23878075 A G 0.079841 -1.2423e-05
2:23878191 A G 0.896020 -1.2998e-05
2:23880037 T G 0.050396 -1.2468e-05
2:23880684 T C 0.034342 1.1811e-05
2:23885667 A G 0.023989 7.3893e-06
2:23888143 A G 0.048009 2.5712e-05
2:23892323 T C 0.155776 -2.6224e-05
2:23894197 A G 0.020644 2.0694e-06
2:23894755 A G 0.032383 2.3743e-05
2:23898317 T C 1.777461 1.0082e-05
2:23899807 G A 0.364699 1.8382e-06
2:23902314 C T 0.074993 -1.2972e-05
2:23906213 A G 0.098744 -2.3169e-06
2:23920845 C T 0.028052 -2.9440e-05
2:23921302 C T 0.391830 -5.1997e-06
2:23925595 G T 0.052378 7.6935e-06
2:23926233 T C 0.259094 8.4791e-06
2:23926659 C T 0.965672 -2.3569e-06
2:23930991 A G 0.020219 1.4713e-05
2:23931840 G A 0.096045 2.0253e-06
2:23932556 A G 0.075615 -3.1954e-07
2:23933841 T C 0.030602 1.4787e-06
2:23943916 A G 0.072984 -1.2079e-05
2:23948466 C A 1.170124 4.7627e-06
2:23948840 T A 0.062676 1.5101e-07
2:23969293 T C 0.047696 6.9445e-06
2:23973799 C T 0.893337 -7.4917e-06
2:23980698 C T 0.024176 -4.0732e-06
2:23984834 C A 0.181245 2.0536e-06
2:23989711 G A 0.094801 -2.3560e-06
2:23989829 T C 0.183193 3.7933e-06
2:24042016 C T 0.092842 1.7790e-06
2:24042689 C T 0.062652 -1.0250e-06
2:24049118 G A 0.040849 7.4494e-06
2:24052668 C T 0.060014 1.0377e-05
2:24055529 C T 0.030367 3.6827e-05
2:24056668 A C 0.364910 4.1018e-06
2:24062554 T C 0.048978 8.7297e-06
2:24063317 G A 0.029663 -3.3893e-06
2:24073810 T C 0.029255 -7.4761e-06
2:24074843 T C 0.078658 4.0731e-06
2:24081877 C T 0.152560 -1.6065e-05
2:24102459 T C 0.033944 1.5291e-05
2:24114729 T G 0.291644 1.0812e-05
2:24121376 C T 0.036932 1.4607e-05
2:24134499 A G 0.220455 5.6804e-06
2:24141469 C T 1.497860 9.7043e-06
2:24143500 T C 0.064729 1.4685e-05
2:24148020 C T 0.045626 2.7921e-05
2:24167385 A G 0.377962 1.7003e-05
2:24188922 G A 0.299378 1.3066e-05
2:24190632 A G 0.157007 -2.3484e-05
2:24197547 C T 0.092995 -8.0048e-06
2:24198342 C A 0.267634 1.2672e-05
2:24199157 C T 0.059341 -9.2300e-06
2:24217009 A C 0.084186 5.8521e-06
2:24218644 A G 0.052588 1.1803e-05
2:24242812 T C 0.041114 -1.3350e-05
2:24244603 A G 0.124899 -2.0175e-05
2:24247514 G A 1.060741 1.6552e-05
2:24259418 T C 0.025271 7.7752e-06
2:24270053 C T 0.023214 8.1376e-06
2:24270648 T C 0.252138 -1.6532e-05
2:24275306 A G 0.946436 -1.2841e-05
2:24278544 T C 0.099883 2.8978e-06
2:24290671 A G 0.220258 -1.7032e-05
2:24291513 A G 0.042967 -9.7414e-06
2:24296356 C T 0.053982 -1.0053e-05
2:24298486 T C 0.027586 -1.0827e-06
2:24310007 G A 0.059245 -6.7557e-06
2:24315685 C A 0.408529 1.2638e-05
2:24336922 A G 0.047604 -1.9740e-06
2:24337594 T C 0.941193 1.2330e-05
2:24352546 G A 0.029837 3.8342e-06
2:24358001 C G 0.285714 -1.7125e-05
2:24362528 C T 0.032407 -5.8793e-06
2:24365234 G A 0.060177 7.0930e-06
2:24365915 A G 0.034692 -2.2111e-06
2:24382546 A G 1.249839 8.9499e-06
2:24386212 A C 1.871405 3.2865e-05
2:24389278 C A 0.050538 1.1865e-05
2:24391720 C T 1.902813 2.9245e-05
2:24394525 G A 0.046088 -1.4727e-05
2:24396159 C A 0.080440 2.0907e-05
2:24398818 A G 0.023707 9.3481e-06
2:24400744 A G 0.055930 1.4889e-05
2:24401591 A G 0.065297 -4.1720e-06
2:24413298 G A 0.637242 1.2494e-05
2:24429513 G C 1.068010 2.3779e-05
2:24429518 A G 0.042182 1.9555e-05
2:24430319 T C 1.657430 7.0029e-05
2:24431184 T C 0.542003 1.3883e-05
2:24432347 T C 0.088120 1.6812e-06
2:24432937 T C 0.554348 1.3794e-05
2:24434452 T C 0.128581 -6.0724e-06
2:24435599 A G 0.109525 -7.5549e-08
2:24439048 G A 0.158496 -4.4900e-05
2:24448498 T C 0.065661 -5.8186e-06
2:24451510 T C 0.054299 -6.9201e-07
2:24461334 G A 1.033781 4.9461e-06
2:24474853 A G 0.043358 1.9405e-05
2:24483979 G C 0.021762 1.0778e-05
2:24484531 G A 0.027834 -2.7422e-07
2:24491736 T C 0.072756 1.2397e-05
2:24496531 A G 0.537995 1.4557e-05
2:24496925 A G 0.056522 -2.1988e-05
2:24498083 T C 1.957047 1.1210e-05
2:24501079 T C 0.028021 -6.7185e-06
2:24514996 C T 0.195044 -4.0401e-05
2:24515146 G A 0.042233 1.6170e-05
2:24524958 T C 0.709757 -7.3175e-06
2:24540632 C A 0.059391 5.4339e-06
2:24562997 C T 0.023908 5.9830e-06
2:24564977 A G 0.076037 -8.1510e-06
2:24571489 A G 0.155416 -4.0340e-05
2:24572546 A G 0.031581 -1.7770e-06
2:24572655 T G 1.964995 6.6244e-06
2:24584658 A G 1.964088 6.3194e-06
2:24587718 T C 0.048730 -2.6370e-06
2:24587839 T C 0.028446 -5.8402e-06
2:24595176 G A 0.111341 -1.9698e-05
2:24614625 T G 0.034705 6.3117e-06
2:24623233 T C 0.152859 -3.1330e-05
2:24626991 T G 0.025682 -4.3373e-06
2:24627074 T C 0.524678 2.3701e-05
2:24629542 C T 0.282678 -1.7221e-05
2:24632868 G A 0.112249 1.3566e-05
2:24639185 C T 0.028389 -1.2454e-05
2:24641639 G T 0.813387 1.1662e-05
2:24646299 A G 0.077846 -5.0321e-06
2:24654451 A G 0.439362 2.6925e-05
2:24657825 C G 0.100951 -1.6497e-06
2:24659254 A G 0.862164 7.6738e-06
2:24664065 A G 0.070604 2.6777e-05
2:24664295 T G 0.890662 5.8953e-06
2:24665113 T C 0.050103 1.0207e-05
2:24665131 C T 1.060160 3.2807e-06
2:24668649 G A 0.141623 -2.9948e-08
2:24674401 T C 0.097789 -8.5457e-06
2:24674550 C A 0.072443 2.2133e-05
2:24677703 A G 0.986747 -7.5600e-06
2:24678978 A G 0.047924 9.3192e-06
2:24680249 G T 1.678394 3.8713e-06
2:24686062 G A 0.038530 -2.8017e-06
2:24686441 G A 0.661157 9.3374e-06
2:24688055 T C 0.990749 3.7677e-05
2:24690025 C A 0.146434 -3.9121e-06
2:24692809 G C 1.457110 4.1095e-05
2:24694472 T C 0.140610 -2.2306e-05
2:24704760 A G 0.123488 -2.6113e-06
2:24712627 T C 0.179783 -2.7029e-06
2:24724907 C G 0.103120 1.1395e-07
2:24729639 T C 0.237471 -1.2011e-05
2:24736304 G T 0.037891 1.3664e-05
2:24751739 G A 0.088572 -3.0831e-05
2:24763007 C T 0.075139 -2.7130e-06
2:24799847 G A 0.393002 1.3901e-05
2:24801608 G A 0.104613 3.4980e-05
2:24804233 A G 0.030299 -2.3342e-06
2:24815709 T C 0.040213 -2.2190e-05
2:24822475 C T 1.805064 1.5124e-05
2:24823962 T G 0.050566 -8.5388e-06
2:24842317 G A 0.152533 1.4669e-05
2:24846981 A G 0.140970 1.0478e-05
2:24855602 A G 0.045381 6.2923e-06
2:24879449 G A 1.804398 1.3516e-05
2:24881666 A C 0.065885 -4.1651e-06
2:24895776 A G 0.020603 -3.1496e-05
2:24916987 A G 0.110719 2.9618e-05
2:24921802 G A 1.003655 2.5160e-05
2:24925206 C T 0.051337 3.5054e-05
2:24925731 A G 0.047295 -8.2493e-07
2:24931522 G C 0.095831 -1.3022e-05
2:24934433 A G 0.154498 3.0092e-05
2:24949012 A G 1.803262 1.0409e-05
2:24949668 C T 0.028222 -3.7035e-05
2:24963011 T G 0.037493 8.8792e-06
2:24972217 C T 0.546538 2.6276e-06
2:24974958 T C 0.051001 -1.5816e-05
2:24985719 G T 0.104194 -7.2928e-06
2:24994668 T G 0.108958 1.4248e-06
2:24995047 T C 0.179344 -3.8931e-05
2:25008278 T C 0.413527 1.3585e-05
2:25011635 T G 0.022888 -6.2130e-06
2:25014288 C T 0.047332 3.8169e-06
2:25014607 T C 0.170365 -5.5302e-06
2:25014764 A G 1.310859 -2.5059e-06
2:25022598 G A 0.309306 -2.8297e-05
2:25029841 C T 0.057253 3.7425e-05
2:25030301 T G 0.140552 5.7465e-06
2:25035709 T C 0.111817 4.2246e-06
2:25041186 A G 0.064930 9.9530e-06
2:25046355 C T 1.218639 1.5435e-05
2:25047910 G A 1.357838 -2.3109e-06
2:25048167 G T 0.035188 -1.0269e-05
2:25057094 A G 0.036871 8.6650e-06
2:25062591 A G 0.107785 -1.2676e-05
2:25064193 A G 0.977996 -8.6425e-07
2:25065799 A G 0.174877 -6.9200e-06
2:25065986 T C 0.131750 -2.1502e-05
2:25070842 A G 0.057542 -7.6293e-07
2:25074086 T G 0.274383 6.5928e-06
2:25077569 G A 0.035664 1.4152e-05
2:25083310 C T 0.897716 -2.4783e-05
2:25086827 G T 0.863133 -1.7637e-05
2:25093755 G A 0.083394 2.4959e-06
2:25124388 A C 0.710063 -1.8535e-06
2:25126467 T A 0.111065 -3.4909e-05
2:25126911 G C 0.042318 -1.3340e-05
2:25127801 T C 0.660059 -3.0812e-06
2:25131316 G A 0.904815 -9.0230e-06
2:25133884 A G 0.072114 2.5588e-05
2:25141434 A G 0.199257 -1.0370e-05
2:25141538 G A 0.974770 -2.4050e-05
2:25157762 C T 0.041196 7.9581e-06
2:25158008 C T 0.980835 -2.4384e-05
2:25165825 A G 0.228254 -1.5747e-05
2:25169312 A G 0.076316 -1.2314e-05
2:25187599 T C 1.015731 4.2422e-05
2:25191843 A G 0.182621 2.6485e-05
2:25192908 A C 1.524123 1.6880e-05
2:25194741 A G 1.528088 1.6708e-05
2:25198566 G T 0.081909 7.7025e-06
2:25230221 T C 0.023139 2.2265e-05
2:25236694 T C 1.761411 7.2796e-06
2:25239969 T C 1.013219 3.7947e-05
2:25250451 C T 0.056291 -1.6279e-06
2:25256520 A G 0.078356 -1.5072e-05
2:25276284 A G 0.234761 -8.8442e-06
2:25279476 T C 0.220077 -2.7441e-05
2:25296089 T C 0.039302 -2.6075e-06
2:25296162 G A 0.053000 -8.5527e-06
2:25301557 G A 0.054156 -5.1566e-06
2:25301755 T A 0.794035 4.0536e-05
2:25302201 C T 0.160427 -1.0548e-05
2:25313791 G T 0.082656 -6.6965e-06
2:25320147 C T 0.036334 -2.0165e-05
2:25321422 T C 0.056957 -1.9327e-05
2:25321732 A G 0.154842 1.9789e-05
2:25329898 C T 0.240153 4.0703e-05
2:25353279 T C 0.183937 -5.0151e-06
2:25359422 A G 0.596900 -2.7290e-05
2:25363466 T G 1.749882 6.9146e-06
2:25366249 T C 0.051399 -1.4846e-05
2:25373298 A G 1.312580 3.1956e-06
2:25373365 C T 0.118304 -6.3346e-06
2:25383068 C G 0.090714 -4.9622e-06
2:25384833 C T 0.443344 1.3374e-06
2:25386064 G A 0.211598 9.9047e-06
2:25389159 A G 0.051103 -1.5727e-05
2:25389224 G A 0.640999 -1.5826e-05
2:25394290 G A 0.034546 -1.9069e-05
2:25406190 C T 0.362037 3.1585e-05
2:25438335 G T 0.355842 2.6937e-05
2:25453050 A G 0.068214 1.9328e-05
2:25458546 T C 1.179368 1.9389e-05
2:25462988 A G 0.173741 -8.0893e-06
2:25463483 A G 0.819367 -4.7488e-07
2:25469913 T C 1.492267 1.3287e-05
2:25478461 A G 0.053520 -2.4176e-05
2:25483565 T G 0.028745 1.2474e-05
2:25486770 C T 0.621209 1.0787e-05
2:25487656 T C 0.393543 1.4410e-05
2:25487658 T C 1.386033 -1.1754e-05
2:25488193 G A 0.047244 9.6338e-06
2:25491016 C T 1.069809 -1.9193e-05
2:25492467 G A 0.619087 -2.4405e-05
2:25496829 A G 0.323663 1.6279e-05
2:25498565 G C 0.162909 5.0955e-06
2:25502892 G A 0.064729 2.4465e-05
2:25503528 C T 0.033937 -2.7353e-05
2:25504038 A G 0.073072 8.8796e-07
2:25507794 G T 0.071729 -2.1811e-05
2:25519281 G A 0.021188 2.4310e-06
2:25521709 T C 0.082694 7.8195e-06
2:25524944 C T 1.293479 2.5250e-05
2:25526721 C T 1.906304 2.7585e-07
2:25526766 A C 0.063424 3.1631e-05
2:25530020 T C 0.033808 -1.7333e-05
2:25530028 C T 1.105391 1.5474e-05
2:25538811 A G 0.076530 -8.4477e-06
2:25540280 T G 0.023425 -1.3661e-06
2:25558812 C T 0.826980 5.1259e-06
2:25578778 A G 0.164174 -1.4723e-05
2:25583450 G A 0.065559 3.8567e-06
2:25589466 G A 0.269494 -3.4340e-05
2:25592368 A G 0.035589 1.3767e-05
2:25592436 T C 0.139206 1.5166e-05
2:25596509 C A 1.442575 -4.4302e-06
2:25597681 A G 1.005164 -7.5928e-07
2:25601674 C T 0.073144 -6.4224e-06
2:25603164 C A 0.054520 1.2430e-05
2:25605740 C G 0.056549 7.5147e-06
2:25607186 A G 0.112283 -3.0973e-05
2:25621530 T C 0.519398 -3.5062e-05
2:25623108 T C 0.049964 1.5875e-06
2:25627036 G A 0.033087 -1.8147e-05
2:25650873 T C 0.551829 2.4983e-06
2:25655371 A C 0.035158 4.0319e-06
2:25655446 G T 1.353170 -2.6337e-06
2:25661744 G C 0.428371 -1.3684e-05
2:25668692 A G 1.856912 -1.4324e-05
2:25680187 C T 0.073086 2.7473e-05
2:25684118 C T 1.411606 -7.2988e-06
2:25691325 T C 0.165296 8.8632e-06
2:25691492 T C 0.266278 8.7655e-06
2:25696673 A C 0.040968 7.4229e-06
2:25702055 T G 0.344283 -1.9747e-05
2:25705428 C T 1.034950 -5.2583e-06
2:25709738 C T 0.030575 2.5437e-05
2:25720503 C T 0.077829 -3.0349e-06
2:25720513 A G 0.053778 -1.8133e-06
2:25722384 A C 0.066341 2.2089e-05
2:25723726 C G 0.058538 -1.6822e-05
2:25727910 A G 0.710192 2.3086e-05
2:25771477 G T 0.055118 -2.4373e-07
2:25779495 C T 0.426739 -3.9659e-06
2:25782369 C T 0.265982 1.9757e-05
2:25792285 T C 0.180582 1.5771e-05
2:25798580 A G 0.086767 1.0277e-05
2:25843142 T C 0.074062 -1.9163e-06
2:25843252 A C 0.261110 1.2246e-06
2:25850389 A G 0.056250 1.8077e-05
2:25854150 C T 0.031561 1.0341e-05
2:25864231 T C 0.028681 -4.5160e-05
2:25871847 T C 0.317421 -1.1810e-05
2:25874261 T C 1.048675 2.8632e-06
2:25875950 C T 0.060955 -1.9470e-06
2:25877698 T C 0.041848 -5.7657e-06
2:25887288 G A 1.042032 1.1012e-05
2:25887558 G A 0.789952 1.0255e-05
2:25889076 T C 0.070247 7.1474e-06
2:25897558 C T 0.058348 5.1233e-06
2:25907381 A G 0.109046 1.1176e-05
2:25911296 G A 0.034695 -3.7788e-06
2:25917523 A C 0.077441 7.9968e-07
2:25920359 A G 0.942812 -1.1878e-05
2:25921816 G A 0.869277 -8.4689e-06
2:25924840 C T 0.140783 1.0510e-05
2:25925157 C T 1.475778 -1.4187e-05
2:25943974 G A 0.908511 -3.9365e-06
2:25957467 A G 0.065443 1.8589e-05
2:25960035 A C 0.046231 9.7125e-06
2:25969168 C T 0.102202 -1.2133e-06
2:25972179 A G 0.611519 -4.5771e-06
2:25973060 T C 0.108461 1.3854e-05
2:25976197 G A 0.053670 6.9606e-06
2:25992902 T C 0.073130 1.1893e-05
2:26013180 G A 1.336304 8.6792e-08
2:26018735 T G 0.110015 7.9700e-06
2:26020643 T C 0.029300 -2.5484e-06
2:26026986 T C 0.675718 4.3286e-06
2:26036603 A G 0.033063 -1.0760e-05
2:26039269 C T 0.041474 -8.8532e-06
2:26045626 G A 0.026910 5.6152e-06
2:26046472 T C 0.096106 -8.3521e-06
2:26062268 C T 0.057399 -4.4857e-06
2:26073307 C T 0.086277 -3.4745e-07
2:26080394 C T 1.008136 -2.4069e-06
2:26099522 C G 0.110246 1.2749e-05
2:26106067 T C 0.047268 4.7461e-06
2:26113120 C T 1.429003 -8.7126e-07
2:26116307 C T 0.048073 -1.2192e-05
2:26129355 T C 0.548864 -9.0545e-06
2:26129493 T C 0.076401 2.5796e-05
2:26130680 C A 0.098619 -1.6282e-05
2:26135996 T G 1.605882 9.0297e-07
2:26136031 A T 1.474262 -6.3826e-06
2:26145549 C T 0.060116 -3.7284e-06
2:26147890 T G 0.051303 9.0623e-06
2:26150909 C G 0.045082 -1.5573e-05
2:26151206 C T 1.744704 1.1376e-05
2:26173387 G A 0.292755 1.1742e-05
2:26173503 G A 0.053863 -1.9989e-05
2:26178889 T C 0.426161 1.2522e-05
2:26179446 A G 0.054513 2.0556e-05
2:26183142 T C 0.202623 2.5466e-05
2:26187817 A G 0.045530 -1.2981e-05
2:26189594 T C 0.039829 8.9164e-06
2:26190923 T C 1.181092 3.0570e-05
2:26193198 T C 0.035756 -3.3894e-06
2:26196510 T C 0.308184 -1.5448e-05
2:26200554 C A 0.031724 -2.2451e-05
2:26202280 T C 0.968725 1.5618e-05
2:26207320 A G 0.086291 2.3414e-06
2:26207421 A G 0.544567 -1.6556e-05
2:26214857 C A 0.221002 4.8547e-06
2:26216120 T G 1.770325 -4.7746e-06
2:26219850 G T 0.049138 1.1283e-05
2:26220636 G A 1.924966 1.1055e-05
2:26223547 A G 1.210422 1.1328e-05
2:26241772 G A 0.364811 -9.6161e-07
2:26248175 A G 0.119936 -1.2731e-05
2:26249664 G A 0.141375 -5.8689e-06
2:26254615 T C 0.108628 1.1822e-05
2:26267711 T C 0.207413 1.2689e-05
2:26281239 G A 1.019365 9.0905e-06
2:26293175 G A 0.080120 -2.0337e-06
2:26303082 T G 0.104657 -1.4885e-05
2:26304651 G A 0.092363 -2.9814e-06
2:26307817 G A 0.051698 -3.1519e-06
2:26310217 G A 0.036789 8.1788e-06
2:26311926 G A 0.064236 1.1397e-05
2:26328800 G A 1.592477 -5.4395e-06
2:26341570 C A 0.127167 -4.2488e-07
2:26345758 T C 0.043168 1.8814e-05
2:26350787 T G 0.022463 3.9184e-06
2:26351644 C T 1.950237 4.1276e-06
2:26362515 T G 1.595404 -1.3548e-05
2:26380618 A G 0.264221 -1.3580e-05
2:26392642 A G 0.048400 6.5711e-06
2:26399214 A G 1.394247 4.8055e-06
2:26399745 T C 0.107669 -2.5889e-05
2:26406980 T C 0.027970 -2.0780e-06
2:26409950 A G 1.438353 4.5287e-06
2:26434022 A C 1.602228 1.0107e-06
2:26437255 C G 0.089228 -8.8837e-06
2:26472481 C T 0.026971 5.3068e-06
2:26474819 T G 0.046391 7.8489e-07
2:26492367 T C 0.148368 2.0170e-06
2:26496909 A G 0.030850 -7.1264e-07
2:26512957 C G 1.862719 3.0232e-05
2:26525592 G A 0.049848 -5.6504e-06
2:26527798 T C 0.043270 -2.4102e-05
2:26532443 C T 0.041692 -2.1739e-05
2:26534041 C T 0.028773 2.2541e-05
2:26534112 A G 0.041226 2.5303e-05
2:26534250 C T 0.086702 3.7976e-06
2:26534454 A G 0.029408 -6.8985e-06
2:26534801 A G 1.437452 -2.0854e-05
2:26534813 G A 0.023547 -1.5870e-05
2:26534872 T C 0.042505 -2.4767e-05
2:26535383 G A 1.585565 -9.2258e-06
2:26536118 A G 0.041090 -2.7183e-05
2:26536694 T C 1.405398 -8.3391e-06
2:26536727 T C 0.042233 -2.0785e-05
2:26536967 A C 0.115281 -1.0030e-05
2:26537324 C G 0.030027 6.2167e-06
2:26537499 C A 1.960783 2.1230e-06
2:26539806 G A 0.055791 -9.7706e-06
2:26563331 A G 0.097599 6.8233e-06
2:26569583 C G 0.044459 1.4423e-05
2:26581838 T C 1.032064 -8.3646e-07
2:26582605 G A 0.031425 1.1416e-05
2:26586209 C G 1.046822 -4.3770e-07
2:26590084 G T 0.701373 6.7042e-06
2:26597059 G A 0.099951 1.5724e-05
2:26611667 C T 1.940252 5.5712e-06
2:26616468 C T 0.027209 -7.6064e-06
2:26627147 A G 0.132260 -2.0485e-05
2:26636315 C T 0.040618 -9.3396e-06
2:26636390 G A 0.552940 -2.6125e-06
2:26638065 T C 0.068323 -5.6456e-08
2:26640623 A C 0.087205 8.3206e-06
2:26645292 A G 0.035725 -1.4887e-05
2:26647014 A G 0.031282 -1.0877e-05
2:26653010 A G 0.051688 1.2046e-05
2:26655910 A G 0.143812 6.2079e-06
2:26658196 G A 0.081365 -1.5995e-05
2:26666134 G A 0.127368 1.6763e-05
2:26667130 G A 0.323942 -4.4282e-06
2:26674162 A G 0.090615 -4.0321e-06
2:26676395 T G 0.132845 -1.7648e-05
2:26677295 G T 0.159346 1.1969e-05
2:26678040 T G 0.082918 -3.2120e-06
2:26679362 A G 0.126871 -7.1183e-06
2:26679394 A G 0.154189 2.6231e-05
2:26682646 C T 0.191175 -1.4569e-05
2:26683777 A G 0.124529 -3.5584e-06
2:26692968 G A 0.027073 -4.1062e-06
2:26695500 C A 0.051320 -7.3245e-06
2:26696374 T C 0.033335 1.5165e-06
2:26700099 A G 0.047033 1.8066e-05
2:26700373 A G 0.023663 1.0175e-06
2:26700700 A G 0.792206 -3.2820e-05
2:26702412 A G 0.075602 -2.2759e-05
2:26703734 T C 0.023625 -8.1133e-07
2:26708957 A G 0.149806 7.2532e-06
2:26712437 A G 0.055288 -1.3692e-05
2:26713723 G A 1.025006 -1.5181e-05
2:26722989 G A 0.799342 1.3915e-05
2:26725427 G A 0.026695 3.1179e-06
2:26731100 C T 0.073572 5.4692e-06
2:26732343 C T 0.031442 -3.7256e-06
2:26732369 T C 0.048498 -1.0129e-05
2:26734592 G T 1.302411 2.6075e-06
2:26739780 T C 1.852332 4.8112e-06
2:26741040 T C 0.128262 1.1450e-05
2:26744437 C T 0.607888 1.0933e-05
2:26744502 T C 0.029286 1.4399e-05
2:26745609 T C 0.033638 -1.8167e-05
2:26746394 C G 0.136051 -1.2871e-05
2:26749597 A G 0.962983 -4.5687e-06
2:26754345 T G 1.011383 -1.2073e-05
2:26758205 G A 0.100417 2.5238e-05
2:26760031 G T 0.973339 -1.9576e-05
2:26764099 C A 0.603424 2.1737e-05
2:26772152 A G 0.058650 -1.7697e-05
2:26773867 T C 1.936474 6.2017e-06
2:26777597 C T 1.649828 1.8322e-05
2:26779179 T C 0.111300 5.6453e-06
2:26781765 A G 0.758701 1.1407e-05
2:26782473 C G 0.486674 2.3614e-06
2:26786288 C T 0.123108 3.1197e-07
2:26788336 A G 0.028361 -2.9351e-06
2:26792134 T C 1.483077 8.0657e-06
2:26797358 A G 0.036915 -2.9293e-06
2:26798893 T A 0.624428 8.4434e-06
2:26803936 G A 0.070876 -1.3809e-05
2:26804247 C T 1.014000 -3.5956e-06
2:26809050 T C 0.034974 2.1638e-06
2:26813226 G A 0.072229 -2.8168e-07
2:26813268 A G 0.054996 1.8152e-06
2:26815601 T C 0.164385 1.8343e-05
2:26824439 A G 0.220706 -1.1899e-05
2:26829844 G A 0.068629 3.3138e-06
2:26830665 A G 0.361673 -9.6497e-06
2:26831288 T C 0.079801 1.1428e-05
2:26832419 C T 0.151177 2.7545e-06
2:26833844 T C 0.032196 1.2461e-05
2:26838158 G A 1.267600 2.2139e-06
2:26846282 C T 1.071287 1.0793e-05
2:26856276 T C 0.116451 8.0885e-06
2:26858830 G A 1.130431 -2.9687e-06
2:26864607 T C 0.112456 -5.7143e-06
2:26870920 T C 0.036847 -1.8083e-06
2:26876180 T C 0.846916 9.6572e-06
2:26882025 T C 0.071427 3.4269e-06
2:26882544 T C 0.041134 1.1948e-05
2:26885676 C A 0.041709 -2.0534e-05
2:26889576 T C 1.242798 1.2613e-05
2:26892931 A G 1.243981 1.3265e-05
2:26893252 T C 0.050090 2.2051e-05
2:26894217 T C 0.205839 1.0971e-05
2:26894433 C A 0.026417 -1.6800e-05
2:26894985 C T 0.069669 -2.9477e-05
2:26895947 G A 1.204401 -1.8300e-06
2:26897778 A G 0.074330 -3.7963e-06
2:26910496 A G 0.075343 -3.0223e-05
2:26910556 C T 1.372454 2.8528e-06
2:26910959 T C 0.159278 -1.7346e-05
2:26919429 C T 0.425369 1.8420e-05
2:26924018 G C 0.082731 1.0740e-05
2:26925688 G A 0.135415 5.2909e-06
2:26926994 A G 0.056457 4.1864e-06
2:26928476 T G 0.079709 -1.5105e-05
2:26932031 T C 1.219496 2.4108e-05
2:26932887 G A 1.492410 -4.4438e-06
2:26938182 A G 1.509851 -1.1220e-04
2:26938494 A G 0.096762 -6.8451e-06
2:26938567 A G 0.078488 -1.0279e-05
2:26945293 A G 1.054098 -1.5183e-05
2:26946788 A C 0.031894 -8.9412e-06
2:26948154 T C 0.074089 -2.1852e-05
2:26955029 T G 0.051606 -7.3238e-06
2:26957396 A C 0.943492 1.5511e-05
2:26959567 T G 0.044412 8.2388e-07
2:26963320 A G 0.087593 2.3919e-05
2:26965682 T C 0.073147 -1.5796e-05
2:26966565 A C 0.055964 -3.0462e-06
2:26967123 C T 0.077411 -1.0365e-06
2:26982600 T C 0.819041 3.4761e-06
2:26994767 T C 0.819599 4.3366e-06
2:27014522 A C 0.510946 2.7606e-05
2:27016259 G A 0.699547 1.4386e-05
2:27016988 T C 1.858448 -9.8024e-06
2:27028135 A G 1.437034 2.9006e-05
2:27035978 A C 0.859128 1.1832e-05
2:27047301 T C 0.026862 1.7992e-05
2:27059011 C T 1.053326 -1.3766e-05
2:27066103 T G 0.769621 9.5130e-06
2:27068319 T C 0.051541 -3.2485e-06
2:27069211 G A 0.815335 1.0749e-05
2:27075505 C T 0.021891 1.6408e-05
2:27101281 T C 0.186708 -6.5044e-05
2:27109059 A G 0.027042 -1.6039e-05
2:27111650 T C 0.800896 1.4253e-05
2:27112487 T C 0.056505 -8.8482e-07
2:27116099 G T 0.055614 3.3962e-06
2:27125195 G A 0.088062 -7.0350e-06
2:27140342 T C 0.754771 2.5895e-07
2:27141584 A T 0.422367 -4.9878e-06
2:27152874 T C 0.491478 -7.2739e-06
2:27161060 G A 1.226500 1.4456e-06
2:27167617 A G 0.101022 -2.8418e-05
2:27173314 A G 0.088110 1.0717e-05
2:27176094 T C 0.042386 -4.0835e-06
2:27182314 A G 0.030629 -1.0959e-05
2:27187217 A G 0.117532 -1.1188e-05
2:27192107 C T 0.098867 -1.1721e-05
2:27193078 T C 0.061013 1.6549e-05
2:27209648 G A 0.101954 -2.1736e-05
2:27228772 T C 0.118599 4.1152e-05
2:27239949 T G 1.222702 5.1202e-06
2:27241279 T C 0.027447 2.9753e-06
2:27260469 A G 0.596587 1.1555e-06
2:27274073 A G 0.086882 1.9887e-05
2:27290525 G A 1.403841 2.1057e-06
2:27293041 T C 0.037993 -1.3163e-05
2:27297757 A G 0.745945 -3.9323e-06
2:27308159 A G 0.064107 -1.5829e-05
2:27315252 A G 0.740828 -2.5811e-06
2:27323198 C T 0.103134 4.0058e-06
2:27323385 T C 0.730255 6.8040e-07
2:27323963 G T 0.097065 6.5343e-06
2:27324669 T C 0.034032 -1.6764e-05
2:27326067 A G 0.031561 -4.4936e-06
2:27341063 T A 0.719518 4.8822e-07
2:27349220 T C 0.059001 2.0096e-05
2:27351279 A G 1.290474 -7.3313e-06
2:27353507 C G 0.291276 7.1300e-06
2:27354419 T C 0.318291 4.0483e-05
2:27357038 T C 0.074521 -1.5710e-05
2:27365592 T G 0.050382 -4.5809e-06
2:27368588 C T 0.699809 -2.2435e-05
2:27381271 A G 0.040332 2.7860e-05
2:27384579 G A 1.196979 -1.6603e-05
2:27385275 C T 0.202738 -2.4786e-05
2:27405497 T C 0.466252 2.1120e-05
2:27408040 T C 0.023578 1.4776e-05
2:27422605 T C 1.880326 1.8314e-05
2:27423913 A G 0.114948 -2.9701e-05
2:27424636 A G 1.394468 6.7540e-08
2:27429808 A G 0.029011 2.1899e-05
2:27435165 A G 0.024469 -1.1201e-05
2:27435250 G A 1.975582 8.8810e-06
2:27439751 T G 0.095226 -1.3875e-05
2:27446746 A G 0.031499 -2.5571e-06
2:27465608 C G 0.025131 9.9078e-06
2:27470531 A G 0.048118 -4.4887e-06
2:27484620 G A 0.585208 9.4393e-06
2:27488534 G C 0.033876 -4.8616e-06
2:27491111 C T 0.211816 3.0899e-06
2:27497815 G T 0.416067 3.0484e-05
2:27498844 A G 0.187830 -1.4191e-06
2:27499675 A G 0.021728 1.3980e-06
2:27502134 C G 0.040995 2.5248e-05
2:27513678 T C 0.130152 -3.0502e-06
2:27513942 T C 0.069441 -2.0647e-05
2:27516290 T C 0.043861 6.2732e-06
2:27519153 T G 0.515865 1.0951e-05
2:27526463 C T 0.055094 9.4845e-07
2:27533485 T C 0.031122 -1.0320e-06
2:27539201 A G 0.052398 -1.7167e-05
2:27547247 C G 0.037881 1.8083e-05
2:27550967 G A 0.799866 5.1927e-05
2:27579172 C T 0.077417 -2.1196e-05
2:27586610 G A 0.061142 2.3756e-06
2:27587724 A G 0.034478 3.1072e-06
2:27589810 C T 0.784162 3.4299e-05
2:27590038 C G 0.059772 2.5585e-05
2:27590666 T C 0.053595 -1.8548e-05
2:27591804 C T 0.650063 1.9863e-05
2:27594397 T C 0.111623 -4.6365e-07
2:27611454 T C 0.048114 -1.2963e-05
2:27612840 G C 1.939041 -1.0210e-05
2:27623999 A C 0.034801 2.2187e-06
2:27657681 T C 0.189363 2.7611e-05
2:27669137 G A 0.029442 5.7811e-06
2:27682309 T C 0.043191 4.8019e-06
2:27685388 A G 0.893793 6.3300e-06
2:27686911 C T 0.102413 -8.6087e-06
2:27711631 C T 0.831070 2.4164e-05
2:27715416 T C 0.782343 2.9106e-05
2:27725572 A C 0.792366 2.8850e-05
2:27730940 C T 1.214315 1.2705e-05
2:27742603 C T 1.236791 1.6108e-05
2:27743154 G A 0.321181 -8.6727e-07
2:27747949 A G 0.067775 -2.0247e-05
2:27748624 G A 1.133290 4.5947e-05
2:27749327 A G 0.023479 -1.2042e-05
2:27779319 T C 0.030493 -3.4776e-05
2:27799773 C A 0.029340 -1.4202e-05
2:27801418 A C 0.958743 -3.7451e-05
2:27815510 C A 0.507808 -1.7612e-05
2:27816593 C T 0.422292 -1.5303e-05
2:27819645 C T 0.038697 2.4338e-06
2:27834152 C T 0.506332 -1.5581e-05
2:27844601 G T 0.424396 -1.8322e-05
2:27851918 A G 0.498540 -1.5955e-05
2:27855239 G A 0.930817 -3.0280e-05
2:27874563 T G 1.167285 3.5478e-05
2:27887034 A C 1.155025 4.0029e-05
2:27887160 T C 0.026923 2.5940e-05
2:27895867 T C 0.044306 -1.1748e-05
2:27906918 T C 0.044915 -2.5195e-06
2:27907444 C T 0.102188 -4.4294e-05
2:27929023 C A 0.106795 -1.2420e-05
2:27933601 A G 0.041304 1.8088e-05
2:27933750 A G 0.064573 -1.9826e-05
2:27934524 C T 0.527312 -2.3333e-05
2:27942658 A G 0.102916 -1.1972e-05
2:27949052 A G 0.338915 1.4423e-05
2:27960776 T C 0.252362 4.8739e-06
2:27961614 C T 0.359983 2.4011e-05
2:27993142 G T 0.071012 -2.1054e-05
2:27995781 C A 1.472521 5.7469e-06
2:27996264 A G 0.085611 1.7355e-05
2:28011829 T C 0.033692 -4.9016e-06
2:28019824 A G 0.041080 3.0062e-06
2:28020750 T C 0.021031 -1.4942e-05
2:28023120 C T 0.419803 1.1704e-05
2:28043391 C T 0.072175 -9.7668e-06
2:28050951 T C 0.410736 2.0661e-05
2:28057593 G T 0.053391 1.7429e-06
2:28059434 T C 0.039567 1.0215e-05
2:28064201 C T 0.024995 6.1054e-06
2:28079775 G A 0.362523 1.9589e-05
2:28085311 A G 1.562446 -1.0010e-05
2:28086793 A G 0.131937 -1.4613e-05
2:28106866 T C 0.080593 9.5549e-06
2:28122890 T C 0.033859 1.2229e-05
2:28145159 T G 0.563986 9.1544e-06
2:28169597 C T 1.635763 -1.6785e-05
2:28180334 G A 0.053098 -1.5022e-06
2:28180473 A G 0.045670 9.5598e-06
2:28189280 A G 1.561158 -1.2469e-05
2:28199175 C T 0.032438 1.8753e-05
2:28206268 T C 0.558315 -2.7247e-06
2:28244926 C G 0.235543 -2.6762e-06
2:28254894 G A 0.070302 -2.1595e-05
2:28261053 T C 0.027505 8.4447e-06
2:28268742 T C 0.120595 8.8744e-07
2:28270888 C T 0.062717 -5.2962e-06
2:28281545 A G 1.576426 -1.9120e-05
2:28304061 A G 0.717196 -1.3770e-05
2:28313646 T C 0.140579 -6.6320e-08
2:28315770 C T 0.238025 1.2077e-06
2:28317880 G T 0.061006 1.2995e-05
2:28328311 A G 0.106720 1.9271e-05
2:28342083 A G 0.034080 2.1371e-06
2:28344285 A G 0.244029 -1.0344e-06
2:28357730 C T 0.041740 5.8353e-06
2:28359016 C T 0.253732 3.2437e-06
2:28362739 T G 0.076200 -1.4086e-05
2:28369436 T C 0.523777 4.4718e-06
2:28369981 C T 0.640438 -1.1788e-05
2:28371194 C T 0.143527 -2.2666e-05
2:28373552 G A 1.472548 -2.3703e-05
2:28373578 G A 0.055397 -1.5817e-05
2:28373787 A G 0.038493 -8.0028e-06
2:28374154 G A 0.057868 -1.0263e-09
2:28383737 G T 0.035885 -6.9122e-06
2:28385147 A G 1.123662 -1.4059e-05
2:28387200 A G 0.132634 4.5857e-07
2:28431037 C T 0.161648 -3.6923e-05
2:28439845 G A 0.042505 1.4258e-05
2:28442196 G A 0.370237 5.8769e-06
2:28444712 A G 0.032390 6.6639e-06
2:28445302 T C 0.051188 -1.9637e-06
2:28449421 A G 0.116842 -1.0356e-05
2:28450155 T C 0.034998 3.8923e-06
2:28464198 T C 0.041964 -7.8410e-06
2:28464290 T C 0.035236 -2.8213e-05
2:28468028 C T 0.044711 -1.4972e-05
2:28468514 G A 0.703277 2.1529e-06
2:28474423 A G 1.444581 3.0105e-05
2:28484922 T C 0.097847 -2.0260e-05
2:28531731 G C 0.031863 1.3360e-05
2:28532309 G A 1.187833 -2.2227e-05
2:28535702 G A 0.241721 7.0524e-06
2:28539877 T C 1.179211 8.7996e-06
2:28540144 T C 0.213903 1.4752e-05
2:28545109 T G 0.296873 7.6898e-06
2:28545188 A G 0.028270 -3.5300e-06
2:28546682 T C 0.061071 2.2735e-05
2:28549757 C T 1.885875 -9.3268e-06
2:28561758 C T 0.275471 8.5315e-06
2:28567666 G C 0.054696 -6.8112e-06
2:28570538 A G 0.958315 -7.1646e-06
2:28570963 C T 0.117396 9.4776e-06
2:28582803 A G 0.050715 -1.4935e-05
2:28582970 T C 0.061714 -3.9012e-06
2:28584315 C T 1.551125 -3.5844e-06
2:28587252 T C 0.070179 -1.0897e-05
2:28588856 G T 1.429758 8.9353e-06
2:28591295 A G 0.022170 -9.5869e-06
2:28597305 C T 0.977497 -1.4596e-05
2:28599765 G A 0.407367 7.4274e-06
2:28600239 C T 1.659066 2.9080e-05
2:28601801 A G 0.039890 -4.6188e-06
2:28602951 G A 0.202969 -7.2167e-07
2:28610075 C T 0.044748 1.1518e-05
2:28610574 A C 0.140963 -2.3556e-06
2:28610585 C T 0.041311 2.6511e-06
2:28610627 C T 0.249030 -2.7518e-05
2:28617932 T C 0.396718 1.2020e-05
2:28623047 C T 1.051861 -9.9244e-08
2:28627629 T C 0.931691 4.5726e-06
2:28628696 G A 0.055149 9.3860e-07
2:28630765 C T 0.051130 -6.7794e-06
2:28632191 A G 0.455671 1.9048e-05
2:28633407 C G 0.030439 2.5860e-05
2:28646801 A G 0.756498 2.0505e-05
2:28646847 T C 0.258492 -3.3555e-05
2:28649424 G C 0.045173 -1.4369e-05
2:28652529 A G 0.711494 -6.4815e-06
2:28657698 A G 0.052150 8.0253e-06
2:28659489 A G 0.402284 2.5750e-05
2:28659534 A G 0.286789 -3.9718e-06
2:28659842 A G 0.347537 7.0422e-06
2:28668107 C T 1.213036 1.0174e-06
2:28670404 C T 0.862402 1.4240e-05
2:28670491 A G 0.110821 -8.1965e-06
2:28671677 A G 0.049828 -2.1528e-05
2:28672112 T C 0.074793 2.2023e-05
2:28673612 G A 0.362261 -1.2671e-05
2:28675125 G T 0.381001 -2.8065e-05
2:28678625 A C 0.056097 1.2830e-05
2:28679075 A C 0.722530 -3.5871e-05
2:28679478 A G 0.041168 3.2418e-06
2:28688516 A G 1.032441 2.2897e-05
2:28688520 T C 0.437119 -9.5572e-05
2:28688564 A G 0.089653 1.2256e-05
2:28703171 G T 0.093648 1.2905e-05
2:28703983 C A 0.522444 3.0403e-05
2:28708480 A G 0.095467 -2.5719e-05
2:28727147 A G 0.249537 -1.9617e-05
2:28728679 A G 0.050443 3.4412e-06
2:28735509 A G 1.134643 -1.2899e-05
2:28737613 G A 1.920934 -4.7066e-06
2:28738614 A G 0.072175 9.3571e-08
2:28742085 T C 0.357264 -7.3904e-06
2:28744024 T C 0.138213 4.7177e-05
2:28745686 C G 0.045282 2.6027e-06
2:28745885 T C 0.034913 1.0987e-05
2:28748838 C T 0.068268 1.4082e-05
2:28749920 A C 0.263003 -5.3800e-06
2:28752348 A G 0.144775 6.3562e-06
2:28758427 T C 0.523749 -3.9366e-06
2:28758828 G A 0.150976 -1.9937e-05
2:28760564 A G 1.919183 1.3572e-05
2:28761481 T C 1.877045 1.6447e-05
2:28761524 T C 0.055852 -4.0585e-06
2:28765524 G A 0.939779 -6.7189e-06
2:28767735 T C 0.075677 -2.8658e-06
2:28768982 G T 0.120225 -3.0743e-06
2:28769435 T G 0.196122 -2.3652e-05
2:28776959 A G 1.937875 1.6910e-05
2:28779089 T C 0.027627 -1.8643e-05
2:28780282 T C 0.363220 -1.9454e-05
2:28782361 T C 0.063624 1.8635e-05
2:28782985 G T 0.425297 3.6773e-06
2:28784172 A G 0.039666 6.8807e-06
2:28789115 A G 0.087566 1.2502e-05
2:28789988 A G 0.089806 -1.8779e-05
2:28790711 G T 0.828095 -5.4239e-05
2:28791404 G A 0.102029 1.9615e-05
2:28792155 G C 1.679451 -2.2694e-05
2:28792205 C A 0.255119 1.7795e-05
2:28792335 G C 1.545658 -2.8608e-05
2:28794877 A C 0.050501 -1.2492e-05
2:28795899 T C 1.296907 -4.9552e-05
2:28796378 G A 0.376721 1.6222e-05
2:28800027 T C 0.081028 -1.3558e-05
2:28804276 C T 0.087715 4.5914e-07
2:28806451 T C 0.051565 6.2017e-06
2:28811067 T C 0.164888 3.6489e-06
2:28811131 A G 0.600109 -7.2104e-06
2:28813679 T G 0.189064 -1.2079e-05
2:28814033 G A 0.377727 -2.6465e-05
2:28817071 G A 0.072063 -2.1774e-05
2:28818367 G T 0.390895 -7.8178e-07
2:28819603 T C 1.523450 1.8106e-05
2:28819614 A G 1.065980 1.5464e-05
2:28820656 T C 0.032638 -1.3628e-05
2:28821739 G T 0.571728 -1.4898e-05
2:28821832 C T 1.870589 -2.8560e-05
2:28824793 G C 1.081249 -2.4117e-05
2:28825724 T A 0.021752 9.2466e-06
2:28826355 G T 0.260287 -5.9364e-06
2:28826677 A G 0.041974 9.2111e-06
2:28827912 A G 0.235852 4.5423e-06
2:28843939 C G 0.037520 -2.0669e-05
2:28849435 C T 0.418746 -1.0325e-05
2:28854958 T C 0.539987 7.4682e-06
2:28854972 A C 0.033206 -1.0202e-05
2:28856220 A G 0.038214 -2.9009e-05
2:28859281 C T 0.563765 5.3261e-06
2:28861402 T G 0.199202 -8.4169e-06
2:28877585 G A 0.839916 -3.1065e-06
2:28882604 G A 0.872592 -1.1842e-05
2:28886004 A G 0.108114 9.4922e-06
2:28890617 C G 0.086617 5.2599e-06
2:28897305 G T 0.046748 -2.4508e-06
2:28898933 G T 0.073766 -1.0497e-05
2:28901052 C T 0.094396 1.5962e-05
2:28901110 G A 0.023887 1.1820e-06
2:28901313 T C 0.060901 2.7077e-05
2:28902004 T C 0.797881 -3.5980e-06
2:28906644 G A 1.410151 -1.8265e-06
2:28943516 C T 0.610873 3.5866e-06
2:28962637 C T 0.048764 8.2842e-06
2:28970001 A G 0.213723 7.8106e-06
2:28984418 A C 0.132382 -4.4733e-06
2:28991271 G A 0.059113 1.7751e-05
2:29000287 T C 1.074888 -4.6116e-06
2:29001691 G A 1.209004 -9.2309e-06
2:29001991 C A 0.148610 -3.8251e-06
2:29003451 A G 0.175764 4.0584e-05
2:29004299 C T 1.014633 -5.1582e-06
2:29019720 C A 0.020375 -6.5898e-07
2:29037001 C T 1.147722 -5.0665e-06
2:29064981 A C 1.873000 3.5626e-06
2:29083792 T C 0.031969 7.7123e-06
2:29093803 G A 0.853308 1.8289e-06
2:29099528 T C 0.926186 7.8856e-06
2:29099988 A G 0.029286 1.3800e-06
2:29104237 T G 0.044667 6.0183e-06
2:29115845 C T 0.097415 1.0342e-05
2:29119462 A G 1.883437 2.2005e-07
2:29131351 A G 1.416777 9.9582e-06
2:29145120 T C 0.069224 3.3778e-05
2:29146679 T C 0.057321 -1.9370e-05
2:29156360 C T 0.454220 -3.6430e-06
2:29160536 T C 0.868661 3.0945e-05
2:29162148 T C 0.963744 1.4531e-05
2:29163801 T C 0.102855 5.4426e-06
2:29170623 T G 0.448069 -7.6119e-06
2:29170906 G A 0.075649 1.1566e-05
2:29183707 G A 0.030588 1.4499e-05
2:29203576 T C 0.280768 1.1287e-05
2:29209898 G A 1.064311 -9.2624e-06
2:29221040 T C 0.068880 -4.6203e-06
2:29222070 A G 0.560162 -7.9990e-06
2:29225504 C T 0.140073 1.6413e-05
2:29226512 G A 1.724509 1.5733e-06
2:29230555 A C 1.708792 -1.1347e-05
2:29231763 C T 0.127252 2.7403e-06
2:29240060 G A 0.483965 -1.1085e-06
2:29242539 G T 0.579469 -2.2926e-05
2:29243335 T G 0.642056 2.2844e-05
2:29246044 C T 0.654605 1.7393e-05
2:29247458 T G 0.066725 2.8667e-05
2:29247845 A C 0.130434 9.1856e-06
2:29247997 G T 0.585041 4.5424e-06
2:29256374 T C 0.175703 8.8751e-06
2:29257101 A C 0.543077 2.1302e-05
2:29258674 C T 0.175223 1.1606e-05
2:29259157 G C 0.719188 3.0001e-05
2:29259543 C T 0.047339 3.0169e-05
2:29268375 C A 0.201477 1.4452e-05
2:29270361 A G 0.039815 -8.0474e-06
2:29270537 T C 0.037143 1.0569e-05
2:29270823 T C 0.848249 -5.1244e-05
2:29275318 C T 1.645065 -2.3651e-05
2:29276412 T C 0.109416 -1.3366e-06
2:29277047 T C 0.200712 1.0684e-05
2:29280761 T C 0.583535 6.6398e-06
2:29283509 T C 0.138794 9.9505e-06
2:29284678 A G 0.052483 -5.7984e-06
2:29285065 G A 1.932133 3.1179e-06
2:29285631 G A 1.039843 1.5210e-05
2:29286031 C T 0.142269 2.4575e-05
2:29286509 C T 0.559730 -1.2211e-05
2:29286752 T C 0.065073 8.8761e-06
2:29290893 C G 0.055811 -1.4723e-05
2:29291478 T C 0.076632 -1.1222e-05
2:29292054 C T 0.460037 1.3587e-05
2:29294754 C G 0.455291 -6.7357e-06
2:29295186 T C 0.032390 -1.7120e-05
2:29295389 A G 0.093016 1.2270e-05
2:29295866 C T 0.083394 1.2535e-05
2:29298372 T C 0.779287 8.0784e-06
2:29299355 T C 0.950488 -2.0695e-05
2:29320512 C T 0.360249 -3.0647e-06
2:29324677 T C 0.021344 6.0702e-06
2:29332642 G A 0.049967 -6.6645e-06
2:29333103 T C 0.182805 6.6203e-06
2:29335758 T C 0.803290 1.1829e-05
2:29341753 G A 0.033271 1.9329e-05
2:29343119 A G 0.040189 4.2089e-06
2:29348211 G C 0.148783 3.1743e-06
2:29355345 C T 1.565435 1.9490e-06
2:29356567 C G 0.429547 -1.4998e-05
2:29356669 G A 0.783370 3.0315e-06
2:29359993 A G 0.338459 6.8181e-06
2:29366646 T C 0.129390 3.5435e-06
2:29371387 A C 1.827255 4.7413e-06
2:29375079 A G 0.405636 -7.6947e-06
2:29377044 T C 1.087518 -2.5718e-06
2:29380922 C A 0.059602 8.2133e-07
2:29381560 C G 0.562232 1.8041e-05
2:29383256 T G 0.302611 2.1597e-06
2:29387990 A G 1.864952 -7.2065e-06
2:29399532 T C 0.115149 6.5196e-06
2:29402511 A G 0.045092 -1.0673e-05
2:29404441 A G 0.101590 4.3120e-07
2:29405743 A G 0.174448 -9.1776e-06
2:29408781 G T 0.088545 1.8342e-06
2:29412394 T C 0.030928 -2.6911e-06
2:29413307 C T 0.094498 7.6509e-06
2:29416481 C T 0.442670 1.5423e-05
2:29416615 A G 0.238810 -1.0263e-05
2:29417204 C G 0.117936 7.1676e-06
2:29419473 G A 0.034012 -1.0487e-05
2:29425620 A G 0.454254 2.0043e-05
2:29435447 T C 0.932697 1.7937e-05
2:29437182 C T 1.033685 1.2429e-05
2:29439959 A G 0.525069 1.0167e-06
2:29445157 C G 0.084101 1.9781e-05
2:29448846 G C 0.763835 -1.2577e-06
2:29449005 T G 0.235196 -1.0818e-05
2:29451986 T C 0.139148 3.7056e-06
2:29453835 C T 1.422853 1.0318e-05
2:29454701 G A 1.827394 -6.3117e-06
2:29455670 A G 0.062819 1.9002e-05
2:29456385 A G 0.182190 -2.3869e-05
2:29457342 T C 0.185749 -3.1320e-05
2:29458797 T C 0.226867 -2.4923e-05
2:29465383 C T 0.170600 -3.9205e-05
2:29467246 A G 0.066205 -2.3482e-05
2:29473836 A C 0.026984 -5.4461e-06
2:29482247 A G 0.164123 -3.4619e-05
2:29482318 T C 1.350916 -1.1377e-05
2:29486049 G C 0.087508 -7.2077e-06
2:29486078 A G 0.254314 1.9869e-05
2:29486945 T C 0.035307 -7.6935e-06
2:29495718 C T 0.304920 3.9978e-05
2:29495911 C T 0.036256 1.5957e-05
2:29496549 G A 1.977313 2.9751e-06
2:29497967 A G 0.059793 -3.6733e-06
2:29498568 T C 0.044351 -2.2247e-06
2:29502007 A G 0.027773 1.8361e-05
2:29506828 G T 0.143143 -4.1081e-05
2:29510523 G T 0.100186 3.9024e-05
2:29513501 T C 0.258067 -5.7116e-05
2:29515434 C T 0.321406 7.2438e-05
2:29515924 T C 0.063583 1.0447e-05
2:29520969 T C 0.031622 7.2027e-06
2:29524130 A C 1.634322 -4.8972e-05
2:29529562 G C 1.971136 1.9683e-05
2:29529724 T C 0.091771 7.5083e-06
2:29531384 C T 0.116410 -1.6566e-06
2:29532663 C T 0.406068 4.9403e-06
2:29533736 T C 1.050406 -5.6094e-06
2:29534645 G A 0.177029 -2.4779e-05
2:29538642 T C 1.966250 2.0715e-05
2:29539942 T C 0.146114 2.2490e-06
2:29542097 C T 0.294234 3.0763e-05
2:29543736 G A 0.083785 1.2852e-05
2:29550691 C T 0.352194 -6.3790e-06
2:29553410 C A 0.470155 -8.7132e-06
2:29558116 A G 0.306695 7.6467e-06
2:29561273 T C 0.037095 -7.7531e-07
2:29565278 G A 0.872075 -1.3995e-06
2:29571771 A G 0.119528 -2.7201e-05
2:29572537 T C 0.884926 -1.7044e-06
2:29579398 C T 0.224528 -1.7402e-05
2:29586090 G A 0.676670 3.8336e-06
2:29587987 C G 0.052021 -4.8358e-06
2:29591903 T C 0.046404 -2.4352e-05
2:29592449 A G 0.549445 -1.7640e-05
2:29593844 T C 0.135537 5.6591e-06
2:29606172 T C 0.079566 7.0394e-06
2:29610953 T C 0.391677 -1.9813e-05
2:29616955 G A 0.053547 2.4771e-05
2:29620716 G A 0.204544 -1.5908e-05
2:29621629 G A 0.995828 1.2565e-06
2:29624193 A G 1.844975 3.2720e-06
2:29625506 G T 0.105558 -7.5140e-06
2:29627273 G A 0.559315 1.1492e-05
2:29630769 A G 0.350311 5.4369e-06
2:29637040 C T 0.896390 5.8879e-06
2:29639680 T C 0.245229 -1.8660e-05
2:29644564 T C 0.261814 1.2033e-05
2:29654953 A G 0.135075 -1.2033e-05
2:29658670 G C 0.034569 -4.4339e-06
2:29664491 A G 0.204411 1.0647e-05
2:29673615 G A 0.034518 1.1078e-05
2:29676918 A G 0.149987 8.6125e-06
2:29677931 T C 0.147562 4.4191e-06
2:29680753 A C 0.094423 -7.4121e-06
2:29693037 C A 0.575984 4.4242e-06
2:29697035 G A 0.229719 8.9183e-06
2:29702436 C T 1.227193 1.7233e-07
2:29702728 A G 0.023649 -1.5253e-05
2:29703992 A G 0.703889 -1.8327e-05
2:29710856 C T 0.020617 9.6938e-06
2:29715188 T C 0.044667 -2.7719e-06
2:29723889 A G 0.168318 6.1149e-06
2:29729838 C T 0.200008 1.0790e-05
2:29733601 C T 0.892858 -2.7525e-05
2:29742971 T G 0.028154 -2.7208e-05
2:29745558 C T 0.222328 1.0911e-06
2:29752367 G A 0.193413 1.8432e-05
2:29754378 G A 1.200715 -1.1135e-05
2:29758149 T C 0.423013 -2.8947e-05
2:29766715 A G 1.761904 6.5078e-06
2:29773173 A G 0.039720 6.9454e-09
2:29793291 G C 0.021171 6.5139e-06
2:29800482 T G 0.227445 -5.5374e-06
2:29801451 A G 0.096745 8.9784e-06
2:29802542 G A 1.847919 -1.5299e-06
2:29803706 C T 0.390796 1.6061e-05
2:29807140 C A 0.218989 -2.7441e-06
2:29807211 G A 0.038285 -5.7588e-06
2:29807890 A C 0.637749 1.9437e-05
2:29809283 A G 0.032438 -9.1335e-06
2:29809505 G C 0.156609 -1.4808e-05
2:29812191 C T 1.188819 -9.6224e-06
2:29815482 G A 1.418447 -1.6652e-05
2:29817090 T C 0.020657 -3.4019e-06
2:29818790 A G 0.051069 8.4179e-06
2:29824718 C T 0.041141 1.4101e-05
2:29834171 A T 0.081042 6.1453e-06
2:29835664 T C 0.045605 -7.3701e-06
2:29838059 T C 0.273230 -1.7011e-05
2:29850704 C G 0.146478 -3.7504e-06
2:29859112 A C 0.068639 -1.7292e-05
2:29862438 G A 0.078295 -1.8520e-05
2:29868045 A G 0.065919 6.6560e-07
2:29870979 T C 0.103844 -1.8101e-05
2:29874736 G C 0.142340 -1.6448e-05
2:29881793 C T 0.058491 1.6680e-05
2:29906415 C T 0.076499 1.7230e-05
2:29908701 T G 0.042008 1.1747e-05
2:29911170 A G 0.119596 -1.2567e-05
2:29911541 C T 1.647843 -2.2139e-05
2:29916098 C T 0.032757 9.1286e-06
2:29922202 T C 0.041281 1.1473e-05
2:29926552 G A 1.630786 -2.5330e-05
2:29929104 C A 0.188119 -9.8675e-06
2:29934229 G A 0.020226 4.7984e-06
2:29936023 G A 0.024180 -3.7014e-06
2:29941185 A G 0.044602 1.0953e-05
2:29947245 G A 0.092332 -1.4819e-05
2:29951339 A G 0.059368 -5.4496e-06
2:29951639 G A 1.711777 -1.7354e-05
2:29960846 T C 0.041287 6.1848e-06
2:29966256 C T 0.042474 -6.5945e-06
2:29966935 T C 0.042117 1.3612e-05
2:29970523 C T 0.116495 -1.1237e-05
2:29974994 G A 1.634077 -1.6655e-05
2:29977763 C T 0.056145 1.1986e-05
2:29980221 T C 1.820952 1.8567e-06
2:29981602 T C 1.773167 -7.9146e-07
2:29983382 G A 0.110538 1.4699e-05
2:29987352 T C 0.025791 -7.8864e-07
2:29989364 T C 0.067928 -1.3485e-05
2:29990267 G A 0.102508 1.5146e-05
2:29992524 G A 0.052007 4.5350e-07
2:29993506 A C 0.395070 -6.0714e-06
2:30001568 T C 1.897261 2.9212e-05
2:30006587 A G 0.023459 4.7665e-06
2:30006623 A C 0.054642 -1.5897e-05
2:30012952 C T 1.910676 2.1380e-05
2:30026269 T C 0.261256 -7.2521e-06
2:30026989 G A 1.123332 7.5986e-06
2:30029727 G A 0.363118 -9.5021e-06
2:30035889 C G 0.038731 8.7390e-06
2:30038646 T G 0.092210 1.7423e-05
2:30039957 A C 0.552876 4.0931e-06
2:30041666 A C 1.557143 -9.6122e-06
2:30041690 A G 0.290015 1.6574e-05
2:30041744 G T 0.061649 3.4655e-05
2:30042098 G A 0.112762 1.7641e-05
2:30048387 T C 0.889067 -4.4551e-06
2:30050389 A C 0.228298 -4.4341e-06
2:30053342 C T 0.661395 1.9168e-06
2:30059903 A C 0.109722 -7.5929e-06
2:30066829 T C 1.871082 7.8747e-06
2:30070044 A G 0.944739 -3.7348e-06
2:30072111 T G 0.114809 -2.2417e-05
2:30074066 C T 0.614066 9.3357e-06
2:30080872 G A 1.029922 1.2246e-05
2:30081212 A G 0.141130 3.3106e-06
2:30082398 A G 1.645290 1.8036e-05
2:30088326 A G 0.029051 -4.2842e-06
2:30106362 A G 0.064134 6.3380e-06
2:30118562 A G 1.526813 1.4621e-05
2:30120440 C T 0.071808 1.4547e-05
2:30126856 A G 0.038795 -9.4299e-06
2:30132259 G A 1.820279 9.8823e-06
2:30134463 T C 0.930929 -3.4430e-06
2:30141474 T C 0.035892 -1.3629e-06
2:30148797 C T 0.044065 7.0450e-06
2:30149295 G C 0.052123 -9.5193e-07
2:30151133 G A 0.074347 -9.8365e-06
2:30151978 T C 0.743429 8.4067e-06
2:30158524 A G 0.024914 1.4052e-05
2:30163232 G C 0.042773 -3.3557e-05
2:30165292 A C 0.038884 -6.8082e-06
2:30177652 C A 0.032706 2.8678e-05
2:30178453 A G 0.069710 6.6846e-06
2:30179430 T C 0.719270 1.4979e-05
2:30179917 C T 0.577365 -7.3629e-06
2:30180381 C G 1.978996 8.2516e-06
2:30193880 T A 0.071658 1.0565e-05
2:30195208 C A 0.677207 1.1722e-05
2:30202548 A G 0.047866 -6.4006e-06
2:30202969 G A 0.582267 2.0765e-05
2:30211581 C G 0.116774 -1.4414e-05
2:30220203 T C 1.096198 -1.3313e-05
2:30221640 G C 0.022228 4.6546e-09
2:30246522 A C 0.054200 4.4601e-06
2:30247273 C T 0.491839 -5.8564e-06
2:30256303 C T 1.939827 1.6551e-05
2:30256344 C G 0.071335 1.0398e-05
2:30259377 A G 1.551339 3.9519e-05
2:30259921 C T 1.930137 4.4673e-06
2:30262542 G C 0.854243 1.5880e-06
2:30267632 T C 0.310638 -2.6256e-05
2:30269375 G A 0.443854 9.2919e-06
2:30271657 C A 0.024084 9.6125e-07
2:30272505 T C 0.186810 -1.6330e-05
2:30276758 A G 0.024438 -1.6124e-05
2:30280043 T C 0.082561 3.5605e-06
2:30292775 G A 0.159285 -6.2864e-05
2:30300984 C T 0.078046 6.5157e-06
2:30301449 G A 0.189649 -3.3429e-06
2:30305433 C A 1.475377 -2.7940e-05
2:30307328 T C 0.282396 -5.6960e-06
2:30321103 C T 0.559478 1.4136e-05
2:30347776 C T 0.298688 5.2119e-05
2:30353565 A G 0.082592 2.3740e-06
2:30357700 C T 0.055370 9.8670e-09
2:30360518 T C 0.061309 -1.0671e-05
2:30368876 C A 0.232793 -2.3206e-05
2:30381505 C T 0.951264 -1.4220e-06
2:30389006 C T 0.111297 8.9221e-06
2:30403131 G T 0.067286 1.0337e-05
2:30403706 C T 1.578731 -1.2540e-05
2:30406902 G A 0.817525 -4.2300e-06
2:30407566 A G 1.574261 -1.0096e-05
2:30416825 G T 0.026593 7.5216e-06
2:30417646 G A 0.077128 -8.9792e-06
2:30423976 A G 0.054285 2.0619e-05
2:30425647 T A 0.797802 4.4575e-05
2:30425946 T G 0.151034 1.9049e-06
2:30426674 T C 0.927349 -3.2152e-05
2:30427433 G T 0.355972 1.7657e-05
2:30430416 C T 0.292429 3.4345e-05
2:30431992 T C 0.053363 2.8722e-06
2:30437636 C T 0.884052 6.6000e-06
2:30441004 T C 0.843108 3.1145e-06
2:30446568 A G 1.518432 2.6819e-05
2:30448140 A G 0.031057 1.1061e-05
2:30456122 T G 0.553454 -1.7239e-05
2:30456342 T C 0.749844 -2.7670e-05
2:30458643 C T 0.030411 -1.6735e-05
2:30458753 T G 0.044891 -3.3806e-05
2:30459773 C A 0.434395 2.7454e-05
2:30460175 C T 0.026991 -2.2184e-05
2:30460983 T C 0.027294 2.4665e-06
2:30462920 T C 0.542765 -1.3237e-05
2:30462979 C A 0.519761 5.4326e-06
2:30466986 G A 0.074167 7.2815e-06
2:30472268 A G 0.136323 1.7205e-06
2:30472402 A G 0.040618 -1.1696e-06
2:30475074 C T 0.463596 -1.9461e-05
2:30476765 G A 0.552230 2.8060e-05
2:30479857 A C 0.422646 -1.8113e-05
2:30485340 T C 0.056253 1.4399e-05
2:30489322 G A 0.347316 -1.4693e-06
2:30491746 C T 0.421112 -2.6325e-05
2:30494650 T C 0.685462 4.5267e-06
2:30496051 T C 0.037129 1.3373e-05
2:30502111 T C 0.259087 5.7144e-06
2:30504247 T G 0.991184 1.0145e-05
2:30510147 C T 0.330048 1.5719e-06
2:30517018 G C 0.081320 1.8442e-05
2:30525827 T C 1.147872 6.0901e-06
2:30526780 A G 0.717373 -3.1286e-06
2:30528259 C T 0.173571 1.8804e-05
2:30528673 A G 0.872734 -1.1253e-05
2:30531131 T C 0.376789 -9.3984e-06
2:30531922 T C 1.402978 1.0008e-06
2:30537716 C T 0.041437 1.8287e-07
2:30539827 G A 0.162607 -1.1609e-06
2:30541704 G A 1.299497 2.7238e-06
2:30544871 G T 0.225721 2.0621e-06
2:30549708 A G 0.630188 -1.5758e-06
2:30552150 C T 0.582981 7.4190e-06
2:30552223 T G 0.033713 5.0732e-06
2:30552301 C T 0.044986 5.2983e-06
2:30553672 C G 0.151431 1.6381e-06
2:30555728 A C 1.203687 -4.7338e-06
2:30556890 A G 0.032383 1.0407e-06
2:30557043 A G 0.109858 3.2806e-05
2:30558440 A G 1.703104 3.9803e-08
2:30559730 G A 0.061792 1.0593e-05
2:30559816 G A 1.349607 -1.2127e-05
2:30560086 G T 0.052316 2.8441e-06
2:30563140 A G 0.338388 -9.4625e-06
2:30564611 T C 0.190982 -3.8185e-05
2:30565155 T A 0.146906 7.4932e-06
2:30565291 T C 0.033410 -1.6986e-05
2:30565426 C A 0.032315 -1.3162e-05
2:30567125 A G 0.038656 -1.9370e-05
2:30568602 G A 0.224541 1.0342e-06
2:30571907 A G 0.209769 -9.8166e-06
2:30572797 C T 0.063879 -1.6725e-05
2:30574213 T G 0.022367 1.4569e-05
2:30575519 G A 0.069509 5.2481e-06
2:30575898 G A 0.026461 2.2451e-05
2:30577757 C T 0.178589 1.4567e-05
2:30579462 G T 0.281492 5.5695e-06
2:30581537 C T 0.315456 -3.5924e-05
2:30581981 C A 1.632761 -3.8025e-05
2:30582144 T C 0.037038 1.6166e-05
2:30582163 C T 0.050923 -1.3378e-05
2:30583828 C A 0.164582 -2.5224e-06
2:30585905 T G 0.412334 -2.6132e-05
2:30591002 G A 0.491948 -1.0721e-05
2:30598345 G A 0.063301 4.0311e-06
2:30606942 C T 0.148572 1.0308e-05
2:30607362 G A 0.488279 1.3984e-06
2:30614615 A G 0.021939 3.7284e-05
2:30627412 T C 1.866727 -1.6689e-05
2:30628617 T C 0.020610 -3.9793e-06
2:30631693 A G 0.909385 -5.3550e-05
2:30635961 G T 1.383106 -1.2054e-05
2:30643093 C T 0.330922 -9.5910e-06
2:30644455 A G 0.041661 2.0017e-06
2:30644521 A G 0.263847 -7.1139e-07
2:30644882 T C 0.044296 5.9223e-06
2:30647051 G A 0.023744 1.3358e-05
2:30647593 T C 0.476101 9.7423e-07
2:30655453 C A 0.038163 7.0187e-06
2:30660266 G A 0.105180 -1.0315e-05
2:30661541 A G 0.033396 -1.7049e-05
2:30667700 T C 0.484563 -1.7460e-05
2:30675739 C T 0.934377 1.2918e-05
2:30679067 A G 0.117049 -8.4215e-06
2:30680949 A G 0.020273 7.2184e-06
2:30694531 G T 1.026570 1.7345e-05
2:30702842 A G 0.071583 2.5370e-06
2:30704945 C T 1.154576 9.8064e-06
2:30719948 A G 0.054601 -2.1737e-05
2:30723251 C T 1.880384 -1.6712e-05
2:30743285 A G 0.396735 9.6920e-06
2:30748373 G T 0.632483 6.6886e-06
2:30781090 T C 0.244022 -1.2830e-05
2:30792898 C A 1.371794 6.0105e-06
2:30803108 G C 0.038571 7.9776e-06
2:30803424 A G 0.024010 1.4839e-05
2:30807370 G A 0.070339 -1.1021e-05
2:30828334 G A 1.694733 -1.3554e-05
2:30835910 A G 0.206475 -1.5438e-05
2:30859190 G A 0.036684 -3.4752e-06
2:30861509 G A 0.796541 -1.5797e-06
2:30863108 G A 0.276239 -1.3197e-05
2:30867387 A G 0.460989 5.3735e-06
2:30870799 G T 0.096657 -1.6702e-05
2:30876393 T C 0.109043 5.0394e-06
2:30876844 C T 0.636600 8.2532e-06
2:30877453 C T 0.189690 4.8066e-06
2:30880903 A G 1.067401 9.2182e-06
2:30881288 T C 0.027365 2.2000e-06
2:30884996 A G 0.031180 -1.8420e-05
2:30885331 A G 0.056954 -7.7459e-07
2:30886362 T C 0.752330 3.6891e-05
2:30888346 A C 0.377475 -2.9551e-05
2:30897251 C A 0.726712 5.6400e-05
2:30897796 G A 0.041012 1.1253e-05
2:30899954 T G 0.052235 -1.6126e-05
2:30907617 G T 0.461397 1.4054e-05
2:30909248 C A 0.056706 -1.0866e-05
2:30910849 T C 0.843928 -2.6413e-05
2:30912423 T C 0.035073 4.1488e-06
2:30914381 A G 0.257003 -6.2310e-06
2:30917735 G T 0.832875 7.1232e-06
2:30930165 T C 1.017149 -5.5489e-06
2:30936516 G A 0.234734 1.9041e-05
2:30940397 T C 1.650427 -3.1787e-06
2:30944632 G A 0.638266 1.7407e-05
2:30944764 G C 0.079015 -1.0383e-05
2:30947394 T C 0.023119 1.8410e-05
2:30948878 G A 0.037915 3.4588e-06
2:30949084 G C 0.804167 5.8641e-06
2:30952147 A C 0.120633 -4.5538e-06
2:30952554 A G 0.118977 -4.0287e-06
2:30957326 G A 0.125549 -2.4095e-05
2:30959366 C T 0.034760 -2.7491e-05
2:30959712 T C 0.023496 -1.2046e-05
2:30961997 A C 0.685292 -7.7906e-06
2:30963364 G A 0.713415 1.4776e-05
2:30966687 A G 0.635155 2.7404e-05
2:30974735 A G 0.766133 2.0298e-05
2:30975481 T C 0.020045 3.5388e-06
2:30975961 T G 0.399367 -4.8056e-05
2:30976652 C A 0.056617 -2.0240e-06
2:30977354 T C 1.705701 -2.7088e-05
2:30979858 G C 0.154379 -1.2603e-05
2:30980940 T C 1.340190 2.2019e-05
2:30982883 A G 0.068313 1.0523e-05
2:30983434 A G 1.831858 3.5467e-05
2:30984671 A C 0.056386 -5.7160e-06
2:30984850 T G 1.708996 2.0863e-05
2:30986645 T C 0.496932 2.7630e-07
2:30986853 G A 0.156983 1.1490e-05
2:30988101 G T 1.219421 -1.3233e-05
2:30988915 T C 0.151112 -1.6270e-05
2:30990328 T G 1.390725 -1.7608e-07
2:30990881 A G 0.032115 -9.3747e-06
2:30992070 T C 0.112408 2.5808e-05
2:30992277 A G 0.075935 -1.0952e-05
2:30996193 G A 0.818279 -1.1974e-04
2:30996480 C T 0.055805 1.3034e-05
2:30996702 C T 0.091176 1.3336e-05
2:30999476 C T 0.054339 1.4445e-05
2:30999860 C G 0.037367 1.9123e-07
2:31000308 C T 0.059415 4.7542e-06
2:31004903 T G 0.399136 8.3234e-07
2:31006133 C T 1.341934 -1.8100e-05
2:31009306 G C 1.762288 1.9702e-05
2:31013370 G A 0.329348 -1.7785e-05
2:31014166 C A 0.709506 -2.0160e-05
2:31015521 T C 0.040427 2.2459e-05
2:31023320 T C 0.056512 -1.3459e-05
2:31023730 C T 0.035062 4.9895e-07
2:31029454 C T 0.131866 -4.4246e-05
2:31031320 T C 0.026961 4.1674e-06
2:31037060 C T 1.434457 1.5662e-05
2:31044966 A G 0.049498 2.2100e-05
2:31058548 A G 0.311856 -1.1947e-05
2:31068050 C T 0.038615 -2.5248e-06
2:31090618 A C 0.461319 6.5612e-05
2:31101890 T C 0.084047 -3.0093e-05
2:31102825 A G 0.152567 -7.5758e-06
2:31106766 T C 0.164075 -6.9478e-06
2:31110054 G T 0.363346 8.4290e-07
2:31112218 A C 0.043912 1.3696e-05
2:31112471 C T 0.599107 -3.5071e-05
2:31113455 A G 0.101746 1.9021e-05
2:31113622 T G 0.381630 -1.3354e-05
2:31114183 C A 0.945144 5.5502e-05
2:31119283 C T 0.043671 -7.2830e-06
2:31122801 G A 0.103508 8.0278e-06
2:31133939 C G 0.479525 4.1879e-05
2:31135184 T G 0.474064 4.0953e-05
2:31142547 A G 0.050753 1.5604e-05
2:31145254 C G 0.445091 1.5160e-05
2:31154708 A G 0.024183 8.6250e-06
2:31154747 T C 0.301605 3.7336e-06
2:31156624 T C 1.610217 1.9772e-05
2:31159799 G A 0.088973 -1.1860e-05
2:31164416 C T 0.289046 1.9243e-06
2:31166795 G A 0.677972 9.0179e-06
2:31167036 C A 0.030670 -7.1352e-06
2:31168527 T G 0.063142 2.5050e-05
2:31170278 G T 0.072467 3.5369e-05
2:31170627 T C 0.344694 5.9772e-06
2:31171487 A G 0.030245 -3.1871e-06
2:31173419 A G 0.024227 -1.5793e-05
2:31175763 A G 0.095783 -1.8515e-05
2:31176070 A G 0.023523 -2.1430e-05
2:31178818 T C 0.296665 3.2377e-06
2:31180650 A G 0.054421 2.0368e-06
2:31186764 G T 0.032699 -4.9819e-06
2:31190591 G C 0.035025 4.6752e-07
2:31192560 G A 0.027335 5.0130e-06
2:31195390 A G 0.066650 2.5743e-06
2:31199203 G A 0.027913 3.3547e-06
2:31200394 C T 0.386437 1.3573e-05
2:31203158 T C 0.021409 7.8035e-06
2:31205168 A G 1.239042 -4.6613e-06
2:31207140 T C 0.059228 4.0894e-06
2:31209540 T G 0.429115 -3.6963e-05
2:31209608 G T 0.055084 1.3992e-07
2:31210887 T C 0.060269 3.3988e-05
2:31212057 C T 0.044181 2.9666e-05
2:31212899 T C 0.517082 -1.7066e-05
2:31213570 T C 0.042338 -6.6395e-06
2:31217341 T C 1.249034 2.1143e-05
2:31220157 A G 0.049746 2.9286e-05
2:31226183 A G 0.520431 3.2600e-06
2:31232339 A G 0.079865 -3.4568e-06
2:31234030 T C 0.039095 3.0708e-05
2:31238524 T C 0.317452 3.6917e-06
2:31240246 G A 0.153271 -1.4734e-05
2:31242774 T C 0.151309 -1.7384e-05
2:31245650 T A 0.707302 1.4365e-06
2:31248883 C T 0.053231 3.2526e-06
2:31249014 C T 0.803630 -3.0906e-05
2:31249427 G T 0.660065 -4.7241e-06
2:31249974 C T 0.797347 -3.4119e-05
2:31251147 A G 0.806050 -3.5173e-05
2:31267442 G A 0.606093 -4.6538e-06
2:31267814 T C 1.418341 -1.8531e-05
2:31270617 C T 0.811551 -1.7400e-05
2:31278254 G A 0.122985 -2.0879e-05
2:31283345 G A 1.176689 -3.1023e-05
2:31287317 T C 0.435980 1.4192e-05
2:31287996 G T 0.037616 -1.0874e-05
2:31288126 T C 0.030966 -6.1961e-06
2:31295230 C T 1.097303 -5.8441e-05
2:31300293 T C 0.052724 6.7561e-05
2:31301347 T C 0.038500 7.9753e-06
2:31304147 C T 0.924493 -6.3168e-05
2:31311470 A G 0.107441 1.5587e-06
2:31314555 C T 0.078866 2.0481e-05
2:31340779 G A 1.108985 -9.0384e-05
2:31341110 C T 0.706283 -9.7776e-05
2:31341531 A G 0.304488 -3.2833e-05
2:31346267 A G 1.434457 3.0892e-05
2:31346493 C A 0.781347 1.8522e-05
2:31346800 G C 0.053272 -7.9984e-06
2:31348076 A G 0.031588 1.6926e-05
2:31348417 C G 0.034624 6.4130e-06
2:31348710 G C 0.047275 2.1142e-05
2:31351249 G A 1.249748 -2.1972e-05
2:31352655 A G 0.078318 -1.7817e-06
2:31352788 G C 0.413265 -9.7887e-05
2:31355071 T C 1.557975 -1.2242e-05
2:31356428 C T 0.604903 -4.0991e-05
2:31358568 T C 0.350012 2.0226e-05
2:31363732 A G 0.659504 1.2903e-05
2:31364746 A C 0.066473 -2.3450e-06
2:31366573 A G 0.113846 -2.6229e-06
2:31369164 C T 0.182353 8.9802e-06
2:31376688 G A 0.023044 -7.0568e-06
2:31381912 A G 0.031608 5.9414e-06
2:31383383 A G 0.024513 8.1881e-06
2:31384829 C A 0.061595 1.1219e-05
2:31390126 T C 0.023394 -2.2954e-06
2:31396801 G A 0.471691 2.4604e-05
2:31397332 C A 0.995750 -2.0711e-06
2:31399988 T C 0.460679 2.0541e-05
2:31404064 G A 0.486130 3.3023e-05
2:31411184 A C 0.348155 4.5346e-06
2:31412347 A G 0.022021 -9.0124e-06
2:31412642 C T 0.025937 7.2897e-06
2:31414708 A G 0.021504 -1.0728e-05
2:31414807 G C 1.850109 -2.9377e-05
2:31414851 C T 0.057341 7.9236e-06
2:31415854 C G 0.046904 -7.2070e-06
2:31417290 C T 0.057926 9.5880e-06
2:31420415 A G 0.302292 1.1943e-06
2:31421708 C T 0.252348 1.4405e-05
2:31429833 A G 0.023384 4.9176e-06
2:31433738 A G 0.104959 9.4355e-06
2:31434498 C T 0.057161 9.2106e-06
2:31434606 T C 0.133817 -3.8696e-06
2:31438248 A G 1.159112 3.6718e-06
2:31440370 T C 0.946409 -2.0010e-06
2:31440423 T C 0.037184 -3.1839e-06
2:31441330 C T 0.086617 1.2627e-05
2:31442308 C G 0.022177 -1.9710e-06
2:31447024 G A 0.228091 -2.6798e-05
2:31451433 A G 0.444826 4.9545e-07
2:31454632 A G 0.029861 -6.9918e-06
2:31454664 T C 0.044497 -1.2909e-05
2:31459037 T C 0.082130 -9.3977e-06
2:31463850 A G 1.394920 7.3485e-06
2:31464829 G A 1.437537 9.7672e-06
2:31474242 C G 0.279329 1.0675e-05
2:31474519 T C 0.031540 3.0627e-06
2:31475254 G A 0.233496 1.7532e-05
2:31481340 T C 0.041318 -7.7070e-06
2:31482300 G A 1.651158 -9.8048e-06
2:31486101 T C 0.054091 -7.8219e-07
2:31488965 T C 1.565798 -1.2463e-08
2:31490659 T C 0.046533 1.4130e-05
2:31491190 G A 0.159792 7.6978e-06
2:31495278 A C 1.271959 1.1142e-05
2:31499483 T C 0.128425 -7.3421e-06
2:31504705 G A 1.436269 2.2856e-05
2:31511022 T C 0.305535 3.4144e-05
2:31520023 G A 0.245460 -1.8901e-05
2:31524264 G A 0.206043 4.4879e-06
2:31527032 C T 0.135935 -5.7385e-06
2:31527794 T C 0.153733 -2.5854e-07
2:31537426 C T 0.327678 6.6950e-06
2:31538823 G T 1.211802 1.4591e-05
2:31540296 A G 0.120755 -1.1368e-06
2:31540355 A G 1.606511 2.2016e-06
2:31541391 C T 0.721357 5.0848e-06
2:31541928 T C 0.030782 1.8518e-06
2:31542977 A C 0.055200 1.8814e-05
2:31543080 C A 0.206332 -1.1969e-05
2:31547238 A G 0.863946 5.0055e-06
2:31547773 G A 0.460962 -3.9625e-06
2:31549662 A G 0.585551 -1.1929e-05
2:31549887 A G 0.691007 -4.3028e-06
2:31550101 G T 0.179167 1.7127e-05
2:31551284 G T 0.493284 1.0639e-05
2:31553394 A G 0.327335 1.9518e-06
2:31554120 A C 0.072753 1.5790e-06
2:31557308 A G 0.953858 -1.5520e-05
2:31560572 A G 0.040886 -1.7709e-05
2:31562412 T C 0.123944 1.0399e-05
2:31563797 G A 1.911210 -2.3051e-06
2:31565316 T C 0.386631 -1.0061e-07
2:31567632 G T 0.171188 9.0417e-06
2:31567929 A G 1.818038 -4.1806e-06
2:31568361 C T 1.314337 6.7081e-06
2:31569310 A G 0.101277 3.4494e-06
2:31571064 C T 0.044650 -8.7045e-06
2:31571786 G A 1.521519 2.0186e-05
2:31572271 T C 0.035844 -5.5091e-06
2:31575315 C A 1.379600 9.6882e-06
2:31583418 C T 0.354194 1.1994e-05
2:31585075 A G 1.016761 -1.5810e-05
2:31588561 C A 1.476152 9.5075e-06
2:31590917 C T 0.070713 7.3440e-06
2:31592895 T C 0.793889 -1.0038e-05
2:31593265 C T 0.069686 6.4070e-06
2:31594013 A G 0.077404 -2.6544e-06
2:31598823 C T 0.722751 2.0245e-05
2:31600017 T C 0.043477 4.3093e-06
2:31600433 C G 0.174751 -6.8929e-06
2:31600590 T C 0.028569 3.6943e-06
2:31606670 A G 0.062768 -1.4240e-05
2:31608717 T C 0.052568 -3.4305e-05
2:31608855 C T 0.037374 -7.8457e-06
2:31610646 T C 0.048209 1.3993e-05
2:31611143 T C 0.051324 -1.9220e-05
2:31611497 A G 0.024312 8.3045e-06
2:31613249 G A 1.210027 -1.7970e-06
2:31616749 G A 1.370999 3.8533e-06
2:31621598 C T 0.316173 9.6914e-06
2:31623810 C T 0.077550 -6.9749e-06
2:31637253 A G 0.115686 -2.3755e-06
2:31646965 G A 0.077604 9.7239e-06
2:31652807 G A 0.226761 -5.2966e-06
2:31654324 C A 0.023585 -6.0379e-06
2:31664302 A C 0.917500 1.3777e-05
2:31667880 A C 0.045520 -1.0229e-05
2:31672777 T C 0.674396 2.1137e-05
2:31676003 C T 0.101621 -6.0607e-06
2:31685643 T C 0.101138 -1.4402e-05
2:31694631 C A 0.088446 7.7102e-06
2:31697048 A C 0.157232 8.7453e-06
2:31729141 G A 0.222988 -1.5783e-05
2:31729933 A G 1.435099 -1.7236e-06
2:31731182 G A 0.034763 -4.6722e-06
2:31737587 C T 0.067252 -4.2750e-06
2:31749714 T C 0.239987 -2.8071e-05
2:31750417 C T 0.198264 -2.4407e-05
2:31752833 C T 0.053540 9.2206e-06
2:31760799 G T 0.020827 3.1292e-06
2:31766146 C G 0.054169 1.0783e-05
2:31772642 C T 0.023642 8.5175e-06
2:31805706 C G 1.416352 -1.0366e-05
2:31811535 C A 0.034039 4.4002e-06
2:31812288 T C 0.048179 3.5993e-06
2:31864577 C T 0.049416 5.3851e-06
2:31873476 A G 1.273030 -7.7591e-06
2:31879529 A G 0.065470 9.0853e-06
2:31880861 A G 0.321089 6.0978e-07
2:31885864 G T 0.127429 6.0616e-07
2:31887304 G A 0.086362 -2.6007e-05
2:31901461 T C 0.193178 -2.8056e-05
2:31918174 A G 0.208317 -6.4907e-06
2:31918564 C A 0.615769 2.2969e-05
2:31921126 T G 1.972812 1.2658e-05
2:31922508 C T 0.142130 -2.4580e-05
2:31956992 T G 0.250186 2.8730e-06
2:31961182 C G 0.535798 2.6379e-05
2:31964235 A T 0.025499 -9.3824e-06
2:31970601 A G 1.967501 2.0507e-05
2:31984810 T C 0.066076 -2.9393e-06
2:31989359 A G 0.076674 1.3873e-05
2:32005335 T C 0.053350 8.9648e-06
2:32007497 T C 0.187684 -2.7995e-05
2:32012730 T C 0.207267 -4.3327e-06
2:32018734 C T 0.117596 1.7806e-05
2:32056297 C T 1.004223 7.4939e-07
2:32060479 T C 0.021286 2.6664e-06
2:32069511 G C 0.081297 -1.4253e-05
2:32070489 G A 0.619016 2.1503e-05
2:32075249 G A 0.045384 -1.4311e-06
2:32077901 T C 1.967148 1.8456e-05
2:32081349 T C 0.088052 -3.8248e-06
2:32091309 G T 0.058956 -3.3246e-05
2:32095591 G A 0.070482 -1.2458e-05
2:32110725 C T 0.021592 4.7597e-07
2:32118993 A C 0.046571 -5.8271e-07
2:32128558 C A 0.326159 -6.8199e-05
2:32128601 A G 0.386930 2.8115e-06
2:32136319 T C 1.967572 1.5780e-05
2:32155516 C T 0.143639 -8.7034e-06
2:32156394 T C 0.202983 -2.3734e-05
2:32160619 C T 0.028457 8.3442e-06
2:32162092 G T 0.099384 -1.0734e-05
2:32181064 C T 0.092621 -4.1737e-06
2:32183611 C T 0.305994 -1.0283e-05
2:32209991 C T 0.033869 -7.8539e-06
2:32212935 G T 0.379400 1.8763e-05
2:32217406 G A 1.967923 1.9603e-05
2:32221763 C T 0.162583 8.3315e-06
2:32268269 T C 0.043300 5.8989e-06
2:32277654 C T 0.027950 -8.8913e-06
2:32289031 T C 0.021300 -1.0737e-05
2:32306502 A G 0.070016 -5.2440e-06
2:32312495 A C 0.031221 -1.1830e-05
2:32320930 A G 0.052228 -2.7428e-06
2:32333127 T C 0.026175 9.6630e-06
2:32339561 T C 0.548912 4.9359e-05
2:32343699 G T 0.773422 1.6863e-05
2:32344006 C T 0.024458 -1.2427e-05
2:32344688 G T 0.106489 8.7380e-06
2:32357706 T C 0.076578 3.1967e-06
2:32376367 C T 0.045643 -4.5455e-06
2:32379663 G A 0.136435 1.8272e-05
2:32382578 C T 0.057290 -5.4875e-06
2:32396192 G T 0.052102 -4.5928e-06
2:32396320 C T 0.058603 -1.8938e-07
2:32417022 T C 0.031802 -1.7155e-05
2:32431107 A C 1.214233 -1.4984e-05
2:32438528 A G 0.044028 1.5544e-07
2:32439307 A G 0.097646 5.5963e-06
2:32447408 G A 0.094583 3.9469e-05
2:32448217 C A 0.032067 -1.0790e-05
2:32449832 A C 0.026859 1.9768e-06
2:32451148 T C 1.128286 -1.1786e-05
2:32452004 G C 0.127096 -3.4607e-05
2:32475109 A G 1.241268 -9.3831e-06
2:32476992 G T 1.447893 -4.8635e-05
2:32491052 T C 0.030921 -1.7721e-05
2:32495827 C A 0.159210 1.3316e-06
2:32496404 T C 0.024146 -9.9448e-06
2:32507477 G A 0.198672 1.7588e-05
2:32510072 T G 1.319362 -4.1123e-05
2:32530384 A G 0.027229 2.4820e-06
2:32535568 G A 0.134844 -1.5494e-05
2:32559525 G A 0.106975 -1.2314e-05
2:32585645 G A 0.070393 -9.5041e-06
2:32614191 A G 0.202949 -2.4784e-05
2:32616643 G A 0.025441 -3.4824e-06
2:32619581 T C 0.026604 9.8990e-06
2:32620888 A G 0.865874 4.6028e-05
2:32627064 A G 0.142099 1.4587e-05
2:32639775 G A 0.026213 1.3630e-05
2:32648784 A G 0.135585 1.8110e-05
2:32649430 C G 0.038578 1.1825e-06
2:32661543 A C 0.416978 2.1592e-05
2:32679732 G A 0.286017 -1.8316e-05
2:32689842 T C 0.026876 8.0884e-06
2:32696720 T C 0.074881 6.0900e-05
2:32698429 T C 0.043375 1.3845e-05
2:32718849 A G 1.307133 -3.2534e-05
2:32722350 G A 0.429200 -9.0136e-07
2:32726457 T G 0.124964 2.1648e-05
2:32740295 G C 0.020260 2.4929e-05
2:32743973 G A 0.037741 -6.2141e-06
2:32744989 T C 0.062101 -1.9148e-05
2:32754651 C A 0.071780 -1.2483e-05
2:32757598 C A 0.225374 -1.8080e-05
2:32769351 A G 0.132182 2.5562e-05
2:32808671 G A 0.193059 -4.8340e-06
2:32816740 C T 0.061690 -5.1555e-07
2:32818823 T C 0.059408 -2.1479e-05
2:32822957 A G 0.877691 -5.9346e-05
2:32823785 C T 0.130468 1.2141e-05
2:32832683 T C 0.051735 5.2451e-06
2:32840657 G A 0.097459 -1.3176e-05
2:32846125 C T 0.022816 -6.1898e-06
2:32849207 G A 0.695763 4.4749e-05
2:32851882 G C 0.075904 2.8239e-05
2:32860415 T C 1.944226 2.3940e-06
2:32865434 A G 0.071689 -6.4395e-06
2:32865521 C G 0.230882 -1.4987e-05
2:32867243 G A 0.020175 5.7241e-06
2:32868255 C T 1.663370 -4.7999e-05
2:32872464 C T 0.113503 1.7086e-05
2:32873068 G A 0.109896 -1.7004e-05
2:32878142 A C 1.648972 -1.3038e-05
2:32894470 C G 0.244454 7.2769e-06
2:32897147 T G 0.205642 9.9160e-07
2:32897231 G C 0.140073 1.4058e-05
2:32912691 A G 0.065753 2.9029e-05
2:32922317 G A 0.078312 2.4235e-05
2:32927360 A G 0.038180 -1.9626e-05
2:32927575 A G 0.043970 2.3095e-05
2:32929164 G A 0.196007 7.3932e-06
2:32932423 A C 0.049801 2.4419e-07
2:32933033 C A 0.644035 -8.0915e-06
2:32936415 G A 0.429027 -3.0308e-05
2:32937346 A G 0.133066 1.3926e-05
2:32940604 A G 0.046027 3.5962e-06
2:32947248 G T 0.139794 1.7867e-05
2:32953597 C T 0.060479 3.3762e-06
2:32954278 T C 0.061795 2.9558e-05
2:32959024 C T 1.045313 4.6177e-06
2:32959483 C G 0.056219 2.5316e-05
2:32961858 G A 0.223385 5.7252e-06
2:32974835 G A 0.105167 -1.6717e-06
2:32975259 A G 0.120401 9.4509e-06
2:32977563 T C 0.402852 -2.3364e-05
2:32981379 T C 0.210449 1.6555e-05
2:32982430 C T 0.048247 1.6074e-05
2:32983480 A G 0.154311 -4.4942e-06
2:32985309 A G 0.028830 -1.6998e-06
2:32985666 A G 1.523552 5.1863e-06
2:32991298 C T 0.157218 -5.0689e-06
2:32996139 C T 0.024921 -2.0459e-05
2:33006567 C T 1.955119 -7.1338e-06
2:33008236 C T 0.194327 2.3914e-05
2:33017179 G A 0.095056 1.5068e-06
2:33026263 A G 0.029232 2.0385e-05
2:33028576 G A 1.177012 2.0912e-06
2:33031358 G A 0.960011 -1.2502e-05
2:33042728 T C 0.056070 1.1380e-05
2:33045155 G T 0.134262 6.4626e-06
2:33046342 C A 0.029143 1.9940e-05
2:33049557 C T 0.038377 -3.5024e-05
2:33058920 G A 0.055825 -7.2185e-06
2:33060796 A G 0.206046 2.2995e-07
2:33062281 T C 0.842925 1.5778e-05
2:33067602 G A 0.027392 1.5303e-05
2:33072056 T C 0.440481 -8.2775e-06
2:33079267 T C 0.060649 -1.6000e-05
2:33081426 A G 0.250890 2.1757e-05
2:33089087 C T 1.954997 -3.9653e-06
2:33107272 T C 0.200110 1.7563e-05
2:33108011 A C 0.777332 2.4853e-05
2:33114679 G T 0.124328 1.5686e-05
2:33117724 G T 0.387196 2.4051e-05
2:33121055 A G 0.063091 1.1851e-05
2:33121504 G A 0.231542 -1.1008e-05
2:33126668 A G 0.121445 1.4781e-05
2:33127080 C T 0.234418 -3.5735e-06
2:33127490 G A 0.075479 -2.6472e-05
2:33133316 G T 0.416845 3.4419e-06
2:33134156 A G 0.203197 3.0391e-05
2:33134320 G A 0.130376 -1.8502e-05
2:33135427 G A 0.570290 -3.0101e-08
2:33150469 T C 0.066218 -7.0672e-07
2:33152042 C T 1.072838 -3.1553e-05
2:33152078 C T 0.253555 1.2381e-05
2:33158912 C T 1.305386 7.4578e-06
2:33165495 G C 0.144686 -1.2013e-05
2:33173703 A G 0.519744 2.9067e-05
2:33177259 C T 0.083867 2.2952e-05
2:33179432 C T 1.011138 5.5177e-06
2:33183606 T C 1.594904 1.1213e-06
2:33185110 G A 0.084234 5.8696e-06
2:33186622 A C 0.038044 -1.3960e-05
2:33187653 C A 0.040006 -8.4016e-06
2:33203930 C T 0.037962 -1.3746e-05
2:33209324 C T 0.647710 3.6762e-05
2:33210392 T C 0.021619 1.3001e-05
2:33219287 G A 0.156303 -5.8734e-06
2:33231051 G A 0.816559 2.7577e-05
2:33232410 A G 0.026274 -1.2391e-05
2:33239246 T C 0.575651 -1.4519e-05
2:33244193 C T 0.045843 -1.0299e-05
2:33245903 C T 0.136414 -1.1421e-05
2:33246146 A G 0.084023 1.2829e-06
2:33247195 T C 0.072709 -2.3433e-05
2:33247564 A G 0.025835 -1.0514e-05
2:33249025 T G 0.162552 -5.8150e-06
2:33249668 A C 0.021898 2.8815e-06
2:33254265 T C 0.298899 1.0280e-05
2:33255347 G C 0.061676 -4.3321e-06
2:33264581 T C 0.275063 -3.1206e-06
2:33267614 C T 0.289063 -1.7693e-05
2:33267863 C T 0.253963 -2.6399e-05
2:33284138 A G 0.029708 -1.1284e-05
2:33284610 C T 0.041753 1.1527e-05
2:33288335 T C 0.300728 1.3103e-05
2:33292628 G A 0.962898 3.2750e-05
2:33301979 C T 1.712307 2.7992e-05
2:33302044 A G 0.059609 6.3403e-06
2:33307894 T C 0.141031 -1.9441e-05
2:33314797 G C 0.028062 -1.6330e-05
2:33316476 T C 1.314453 2.3318e-05
2:33322587 T C 1.478719 1.3538e-05
2:33326484 G A 0.242591 -9.6601e-06
2:33334699 G T 0.296512 7.7546e-06
2:33335120 A G 0.405011 2.3589e-05
2:33335818 T C 0.056723 1.9278e-05
2:33335847 T C 0.841058 5.2766e-05
2:33338110 C T 0.395461 -1.4452e-05
2:33342861 C T 0.131628 3.5572e-05
2:33343836 G C 0.455114 -3.6915e-05
2:33346387 G T 0.173428 -8.5132e-06
2:33346499 G T 0.729180 1.3638e-05
2:33358131 G A 1.889326 -4.4268e-05
2:33359565 A G 0.142133 7.3660e-06
2:33360556 A G 0.239273 2.7453e-05
2:33361425 G A 1.416145 -1.0406e-05
2:33362643 G T 1.013270 3.1433e-05
2:33363359 G A 0.366905 -4.2197e-05
2:33364959 A G 0.106193 -1.5196e-05
2:33365365 A G 0.118525 -2.5801e-05
2:33367948 A G 1.638864 -5.0767e-06
2:33369552 G A 0.051966 -2.3229e-05
2:33370532 G A 0.069078 -1.3165e-05
2:33372813 T C 0.077424 1.7235e-05
2:33380895 C G 1.108978 -4.3965e-05
2:33381113 C T 0.023513 -2.7201e-06
2:33381467 T C 0.616731 -2.1737e-05
2:33383989 G T 0.065579 -8.3292e-06
2:33386248 G A 0.050447 -1.6199e-05
2:33401632 T C 1.113840 -4.4705e-05
2:33402403 G C 0.023908 1.1631e-05
2:33405813 A G 0.055186 -1.4369e-05
2:33411803 G A 0.046612 8.2814e-06
2:33417251 C A 0.100900 -1.9768e-05
2:33418568 G A 0.065970 9.4762e-06
2:33418586 G C 0.347900 -2.1292e-06
2:33422579 G T 0.039771 -7.6054e-06
2:33429436 A G 0.054023 -1.2700e-05
2:33434833 G A 0.029130 3.9169e-07
2:33444403 T C 0.021419 -4.2206e-06
2:33444593 A G 1.950301 -1.4324e-05
2:33445151 G A 0.053792 -1.0753e-05
2:33459306 G A 0.089970 2.4787e-05
2:33462099 A G 0.042032 1.3783e-05
2:33465189 C A 0.028939 1.5314e-05
2:33467069 T C 0.380869 -1.0117e-05
2:33474465 T C 0.049705 -1.9172e-05
2:33476088 A G 0.060381 -1.4871e-05
2:33477964 T C 0.505013 1.7377e-05
2:33485761 G A 0.079648 -2.3587e-05
2:33488245 C T 0.049022 4.0155e-06
2:33505139 A C 0.049722 -1.8189e-05
2:33515171 C T 0.080906 -3.0530e-05
2:33518899 C A 0.059833 -7.6066e-06
2:33525407 G A 0.631643 6.9760e-06
2:33527299 A G 1.040720 -2.4401e-05
2:33529210 G T 0.049869 -1.6070e-05
2:33532296 G T 1.672706 -1.8889e-05
2:33532820 A G 1.607830 -1.9221e-05
2:33536151 G A 0.671764 -5.4693e-06
2:33539039 C T 0.853012 -3.8487e-05
2:33541702 G A 1.580173 -1.4576e-05
2:33546609 G A 1.521271 -1.6262e-05
2:33554151 G A 1.058943 -1.9423e-05
2:33554191 T G 0.112024 2.2178e-05
2:33561097 G A 0.101876 6.8992e-07
2:33561356 A G 0.022391 2.1264e-05
2:33567971 T C 0.021137 2.6656e-05
2:33570632 T C 0.039771 6.8973e-06
2:33580769 T C 0.036718 -6.3506e-06
2:33580954 A G 0.058117 6.9604e-06
2:33582372 C T 0.335070 1.8939e-05
2:33585135 C T 0.299613 2.7290e-06
2:33590861 C A 0.191033 -1.3688e-05
2:33591094 A C 0.098996 -9.0086e-06
2:33602571 G A 0.235778 1.0348e-05
2:33604056 A G 0.155345 -2.1395e-05
2:33606078 C T 0.726158 1.6575e-05
2:33607071 A G 1.586762 1.1968e-05
2:33612842 A G 0.597498 -1.4631e-06
2:33616778 C T 0.370649 7.1066e-06
2:33620353 C T 0.265400 3.3410e-05
2:33621689 G T 0.274825 -6.7488e-06
2:33621869 T G 0.041162 -5.7287e-06
2:33623195 G A 0.035419 1.8440e-06
2:33623387 G A 1.554052 2.5188e-05
2:33623851 G A 0.142385 4.6136e-06
2:33625648 G C 0.029106 -1.9774e-05
2:33625769 A G 0.145121 3.5799e-05
2:33628474 T C 0.146770 4.3071e-05
2:33629137 T C 1.547334 3.2451e-05
2:33630687 G C 0.033757 1.1928e-05
2:33631442 G T 1.473755 3.4467e-05
2:33631475 G A 0.130747 -1.4021e-06
2:33631929 T C 0.117913 -1.4362e-05
2:33637399 G A 0.114877 1.4180e-05
2:33644516 G C 0.073861 9.3981e-06
2:33646246 G A 0.129499 -1.1844e-05
2:33648674 C T 0.692741 1.4603e-05
2:33653542 G A 1.030238 -1.1589e-06
2:33653978 G A 0.940806 1.1109e-05
2:33655300 T C 1.102202 -2.0519e-05
2:33655482 T C 0.074799 -6.3048e-06
2:33656034 C T 0.403093 3.3015e-05
2:33656223 C T 0.084601 8.3527e-06
2:33657081 A G 0.281131 -3.6987e-05
2:33657519 T A 0.065912 -3.0063e-05
2:33664350 T C 0.223351 2.5161e-06
2:33665675 G C 0.265625 -2.1393e-06
2:33667872 A G 0.034896 -2.6572e-05
2:33668178 C T 0.441569 -6.0868e-06
2:33672956 T C 0.057324 1.0480e-05
2:33674384 T C 0.183866 1.4697e-05
2:33677083 T C 0.079308 -3.0275e-06
2:33678924 G A 0.905488 7.2483e-06
2:33682603 G T 0.340315 5.8025e-05
2:33682858 C T 1.951485 3.7398e-05
2:33683827 C G 0.033366 -2.6829e-06
2:33686720 C G 1.590614 3.3606e-05
2:33686901 T G 0.223858 -3.0242e-05
2:33688129 T C 0.226330 5.2548e-05
2:33694177 C G 0.238277 1.1640e-05
2:33694503 C T 1.169563 1.4232e-05
2:33694857 G T 0.430744 -1.0071e-05
2:33700936 G C 0.258023 -1.0629e-05
2:33701890 C T 0.142939 -3.8734e-06
2:33702486 G C 0.386519 1.0770e-05
2:33702679 T G 1.081467 1.3909e-05
2:33703788 T C 0.360640 8.6395e-06
2:33704123 G A 0.276572 1.3359e-05
2:33704785 A C 0.388875 -4.8407e-06
2:33707486 G A 0.155219 3.4995e-06
2:33708414 C T 0.238239 -2.7514e-05
2:33713527 A G 0.075772 -1.6923e-05
2:33718749 A G 0.090731 -1.7527e-05
2:33721496 G A 0.345031 -3.3736e-06
2:33723194 C T 0.057358 1.6260e-05
2:33723257 A G 0.023765 -8.6818e-06
2:33723691 G C 0.163858 -8.9185e-06
2:33724929 A G 0.143510 2.1258e-05
2:33725097 G A 0.666794 -4.9625e-06
2:33732532 A G 0.054911 7.7395e-07
2:33733109 T C 0.042494 -7.9689e-06
2:33733719 G C 1.199522 2.1762e-06
2:33734126 G T 0.436296 -1.2417e-05
2:33735391 T C 0.113568 3.5651e-05
2:33736857 A G 1.944668 1.6660e-06
2:33739297 G T 0.313362 3.2882e-06
2:33740729 C T 0.273281 1.2267e-05
2:33742284 A G 1.512802 -9.1691e-06
2:33745336 C T 1.563538 -1.1789e-05
2:33748025 C T 0.190597 1.7088e-05
2:33756750 C T 0.109219 2.4348e-05
2:33757554 A C 0.975735 1.9937e-06
2:33761010 C T 0.335053 -1.3412e-05
2:33761011 T C 1.477794 -5.8960e-06
2:33764176 G A 0.085047 -4.1677e-05
2:33764501 C T 0.859944 -1.5268e-05
2:33770403 A G 0.357610 -1.2286e-05
2:33784371 A G 0.188758 3.5037e-06
2:33784500 A G 0.748114 -2.9528e-05
2:33784696 A G 0.107033 1.8908e-05
2:33786512 A C 0.297352 1.8057e-05
2:33790330 G A 0.317156 -1.0401e-05
2:33790761 A G 0.071471 1.1921e-05
2:33798742 G A 0.077339 -1.0069e-05
2:33809294 G A 1.526442 -2.2320e-06
2:33810638 C T 0.032642 2.3686e-06
2:33825109 A G 0.022816 -1.0024e-05
2:33827075 T C 0.021670 -2.9340e-07
2:33833262 T C 0.033118 -7.3007e-06
2:33836922 C A 0.226629 -4.4437e-05
2:33837413 A G 0.099101 -3.1316e-08
2:33843603 A G 0.059116 -1.3977e-05
2:33850382 A G 0.422683 -2.5324e-05
2:33856038 G A 0.078675 7.5724e-07
2:33861292 T G 0.109790 5.6221e-06
2:33863202 C T 1.817035 -3.1812e-05
2:33871170 A G 0.048947 6.2901e-07
2:33893395 T C 0.025339 -1.8148e-05
2:33893582 G A 1.031578 -5.6295e-06
2:33896858 C T 0.090088 -2.0082e-05
2:33903336 G A 0.950444 -4.5275e-06
2:33911707 T G 1.097130 -1.9240e-05
2:33919221 A C 0.158503 3.5518e-05
2:33924077 T C 0.082507 2.1088e-06
2:33928146 A G 0.193905 -3.9937e-06
2:33932306 T C 1.454580 9.8273e-06
2:33942949 A G 0.231307 1.7211e-05
2:33945186 C T 0.035736 1.2078e-05
2:33946764 A G 0.303455 6.1677e-06
2:33947470 T G 0.929002 -1.6477e-05
2:33948470 A G 1.334158 1.0266e-05
2:33951749 G A 0.090874 3.8148e-05
2:33952413 C T 1.547837 1.3356e-05
2:33952456 G C 1.977643 1.4070e-05
2:33952770 T G 0.027545 1.6497e-06
2:33954745 G A 1.573676 1.4328e-05
2:33955585 G A 0.079335 2.9663e-06
2:33955712 A C 0.121680 -1.5629e-06
2:33958134 C T 1.884420 -1.0983e-05
2:33963371 A G 0.045894 -3.6506e-06
2:33969731 A C 0.452788 -1.3702e-05
2:33971813 A G 1.292099 -3.3968e-05
2:33975613 T C 0.056386 -3.6056e-06
2:33981501 G A 0.791448 -3.4673e-06
2:33990056 T G 0.109787 1.5235e-05
2:33991433 A G 0.170885 -1.1809e-05
2:33995263 G A 0.511272 -9.3241e-06
2:33997445 T C 0.213998 -1.7025e-05
2:34001923 G C 0.041974 -6.1195e-05
2:34002960 A G 0.038350 -1.0038e-05
2:34003931 T C 0.037459 -7.7096e-06
2:34008988 G A 1.284079 2.5774e-06
2:34009261 G A 0.032608 3.6759e-06
2:34010348 T C 0.043616 -4.7673e-06
2:34013466 C T 0.211064 -1.3158e-05
2:34014829 G A 0.574910 2.3070e-05
2:34017917 G C 1.474078 -3.6240e-05
2:34018637 T G 0.053870 6.5866e-06
2:34018900 T C 0.103807 -7.8811e-07
2:34021605 G A 0.830730 -1.2875e-05
2:34022539 C T 0.047346 2.9910e-05
2:34022991 T C 0.022942 -2.5042e-06
2:34023174 A G 0.087008 6.4740e-06
2:34024824 T C 1.673389 -6.4998e-06
2:34026344 T G 1.484091 8.4170e-06
2:34027473 C A 0.397052 -1.8206e-05
2:34027702 G A 0.048985 -2.2806e-05
2:34027851 C G 0.037609 -1.5700e-05
2:34028090 C T 0.108767 1.2452e-05
2:34029557 A G 0.048043 1.2060e-05
2:34035021 G A 0.374110 -6.8942e-06
2:34035104 C G 0.224698 1.6408e-06
2:34036427 A G 1.399829 -3.6029e-06
2:34036680 T G 0.090445 1.4603e-05
2:34036757 A C 0.185552 -7.7282e-07
2:34039483 G A 1.006215 -1.4182e-05
2:34042279 T C 0.088263 -8.1864e-05
2:34044433 A G 1.352912 -2.4198e-05
2:34046721 G A 0.076272 6.1854e-06
2:34054895 G A 0.037408 -1.4189e-05
2:34057225 T G 0.147957 -3.1403e-05
2:34058322 G C 0.081433 -7.0701e-06
2:34061344 C T 0.526789 2.0345e-05
2:34072157 T C 1.862307 1.4563e-06
2:34072776 A G 0.126263 -1.3488e-07
2:34076568 G A 0.081443 -1.6484e-05
2:34079522 T G 0.020382 1.2998e-05
2:34080699 A G 0.223158 -1.5829e-06
2:34099602 T G 0.235407 7.5781e-06
2:34105029 A G 0.050447 3.1242e-05
2:34108876 G C 1.712287 -4.3590e-06
2:34108879 T C 0.073355 -7.5006e-07
2:34109664 G T 0.934145 -3.1564e-05
2:34119632 G A 1.718573 7.2963e-07
2:34121192 A G 0.230559 6.6635e-06
2:34134854 A G 0.986506 -2.0425e-05
2:34136723 C T 1.956560 5.0799e-06
2:34145592 A G 0.892671 2.0442e-05
2:34151261 T C 0.888901 1.7628e-05
2:34153726 T C 1.943512 1.0328e-05
2:34154737 C T 0.059092 -1.1794e-05
2:34168916 A G 0.223202 -1.9529e-05
2:34175223 T C 1.134001 7.5406e-05
2:34185155 T C 1.070179 3.8306e-05
2:34186703 C T 0.405609 -9.2808e-06
2:34193521 A G 0.061870 -1.2798e-05
2:34193765 G A 0.391034 -4.1375e-06
2:34196626 T C 1.122302 3.7374e-05
2:34198138 A G 0.024737 -5.1075e-06
2:34202811 T C 0.066038 -1.0706e-05
2:34204879 G A 0.091870 -8.6807e-06
2:34206433 A C 0.101576 9.0947e-06
2:34211405 G A 1.440930 4.7821e-05
2:34211412 G A 0.064253 -1.4018e-05
2:34223485 G C 0.099013 -7.7020e-06
2:34230442 T C 1.412647 5.4473e-05
2:34232185 G T 0.102185 3.6735e-05
2:34232616 T C 0.355213 -2.8300e-05
2:34236374 A G 0.375306 -1.0724e-05
2:34238100 A G 1.137526 4.3949e-05
2:34247570 G A 0.614144 -4.9043e-06
2:34251640 A G 0.035341 8.0182e-06
2:34256174 A C 1.673930 -1.7826e-05
2:34257592 G A 0.197312 2.6096e-06
2:34259227 A C 0.069217 5.9647e-06
2:34259793 C A 0.033760 1.3943e-05
2:34260993 A G 0.024316 3.4509e-05
2:34261098 T C 0.794219 -1.7910e-05
2:34270971 C A 0.198363 1.4980e-06
2:34272597 C A 0.610975 -3.0872e-06
2:34275666 G A 0.042661 -1.1657e-06
2:34277073 A G 0.048349 -1.4518e-05
2:34282078 A C 0.536200 -2.5860e-05
2:34282796 G A 0.308143 -1.1832e-05
2:34285194 A T 0.737530 -9.8505e-06
2:34287639 T C 0.562575 2.7731e-06
2:34290662 C T 0.831824 -2.4221e-05
2:34299553 G C 0.394172 9.7293e-06
2:34302674 C T 0.032499 -9.0747e-06
2:34302743 A G 0.586058 -1.2127e-05
2:34304529 G C 0.062451 -2.9435e-06
2:34305257 A G 0.697657 -1.2468e-05
2:34305791 G A 0.167669 -2.2441e-05
2:34308757 G A 0.040308 -1.8007e-06
2:34318402 C T 0.156249 -6.9700e-06
2:34324177 C T 0.092615 -2.2452e-06
2:34326084 C T 0.215800 3.4233e-05
2:34329367 T G 1.273550 -2.6576e-06
2:34331302 A C 0.132409 4.5047e-05
2:34333923 A G 0.075238 -4.0222e-06
2:34334444 G A 0.073956 -5.2996e-06
2:34337909 T C 0.091408 -9.0934e-06
2:34347980 T C 0.574366 -2.4642e-06
2:34350634 G A 0.054428 -1.3761e-05
2:34355651 A C 1.257666 1.5241e-05
2:34369975 T G 0.765956 -2.0805e-05
2:34370551 C A 0.281913 5.6873e-07
2:34375662 T C 0.030371 4.4545e-06
2:34378742 T C 0.052276 -1.3489e-05
2:34379845 A C 0.323422 1.6323e-05
2:34382848 T C 0.213318 -2.3667e-05
2:34390007 T C 0.023741 -1.2288e-05
2:34398528 T G 0.264853 1.5790e-05
2:34406605 T C 0.024081 -1.5728e-05
2:34416491 C T 0.028256 -1.3622e-06
2:34418095 C G 0.311084 1.9699e-05
2:34422176 A G 0.125875 -1.1539e-05
2:34425231 T C 0.039006 -6.4561e-06
2:34428148 A G 0.099560 -4.4272e-06
2:34428500 G T 1.593759 -9.1725e-06
2:34430530 G A 0.125671 -7.0671e-06
2:34440901 G A 0.132953 -3.3336e-06
2:34441598 T G 0.385873 6.6535e-06
2:34442224 G A 0.101461 5.7766e-07
2:34445529 G A 0.044085 -2.3625e-06
2:34446949 G A 0.292181 2.1327e-05
2:34452233 T C 0.060360 -3.8149e-06
2:34455103 C T 0.972999 -1.4091e-05
2:34458385 T C 0.075857 8.5503e-06
2:34465315 A G 0.057192 -8.5006e-06
2:34466606 C T 0.030989 7.7709e-07
2:34480075 T G 1.450531 -5.8206e-06
2:34488716 A G 1.131709 -2.6662e-05
2:34496421 T C 0.127147 -1.4353e-05
2:34497609 T C 0.103521 7.0120e-07
2:34498096 G A 0.067055 -2.4499e-05
2:34499908 C A 0.058562 -1.5274e-05
2:34502050 C A 0.025206 1.7888e-06
2:34502206 C T 0.165252 1.4973e-05
2:34503205 G A 0.031163 7.8716e-06
2:34506300 A G 0.037051 -2.0790e-05
2:34507719 T C 0.199770 1.7084e-05
2:34508787 G A 0.075972 1.1476e-05
2:34511829 C T 0.109365 -7.6500e-06
2:34513903 G A 0.027066 1.6639e-06
2:34520577 T C 0.049760 -4.6615e-06
2:34523269 G T 0.756396 1.4556e-05
2:34527724 C T 0.082405 -1.3431e-05
2:34530977 C A 0.092737 -6.6570e-06
2:34535587 T G 0.087120 1.4768e-05
2:34539720 C T 0.098914 -4.2969e-06
2:34540905 T C 0.445700 -1.7200e-06
2:34543813 A G 0.670431 3.5810e-06
2:34552608 A C 0.199794 -3.2675e-06
2:34561487 C T 0.044453 -2.0691e-05
2:34563754 C T 0.447978 2.5286e-07
2:34567778 T C 0.067398 -9.7554e-06
2:34574887 A G 0.071240 1.6863e-05
2:34579462 C T 0.047472 -1.5428e-05
2:34585591 T C 0.075299 6.8755e-06
2:34591020 A G 0.155586 -2.5721e-05
2:34591816 A G 0.022633 1.5835e-06
2:34594731 C T 0.252019 2.8663e-05
2:34599529 A G 0.354778 1.6357e-06
2:34608896 A G 0.228461 2.5351e-05
2:34610264 A G 0.541874 3.7547e-05
2:34620392 C A 0.048560 -3.7906e-05
2:34625180 G A 0.199005 1.6639e-05
2:34625191 C T 1.691249 2.3947e-05
2:34629263 C T 0.510320 8.3550e-07
2:34631032 G C 1.286959 1.2737e-05
2:34640918 A C 0.151228 2.0441e-07
2:34645975 C T 0.189792 -1.0395e-05
2:34647311 T A 0.086712 7.5761e-06
2:34650875 T G 1.069370 1.8995e-06
2:34656601 A G 0.067480 8.5248e-06
2:34658163 A C 0.617452 2.1062e-05
2:34665412 G A 0.188235 1.8669e-05
2:34665665 G C 0.088902 1.8152e-05
2:34676464 C T 0.021857 7.6198e-06
2:34679626 A G 0.727375 -2.0514e-05
2:34740444 A G 0.058164 -1.3522e-05
2:34741854 A G 0.745809 -2.1988e-05
2:34743595 T C 0.040703 7.8781e-06
2:34749296 C T 0.151279 -2.1971e-06
2:34754500 C G 0.071893 -1.0485e-05
2:34759914 G A 0.858799 -2.8526e-05
2:34760025 G A 0.634930 1.2829e-05
2:34760320 G T 0.693231 2.1618e-05
2:34760573 G A 0.649580 1.0911e-05
2:34760954 A G 0.054836 3.3463e-05
2:34764609 A T 0.025050 4.7067e-05
2:34776610 A G 1.571378 -1.0228e-05
2:34778477 C T 0.106880 -5.7262e-07
2:34787577 A G 0.061078 7.9234e-06
2:34790535 A G 1.554650 -1.6541e-05
2:34791808 A G 0.042821 -2.0697e-06
2:34796176 C T 1.464038 -6.2631e-06
2:34802876 A G 0.041865 4.3633e-06
2:34803145 G A 0.076765 2.2665e-05
2:34812198 A G 0.054214 1.5551e-06
2:34814296 A G 1.753305 -1.1636e-05
2:34821607 G A 0.875104 1.8755e-05
2:34824795 T C 0.053421 4.8990e-06
2:34840128 A C 0.032292 2.1746e-05
2:34845441 A G 0.103242 6.3506e-06
2:34845845 C A 0.132273 5.0267e-06
2:34848532 C T 0.048447 6.2341e-06
2:34849576 T C 0.026165 8.1863e-07
2:34855670 C G 0.039394 -9.7828e-06
2:34857614 C T 1.970109 -5.1574e-07
2:34859824 A G 0.246113 7.9532e-07
2:34868092 G A 0.532232 -1.0382e-05
2:34870277 G A 0.589645 3.6770e-06
2:34888796 T C 0.116192 -1.5745e-05
2:34889395 A C 0.511483 3.8665e-05
2:34892862 C G 0.025832 7.8284e-06
2:34893265 G A 0.222117 1.3320e-05
2:34901935 C T 0.592208 -4.7405e-05
2:34902064 G A 0.030700 7.3074e-06
2:34904117 G A 0.461026 -2.6327e-05
2:34906302 A G 0.396297 3.5372e-05
2:34906388 C T 0.417814 -1.4818e-05
2:34907538 T C 0.058596 -1.0083e-06
2:34909122 A G 0.029055 9.4754e-06
2:34909435 T C 0.079896 -6.6804e-07
2:34912486 T C 0.056039 -3.7798e-06
2:34914569 C T 0.222797 1.9976e-05
2:34923003 C T 0.445659 -2.3422e-05
2:34928080 T C 1.338089 3.3317e-05
2:34943518 T C 0.741443 3.3524e-05
2:34944577 A C 0.028980 -2.1961e-05
2:34948247 G A 0.083442 -1.7568e-05
2:34948838 C T 0.720858 1.7252e-05
2:34950628 C T 1.907018 1.9523e-05
2:34953990 T C 0.500930 4.5669e-05
2:34961108 T C 0.025641 -2.4162e-06
2:34968861 A G 1.905876 1.5484e-05
2:34977980 A G 0.121272 -1.4551e-05
2:34978939 C T 0.359966 3.5650e-05
2:34983529 T C 0.239721 -2.9526e-05
2:34995198 C T 0.189102 -2.2141e-05
2:35000672 T C 0.898281 4.1862e-05
2:35000747 A G 0.092757 8.1417e-06
2:35008553 G C 0.026009 5.1204e-06
2:35008602 T C 0.026005 -1.6784e-05
2:35008865 G A 0.624877 4.2507e-07
2:35010924 A G 0.089453 1.3418e-05
2:35013569 T C 0.114040 6.1089e-05
2:35022564 G A 0.098772 -2.4432e-05
2:35022619 C T 0.286370 6.8211e-05
2:35043044 A G 0.033692 -3.4646e-05
2:35050992 A G 1.004862 4.0974e-05
2:35052833 A G 0.076404 -1.0148e-05
2:35057517 T C 0.027811 5.3561e-06
2:35058128 G A 0.036653 -1.0212e-05
2:35058421 C A 0.294448 -2.5342e-05
2:35062099 G A 0.728861 4.8501e-07
2:35074033 C T 0.137662 -1.9379e-05
2:35079881 G C 0.071678 -7.4080e-06
2:35092762 T C 0.970779 2.3452e-05
2:35093293 G T 0.228145 -2.9380e-05
2:35097701 C T 0.227397 -3.9317e-05
2:35098083 T C 0.026614 1.2937e-05
2:35107613 G A 0.035719 -1.2438e-05
2:35113381 T G 0.043035 -4.3585e-06
2:35115848 A G 0.805778 1.4653e-04
2:35119808 C T 0.027515 1.2070e-05
2:35123183 T C 0.530634 4.5096e-05
2:35125795 G A 0.379359 4.0384e-06
2:35129805 A C 0.479688 3.9983e-05
2:35129835 G A 1.130166 1.2162e-04
2:35129873 C A 0.314892 -4.5908e-07
2:35130065 G T 0.821717 -7.3634e-05
2:35137236 T G 0.413680 -1.9265e-05
2:35139451 C T 0.052684 7.4048e-06
2:35140625 A G 1.771345 -6.4647e-06
2:35141544 C T 1.652695 -3.4321e-07
2:35155265 T C 0.055859 2.3626e-05
2:35158386 C A 0.388715 3.6362e-05
2:35161415 A G 0.055832 2.3228e-05
2:35162285 T C 0.038857 1.2489e-06
2:35165846 C A 0.041291 3.2259e-05
2:35191405 A G 0.051460 3.6269e-06
2:35195262 C T 0.420646 -3.7279e-05
2:35197582 C G 0.540766 4.6709e-06
2:35216298 A G 0.059762 -1.8941e-05
2:35219941 C T 0.555007 1.0925e-05
2:35251109 A G 0.057532 -1.1658e-05
2:35261133 G T 0.117811 4.8842e-05
2:35262834 G A 0.191543 2.6222e-05
2:35263096 A G 0.025308 -8.1656e-06
2:35277446 A C 0.075211 -2.3065e-05
2:35280947 A G 0.116825 4.9660e-06
2:35291900 A G 1.207542 -2.2691e-05
2:35291945 A G 0.054390 -2.5407e-05
2:35302577 G T 0.062441 7.5418e-06
2:35305135 A G 0.454954 1.4245e-05
2:35310164 A G 0.150735 5.6328e-06
2:35321680 T C 0.039356 -2.8688e-06
2:35322777 T C 0.023411 1.6341e-05
2:35322877 A G 0.039265 -3.6593e-06
2:35329317 A G 0.231518 2.1425e-05
2:35331844 A C 0.104701 -4.6871e-06
2:35340725 T C 0.025278 -1.3976e-05
2:35346486 T C 0.129462 -2.7681e-05
2:35348891 G A 0.094988 -5.0880e-06
2:35359141 C T 1.152642 -4.8476e-06
2:35368833 C T 0.063424 2.8358e-05
2:35379755 G A 0.102409 7.2846e-07
2:35405772 C T 0.055142 3.4147e-06
2:35415696 C G 0.148548 2.4902e-05
2:35423079 A G 0.076799 -1.9722e-05
2:35442725 A G 0.446349 1.5360e-05
2:35447837 C T 1.120714 -1.4496e-05
2:35448384 C T 0.328994 3.2935e-06
2:35454521 G A 0.161080 3.6252e-05
2:35456561 T A 0.135354 3.9032e-06
2:35457510 C A 0.142330 -6.5045e-06
2:35469467 G A 0.081317 -3.7094e-06
2:35477585 A G 1.865534 -4.6143e-06
2:35477667 C T 0.231460 -2.1813e-05
2:35477862 A G 0.046309 4.3266e-06
2:35490489 A C 0.051671 -1.6192e-05
2:35490883 T C 0.065110 2.2301e-05
2:35507774 C A 0.128286 -1.7161e-05
2:35520245 G A 0.079100 9.6054e-06
2:35520251 T G 0.100155 -2.1806e-05
2:35526918 T C 0.092870 -1.2613e-05
2:35535967 C T 0.274308 -2.2814e-05
2:35543362 T C 1.415887 -1.3654e-05
2:35562853 A C 0.091666 2.2316e-06
2:35581997 A G 0.965063 1.5847e-05
2:35585970 A G 0.128177 9.6428e-07
2:35594211 G C 0.047499 5.0219e-06
2:35595428 G C 0.961874 1.5890e-05
2:35613178 G A 0.304141 -2.0600e-06
2:35614444 C T 0.193742 1.9375e-05
2:35616425 C T 0.074096 1.8292e-05
2:35616587 A G 0.025267 7.3318e-06
2:35620413 T C 1.247099 8.4491e-07
2:35629536 C T 0.625102 -3.3089e-05
2:35634345 C T 0.052605 -3.1060e-06
2:35635545 G T 0.265009 3.9219e-05
2:35636352 C T 0.038554 -6.3244e-06
2:35636612 A G 0.056165 -1.0651e-05
2:35644506 G A 0.530257 -7.3889e-06
2:35648396 A G 0.296930 1.3373e-06
2:35651789 A G 0.034049 -2.2941e-06
2:35652916 A G 0.229559 -1.1181e-05
2:35653758 T G 0.048393 -2.9871e-05
2:35659948 C T 1.301051 -5.3007e-06
2:35661701 G T 0.321470 -8.8223e-07
2:35668276 C T 1.305039 -3.6642e-06
2:35671094 C T 0.194477 -1.3094e-05
2:35672142 C T 0.032234 -1.2916e-05
2:35674924 A G 0.696097 -1.2721e-06
2:35677232 A C 0.192637 -1.0482e-05
2:35677712 G A 0.075595 1.3834e-05
2:35679283 G A 0.042906 -4.5286e-06
2:35684251 A C 0.235863 4.8593e-05
2:35684869 G A 0.400023 -5.2145e-05
2:35685826 T G 0.047502 -1.7016e-06
2:35687434 A G 0.125113 2.4660e-05
2:35693508 G C 0.240007 -2.4556e-05
2:35696612 T C 1.967416 1.1841e-05
2:35717726 T C 0.360657 -3.0228e-05
2:35719429 T C 0.232368 3.5491e-05
2:35720336 A G 0.047023 -1.6560e-05
2:35720978 A C 0.030462 1.5539e-05
2:35726380 A G 0.576035 2.8621e-05
2:35730351 G A 0.049556 -1.6414e-05
2:35733939 G A 0.206903 -1.4549e-05
2:35740880 C A 0.130332 -1.9145e-05
2:35744382 T C 0.566118 2.0463e-05
2:35754640 T C 0.141065 2.1240e-05
2:35760134 A G 0.024917 2.1636e-05
2:35763821 C T 0.049454 9.9981e-06
2:35767025 G A 0.255310 -6.8920e-06
2:35770653 A G 0.045860 -1.1868e-05
2:35773280 C A 0.065481 -1.6547e-05
2:35779465 G C 0.152727 -6.2249e-05
2:35797282 G A 0.109002 1.6089e-05
2:35799117 G A 0.060184 -9.2086e-06
2:35808831 G A 0.247793 -6.3758e-06
2:35811233 C A 0.055981 4.1496e-06
2:35811728 T C 1.204931 -1.2820e-06
2:35815793 C A 0.242261 -2.8660e-06
2:35823824 G A 1.946239 1.8832e-05
2:35829007 C T 0.182553 -5.7718e-06
2:35837163 T C 0.183930 7.0273e-05
2:35846789 G T 0.182230 5.6844e-05
2:35853705 C T 0.389946 7.4123e-06
2:35860431 G T 0.182346 -5.7240e-06
2:35872095 A G 0.312729 -3.3939e-05
2:35877153 G A 0.785165 1.5616e-05
2:35879738 T C 1.843540 1.2202e-05
2:35882165 T C 0.178994 1.7554e-05
2:35884793 G A 0.185341 -7.7720e-06
2:35906362 G T 0.216953 1.1130e-05
2:35910396 A G 0.167642 2.4865e-05
2:35915249 T C 0.041298 -6.2145e-06
2:35915764 G A 0.130305 -5.7115e-06
2:35925244 T C 0.308238 -3.4346e-05
2:35926920 C A 0.060269 5.1165e-05
2:35935294 A G 0.842731 5.2462e-05
2:35938592 C T 0.124352 -1.2683e-05
2:35938871 G T 0.037843 1.3743e-05
2:35946092 C T 1.140141 3.8085e-05
2:35957850 G A 0.230885 -8.5300e-06
2:35969154 T C 0.088004 3.6229e-05
2:35970329 A G 0.845781 -7.3699e-06
2:36010163 T C 0.091190 3.1123e-05
2:36012707 G T 0.194820 5.2427e-05
2:36016335 C G 0.081382 2.0402e-05
2:36020590 T C 0.058627 5.1687e-05
2:36023489 G A 1.939759 -8.7389e-06
2:36028215 C T 0.385428 1.8158e-05
2:36056794 G A 0.475560 2.0295e-05
2:36057529 A G 0.025332 1.8874e-05
2:36064218 C T 0.236597 6.6295e-05
2:36072030 T C 0.404293 -6.1620e-06
2:36077776 A G 0.503068 1.8665e-05
2:36080373 C A 0.180051 -5.6817e-05
2:36083321 A C 0.256343 -9.6037e-06
2:36083476 A G 0.776108 1.3657e-05
2:36084210 C T 0.086774 5.0093e-06
2:36086215 G C 0.117556 -2.0748e-06
2:36089232 T C 0.050334 -1.5448e-05
2:36101244 A G 0.054047 2.6672e-05
2:36109934 G C 0.479596 1.6321e-05
2:36120649 G C 0.105065 1.7987e-05
2:36122249 C T 0.064950 2.6422e-06
2:36122490 T C 0.063277 -1.9222e-05
2:36122946 A G 0.070998 -9.5547e-06
2:36124153 A G 0.039972 3.0354e-05
2:36125664 G T 0.298430 -5.0955e-05
2:36140201 G A 0.096980 -6.8221e-06
2:36140729 T C 0.036698 1.4598e-06
2:36144103 T C 0.088650 -1.4357e-05
2:36146422 A G 0.022660 -1.3493e-06
2:36147480 T C 0.986469 1.9379e-05
2:36156681 G C 0.175754 -2.3732e-05
2:36157168 G A 1.308143 -5.7997e-06
2:36157207 T C 0.798639 7.1603e-06
2:36158568 T C 0.050086 -4.1554e-06
2:36158612 G A 0.035906 -5.2816e-06
2:36163775 G A 0.061353 -1.0454e-05
2:36173163 A G 0.059147 -2.6918e-05
2:36175101 C T 0.062203 -6.1678e-06
2:36176401 T G 0.397504 2.8543e-05
2:36179965 T C 0.115217 -1.4014e-05
2:36183985 T C 0.323772 -3.9949e-06
2:36184211 T C 0.306402 9.2991e-06
2:36190023 C T 0.242469 -3.6746e-06
2:36194350 G A 0.235931 -1.4523e-05
2:36202680 T C 0.022041 8.4757e-06
2:36208523 C G 1.955751 -1.7608e-05
2:36209013 A G 0.135622 5.7416e-06
2:36211464 T C 1.494079 1.0124e-05
2:36230998 A G 0.377679 -1.9137e-05
2:36237877 C T 0.026338 -1.5405e-06
2:36245072 C A 1.414680 -1.0572e-05
2:36246511 C T 0.301146 1.5936e-05
2:36252867 A G 0.735589 -7.3504e-07
2:36254823 C T 0.405493 -1.3026e-05
2:36271568 T C 0.920393 8.7358e-07
2:36276152 G C 0.040335 1.7548e-06
2:36283088 A G 0.151115 1.6288e-05
2:36284734 C T 1.301557 -4.1559e-06
2:36299836 C T 0.026553 4.7307e-07
2:36305239 C T 0.053343 -2.7851e-06
2:36308336 T G 0.031748 -1.0522e-05
2:36310458 C T 0.151897 -5.7121e-06
2:36324545 T C 0.164062 -6.6764e-06
2:36331157 A G 1.716666 2.0876e-05
2:36336594 T C 0.021704 1.3539e-05
2:36346926 C A 0.110246 -1.3517e-05
2:36354424 C T 0.147447 -9.8749e-06
2:36359365 A G 0.154461 -6.9457e-06
2:36365019 C T 1.454186 2.3048e-06
2:36367563 G A 0.290386 -7.6081e-06
2:36371631 G A 0.031513 1.1051e-05
2:36379483 G A 0.048118 -7.3887e-06
2:36383168 T C 0.150656 3.0371e-05
2:36383466 A G 0.105354 2.2827e-05
2:36388999 C T 0.023748 3.0334e-06
2:36389036 C A 1.088406 1.4065e-05
2:36393290 C A 0.043072 2.8594e-06
2:36394000 T C 0.300684 -8.7935e-06
2:36394295 C G 0.028317 8.4488e-06
2:36397485 C G 0.050219 5.0521e-06
2:36398444 A C 0.038799 -4.6895e-06
2:36402972 C T 0.047975 -1.7274e-05
2:36405233 T C 0.095433 -1.2301e-06
2:36421101 A C 1.067741 -9.1644e-06
2:36421823 C G 0.146141 2.8811e-05
2:36423693 A G 0.357026 -2.1718e-05
2:36425307 C G 1.530862 -1.3116e-06
2:36426973 A G 0.062798 2.1584e-05
2:36439288 G A 0.547684 2.7137e-06
2:36441342 G A 0.044803 9.4109e-06
2:36441764 G A 1.543785 -6.7051e-06
2:36447575 A G 0.039319 -2.8420e-06
2:36448434 A C 0.043732 2.7045e-05
2:36449208 C A 0.044844 2.2231e-05
2:36466106 A G 0.141280 2.1099e-05
2:36466229 T C 0.238110 -1.1468e-05
2:36467448 T A 0.407894 -3.2876e-05
2:36468397 C A 0.046088 2.0540e-05
2:36479206 C T 0.050821 -3.5026e-05
2:36480049 G T 0.404045 -5.1627e-07
2:36483777 A C 0.073610 7.9743e-06
2:36499133 A G 0.150024 1.7984e-05
2:36505165 C A 1.393971 1.8990e-05
2:36511050 G A 0.028610 -1.0345e-05
2:36513013 A G 0.230239 4.7994e-07
2:36520712 A G 0.089007 1.4815e-05
2:36526436 G T 0.176124 1.0097e-05
2:36547200 C T 0.106139 -1.0976e-05
2:36552423 A G 0.134014 2.5987e-05
2:36556928 C T 0.207066 1.6387e-05
2:36558512 G T 0.561515 -6.1099e-07
2:36559398 A G 0.045643 -1.3929e-05
2:36562973 G A 0.706847 1.6362e-06
2:36563380 G A 0.205244 1.9159e-07
2:36563451 A G 0.093339 -3.8302e-07
2:36563471 T A 0.288172 1.6616e-05
2:36563968 T C 0.636552 3.2117e-05
2:36565158 G A 1.241731 -4.9348e-05
2:36565239 C T 0.220325 -2.0651e-05
2:36571942 A G 0.262789 2.0633e-05
2:36572132 C T 1.845570 -2.4973e-05
2:36573988 C T 0.326652 1.6266e-05
2:36575659 G A 1.082568 -2.0863e-05
2:36581202 T G 0.072049 -4.0631e-06
2:36584327 C A 0.277864 1.3630e-05
2:36585324 A G 0.168346 2.9555e-05
2:36590986 T C 0.025244 1.0349e-05
2:36597085 A G 0.545780 -2.5367e-05
2:36599856 G A 0.227044 -3.5977e-06
2:36605585 G A 1.362666 -1.2057e-05
2:36608042 G A 0.361741 1.3453e-05
2:36609059 C A 0.098863 1.0095e-05
2:36614197 G T 0.425297 -1.4654e-05
2:36615654 A G 1.321650 -1.2624e-05
2:36616752 T C 0.193117 4.1990e-06
2:36617621 A G 0.130727 -7.5435e-06
2:36627725 G A 0.466143 -1.6017e-05
2:36628885 A T 0.045789 1.8704e-06
2:36632783 T C 0.125175 -2.0747e-05
2:36636830 C T 0.234170 -1.5567e-05
2:36641737 C G 0.084900 8.9763e-06
2:36649048 G T 0.317547 2.3082e-05
2:36650664 A G 1.424305 -9.7728e-06
2:36654418 T C 0.112721 6.8372e-06
2:36660057 T C 1.142021 1.5953e-05
2:36665932 C A 0.283117 -2.6917e-05
2:36673555 G T 0.811966 9.2126e-06
2:36690342 G A 0.032652 4.1157e-05
2:36699978 C G 1.024978 -3.2451e-05
2:36706483 T C 0.023003 -1.1174e-05
2:36712597 A G 1.242547 -7.6644e-06
2:36724142 A C 0.065283 1.1742e-05
2:36728521 A G 0.030459 -4.0511e-06
2:36729812 G A 0.026831 3.7318e-07
2:36731860 A G 0.491404 -7.4693e-06
2:36737128 A G 0.028926 1.2959e-05
2:36750005 A C 1.559186 1.2786e-05
2:36757349 T G 0.699802 4.5139e-05
2:36758856 G T 0.484900 -2.4623e-05
2:36764402 G A 0.043307 1.7398e-05
2:36765393 T C 0.021834 -8.5310e-06
2:36767257 G A 1.333064 4.2596e-05
2:36769028 A G 0.666433 3.9471e-05
2:36782886 A G 0.614494 4.1405e-06
2:36783599 C T 0.736626 4.0035e-05
2:36784653 G A 0.058861 -4.2170e-06
2:36801125 G A 1.745037 6.0132e-06
2:36810586 C T 0.759922 3.8103e-05
2:36811988 T C 0.064964 1.5683e-05
2:36815045 T C 0.055336 1.3352e-05
2:36816479 T C 0.030609 -1.5276e-05
2:36818900 T C 0.070455 -4.9013e-07
2:36821930 C T 0.090510 2.8692e-05
2:36822854 G T 0.039299 -3.3473e-05
2:36825748 C T 1.496360 3.2491e-05
2:36825932 G C 1.416825 1.5126e-05
2:36833813 T C 0.029521 -1.0964e-05
2:36833861 A G 0.848422 5.5650e-05
2:36847632 A G 0.092621 -1.2633e-05
2:36854548 T C 0.816471 -2.2393e-05
2:36861925 C T 0.338221 -3.6997e-05
2:36862045 C T 0.555857 -4.9200e-05
2:36864261 T C 0.109600 -7.5335e-06
2:36875720 T G 0.088497 -1.0937e-05
2:36876780 T C 0.024506 1.7524e-05
2:36879475 G A 0.645983 1.7556e-05
2:36880030 G A 0.198638 -1.2381e-06
2:36881178 C T 0.048447 1.1293e-06
2:36886291 G A 0.082714 1.2165e-05
2:36887027 G C 0.041386 2.8992e-05
2:36887413 T C 1.131696 6.7464e-06
2:36891277 A G 0.142235 7.7519e-06
2:36891925 C A 0.157327 -1.4608e-06
2:36902093 T C 0.054965 6.6551e-06
2:36904495 A G 0.745588 5.2566e-06
2:36906041 A G 0.029062 -1.1164e-05
2:36913230 G A 1.366066 4.5736e-05
2:36919617 G T 0.057522 1.8621e-05
2:36924565 G A 1.435344 -1.8060e-05
2:36926547 C T 1.775058 1.2599e-05
2:36927283 C T 0.301234 -1.0424e-05
2:36928000 A G 0.041148 3.3281e-05
2:36928934 A G 0.101505 -2.4455e-05
2:36931589 A G 0.190781 -1.5150e-05
2:36933453 A G 1.039414 1.1767e-06
2:36934932 T C 1.907940 -2.6998e-05
2:36935161 A G 0.306858 -1.9024e-06
2:36935406 T C 1.340363 1.9218e-05
2:36935570 G A 1.245246 -2.7673e-05
2:36936350 C A 0.082867 -3.8587e-06
2:36937191 C T 1.232470 -7.5767e-06
2:36938965 C T 0.125494 -9.8600e-06
2:36939108 T C 0.412874 2.2680e-05
2:36940596 T C 0.815920 1.9413e-05
2:36941532 T C 0.068816 -2.7023e-07
2:36946351 C T 0.079025 3.0672e-05
2:36947218 A G 1.777349 4.7656e-05
2:36951732 C T 0.356788 -1.8937e-05
2:36951870 T C 1.110049 6.6044e-06
2:36952332 T C 0.266121 9.9136e-06
2:36952779 T C 0.289101 -8.2025e-07
2:36955005 G A 0.365144 4.2256e-06
2:36960325 T C 0.213165 2.9971e-06
2:36961723 C T 0.350947 -2.5715e-06
2:36963192 G C 0.526592 -2.3608e-05
2:36966876 C T 0.042120 -7.1007e-07
2:36966991 A G 0.025009 -4.9247e-06
2:36967047 A G 1.666991 -1.9730e-05
2:36969753 G C 1.798221 -3.9738e-06
2:36977637 G A 0.046085 -3.7867e-05
2:36978582 G A 0.824590 -1.2311e-05
2:36979893 A G 0.046346 1.0627e-06
2:36983428 T G 1.748267 -2.0621e-06
2:36992785 C T 0.433800 -6.0459e-05
2:36994439 C A 0.803004 -1.7995e-05
2:36996229 T C 0.044408 2.0595e-05
2:37000956 G C 0.025971 1.1212e-05
2:37004979 T C 0.105629 5.9480e-06
2:37008235 G C 1.261487 3.9185e-05
2:37013031 A C 0.131233 -6.3982e-06
2:37015371 T C 0.212169 4.7795e-06
2:37016330 A C 0.121282 -1.1987e-05
2:37017997 G C 0.040132 4.7355e-06
2:37018123 A G 1.394818 3.7757e-06
2:37022361 C T 1.298640 9.6437e-06
2:37027819 T C 1.429129 1.0103e-05
2:37031701 G A 1.443575 6.3680e-06
2:37032529 C G 0.097694 -5.8586e-06
2:37039401 A G 0.388994 5.6205e-06
2:37042032 A G 0.037758 -9.3275e-06
2:37044884 C A 1.316948 1.8717e-06
2:37046711 T C 1.121006 -3.1085e-06
2:37047353 C A 1.683534 4.3288e-06
2:37047741 G T 0.080630 -1.3048e-05
2:37047930 G A 1.346959 9.9508e-06
2:37048183 C T 1.974161 -4.2430e-06
2:37048883 C T 1.216606 6.7411e-06
2:37051741 A C 1.084537 1.6372e-05
2:37054197 A G 1.927217 4.6299e-06
2:37059108 T C 1.916936 4.4005e-06
2:37065291 C T 0.246644 -1.7531e-05
2:37068428 T C 0.841204 -1.2008e-05
2:37069650 T C 1.953858 1.3866e-05
2:37077037 G C 0.090816 1.9182e-05
2:37079072 T C 0.056536 -1.1097e-05
2:37087552 C A 0.037605 8.5139e-06
2:37097601 T C 0.038802 7.0295e-06
2:37105041 A G 0.041036 -5.0707e-06
2:37105262 A G 0.023149 -2.8378e-06
2:37111123 A G 0.044861 -9.7616e-06
2:37117073 T C 0.831025 7.9849e-07
2:37120725 C T 0.031608 -7.4490e-07
2:37130658 C A 0.740305 1.1623e-05
2:37134780 C A 0.081133 -3.4276e-05
2:37136398 C T 0.156756 -2.3861e-05
2:37140371 C T 0.057467 -1.4451e-05
2:37142804 T G 0.107485 -1.0165e-06
2:37143140 G A 0.073344 -2.0097e-06
2:37153532 T C 0.045085 4.9208e-06
2:37160230 C T 0.047519 -7.7409e-06
2:37182179 A G 0.048614 3.4557e-06
2:37183792 C T 0.216219 -2.0077e-06
2:37184754 T C 0.723057 -5.9024e-06
2:37212261 T C 1.913597 -3.6775e-06
2:37227797 G C 0.109158 7.6545e-06
2:37230516 A C 0.312960 -1.2916e-05
2:37230728 C T 0.153216 -2.0050e-05
2:37232014 G A 1.095413 -1.7046e-05
2:37232307 C T 0.035521 9.6985e-06
2:37237078 T C 0.110487 2.8744e-06
2:37243804 C T 0.384568 -1.7219e-05
2:37252235 G A 0.382528 7.1234e-06
2:37258327 T C 0.108903 8.0152e-06
2:37270415 C G 0.045547 2.0732e-05
2:37272889 T C 0.028807 4.6599e-06
2:37274876 T C 0.039792 8.3739e-06
2:37288066 C A 0.066276 1.0343e-05
2:37288592 G A 1.813309 9.2559e-06
2:37290659 G A 1.302081 -8.9885e-06
2:37306151 A G 0.351729 6.5318e-06
2:37325780 G A 0.698562 5.6510e-06
2:37333662 T C 0.210653 1.5210e-05
2:37338282 A G 0.028062 6.1870e-07
2:37340683 G T 0.119337 2.6852e-06
2:37342622 T C 0.044269 8.3485e-07
2:37355215 T C 0.054380 -4.7218e-06
2:37355534 G A 0.128653 -5.8312e-07
2:37356257 C A 0.062360 1.4422e-05
2:37356992 T C 0.524895 5.7166e-06
2:37368366 T C 0.133242 -1.5896e-05
2:37379897 A G 0.047873 5.8484e-06
2:37382197 C T 0.880952 -9.0295e-06
2:37382738 C T 0.096980 3.8832e-06
2:37383166 A G 0.432750 -1.3764e-06
2:37384108 A G 0.065974 1.4320e-05
2:37395103 C T 0.033600 1.9803e-05
2:37396149 A G 0.488072 -7.6516e-06
2:37406680 G C 0.520452 -2.4526e-05
2:37408298 G T 0.454223 -2.0814e-05
2:37409886 T G 0.402872 -2.1277e-05
2:37412996 T C 0.085557 1.7286e-05
2:37413145 A G 1.408278 -8.4382e-06
2:37415603 T C 0.064994 -1.0622e-05
2:37418621 T C 0.114472 -1.1608e-05
2:37419985 T G 1.465946 -9.8572e-06
2:37421063 A G 0.020368 -1.7192e-06
2:37454767 G A 0.044266 -5.8913e-06
2:37456032 T C 1.659494 -1.8506e-05
2:37458711 A G 0.768832 -1.2179e-05
2:37466846 A G 0.978581 -1.1004e-05
2:37468837 A G 0.028997 -4.8662e-06
2:37475114 G C 0.992330 5.5875e-06
2:37480249 G A 0.603723 -1.2242e-05
2:37489796 T G 0.358246 2.3840e-05
2:37489877 A G 0.714364 -4.1089e-06
2:37491695 C G 0.026828 1.4615e-06
2:37495792 G A 0.187742 -2.0753e-06
2:37497538 A G 0.250730 7.7113e-06
2:37505105 G T 0.201752 -6.2907e-06
2:37518447 A T 0.760914 4.8433e-06
2:37526378 A G 0.089664 1.2709e-06
2:37527216 C T 0.022405 1.4220e-05
2:37528858 A G 0.102902 1.1107e-05
2:37529733 C T 0.041151 -7.7463e-06
2:37530724 G A 0.505768 -1.5165e-05
2:37532324 C T 0.026124 -2.1684e-06
2:37537485 A G 1.112551 -2.5496e-06
2:37543544 C T 0.103154 1.1682e-05
2:37543593 G A 0.066480 -1.6149e-05
2:37552482 T C 0.026420 -2.3301e-05
2:37554837 T C 0.394308 -5.5121e-06
2:37556266 G C 1.278041 9.6924e-07
2:37560372 G C 0.059755 -4.5687e-06
2:37570677 G A 0.105602 1.1582e-05
2:37573259 T C 0.387342 1.3690e-05
2:37575287 T C 1.052476 2.2923e-05
2:37582686 G A 0.079450 -8.5548e-06
2:37586187 G A 0.125277 7.3007e-07
2:37590284 A G 0.534231 -2.9824e-05
2:37592628 T C 0.819486 -8.8163e-05
2:37593243 C T 0.475758 -5.6442e-05
2:37593428 C G 0.097079 -1.7981e-05
2:37595604 T C 0.238039 -2.3084e-05
2:37599988 T G 0.066450 4.4715e-06
2:37600292 A C 1.870161 -2.6621e-05
2:37602013 C T 0.102593 2.0032e-05
2:37603801 A G 0.754387 5.7460e-06
2:37603839 G A 0.217357 1.3196e-05
2:37604136 C T 0.578283 -2.1136e-05
2:37604461 G A 0.096484 8.1736e-06
2:37607286 C T 0.223525 -1.8228e-06
2:37613100 A C 0.256398 1.2227e-06
2:37629491 C T 0.162651 -3.8927e-06
2:37634473 C T 0.678615 1.6022e-06
2:37634852 T C 0.283790 1.0876e-05
2:37635167 C T 0.036055 -1.0426e-05
2:37644630 A G 0.108284 4.0259e-06
2:37651261 C G 0.037656 1.0090e-05
2:37655077 C T 0.396579 2.3768e-05
2:37655686 T C 0.074504 3.0596e-06
2:37662504 A G 0.052816 -2.2147e-06
2:37662710 T C 0.061244 -6.7550e-06
2:37671150 C G 0.075343 -1.6547e-05
2:37673957 T C 0.051596 1.0494e-05
2:37675247 T C 0.235013 2.0756e-05
2:37677981 C T 0.346388 2.0782e-05
2:37679934 A G 0.026563 1.1389e-06
2:37682069 G A 0.377635 5.2511e-06
2:37682380 C G 0.072596 1.1856e-05
2:37682908 C T 0.097606 -1.0422e-05
2:37689181 G C 0.067922 1.0047e-05
2:37699187 T C 0.907348 4.5600e-06
2:37703119 T C 0.383830 6.1123e-06
2:37704183 C T 1.543428 -3.9336e-06
2:37706548 G A 0.406377 1.0633e-05
2:37713675 G C 0.947225 -3.4179e-06
2:37715780 A C 0.079345 4.2810e-06
2:37718181 T G 1.030996 -3.5147e-06
2:37728625 G A 0.890434 -8.9948e-06
2:37731377 T C 0.063441 1.2195e-05
2:37731665 A G 0.994302 -7.5728e-06
2:37734112 T C 0.616208 -2.1145e-05
2:37735939 T C 0.022918 -1.1633e-05
2:37739226 A G 0.088868 1.9445e-06
2:37743965 T C 0.041423 -3.5438e-05
2:37748084 A G 0.776166 -1.0449e-05
2:37750980 G A 1.243869 -1.8725e-06
2:37752220 T G 0.043232 7.2894e-07
2:37753599 G C 0.083258 -4.2221e-06
2:37765176 G A 0.753659 -7.7493e-06
2:37767868 A G 0.077951 -8.2394e-06
2:37786354 G A 0.075670 -1.3308e-06
2:37786694 A G 0.039428 1.4625e-06
2:37787978 T G 0.601191 -1.5114e-05
2:37789032 C T 0.884039 -6.3921e-07
2:37791843 C A 0.053428 -2.4732e-05
2:37792066 T C 0.571942 1.0311e-05
2:37805092 A G 1.352181 3.4526e-05
2:37809766 A G 0.150242 -1.3742e-05
2:37814827 G T 0.698208 -1.0699e-05
2:37815891 C T 0.414119 -4.0484e-07
2:37816085 C G 0.069938 -2.7355e-06
2:37818985 G C 0.121710 -3.0324e-05
2:37821212 G A 0.374739 -1.5639e-05
2:37826978 A G 0.024003 -1.9110e-05
2:37827519 T C 1.113217 1.0884e-05
2:37844876 C G 0.038619 1.2277e-05
2:37845747 A G 0.139233 1.4973e-05
2:37849768 C T 0.219714 -1.2620e-05
2:37858552 G A 0.154434 1.1002e-05
2:37872508 A G 0.423224 1.6375e-05
2:37876669 A C 0.518062 3.0967e-05
2:37878806 A G 0.067823 1.3929e-06
2:37885268 A G 0.031754 -1.7135e-05
2:37886638 C T 0.107526 5.5521e-06
2:37891713 T C 1.205108 2.7176e-05
2:37895663 A G 0.718505 -1.4036e-05
2:37897676 G A 1.909330 1.3644e-05
2:37901737 G A 0.130159 -1.7268e-05
2:37901810 A C 0.052626 1.0089e-06
2:37903112 C T 0.132304 -7.6030e-06
2:37904096 C T 0.539790 4.8095e-06
2:37907861 T C 0.109308 8.2097e-06
2:37908135 G A 1.373216 -8.1641e-06
2:37909298 A C 0.180537 3.0926e-06
2:37911175 T C 0.275906 -3.9862e-05
2:37913587 G T 0.156926 -6.2285e-06
2:37913765 A G 0.498557 -4.2158e-05
2:37914436 C G 0.223637 -6.1314e-06
2:37916900 C G 0.058831 5.8759e-06
2:37917773 A C 0.479620 -2.6343e-05
2:37920270 G A 0.597845 -1.4865e-05
2:37921925 G A 0.067922 1.7655e-05
2:37922819 C T 1.276259 1.5386e-05
2:37932085 G A 0.088467 -1.4996e-05
2:37932525 G A 0.209147 -2.5210e-05
2:37933670 G A 0.658654 -1.6537e-05
2:37938210 A G 0.319298 1.5059e-06
2:37938985 C T 0.610921 3.7872e-05
2:37946055 G A 1.242533 1.9808e-05
2:37946234 G T 0.041444 -6.7999e-06
2:37949160 C T 1.065736 3.5073e-05
2:37949670 C T 0.332319 8.9807e-07
2:37960613 T A 0.181296 1.3970e-05
2:37981473 C G 0.549748 -1.6590e-06
2:37985487 A G 1.592552 -2.3584e-05
2:37986161 C A 0.021752 1.1872e-05
2:37986275 T C 0.178844 -1.0494e-05
2:37988459 T C 0.942815 1.3346e-05
2:37988706 G A 1.271867 1.6169e-05
2:37992910 T C 0.656125 1.2250e-05
2:37993304 G A 0.558237 -1.1881e-05
2:37996799 G A 0.277980 -8.3490e-07
2:37998864 C G 0.178562 1.8802e-07
2:38002857 G T 0.506319 -1.5924e-05
2:38005601 T C 0.275358 -5.1333e-06
2:38005679 C A 0.229808 -1.1670e-05
2:38006911 G A 0.045391 -1.0306e-05
2:38007276 A G 0.025553 4.8950e-06
2:38007309 C G 0.275641 -1.2504e-05
2:38007442 A G 0.138682 2.2871e-05
2:38008339 C T 0.512479 -1.7216e-05
2:38009156 G A 0.307919 -1.8602e-05
2:38009280 G A 0.252359 -1.1429e-05
2:38012525 C A 0.184563 -2.0903e-05
2:38013370 C T 0.380195 -2.7457e-05
2:38014191 C T 0.576552 -3.6133e-05
2:38014457 G C 0.021766 7.2811e-06
2:38014789 T C 0.095375 -6.2207e-06
2:38020211 G A 0.266750 -8.1190e-06
2:38025672 C T 0.133246 -3.7739e-06
2:38027056 G A 1.733879 2.7226e-05
2:38027572 T G 1.432056 2.4869e-05
2:38027770 G A 0.298800 1.2728e-05
2:38030111 T A 0.337293 1.8616e-06
2:38035290 G T 1.726736 1.6397e-05
2:38037458 C T 0.608187 -5.8180e-06
2:38040344 T C 0.311856 1.4306e-06
2:38044344 T C 0.624775 1.2157e-05
2:38047572 T G 0.049909 -3.6656e-06
2:38047873 T C 0.109467 -1.5894e-05
2:38049069 G A 0.509202 -1.6450e-05
2:38052971 T C 0.376714 1.6265e-06
2:38053651 T C 0.074748 -5.7253e-06
2:38055143 A G 1.881574 4.4952e-06
2:38060203 A G 0.618186 -1.0196e-05
2:38062757 G A 1.734688 -6.7760e-06
2:38064311 T C 0.225201 2.7629e-05
2:38072657 T C 0.255636 4.3629e-05
2:38077329 G A 0.139556 -6.2743e-05
2:38089500 G A 0.138641 2.4932e-05
2:38090338 G C 0.058929 1.2626e-05
2:38090387 A G 0.904574 -2.3349e-05
2:38091790 T C 0.040315 -1.0039e-05
2:38092624 T C 0.383864 -1.7438e-05
2:38094107 T C 0.049263 -1.1798e-05
2:38107917 T G 0.211877 7.2913e-06
2:38109574 G A 0.036630 2.1089e-05
2:38110964 G A 1.488864 1.2793e-05
2:38120412 A G 1.571204 2.7571e-05
2:38121447 T C 0.331173 3.4657e-05
2:38128777 G T 0.089783 5.5281e-06
2:38132228 G A 1.282219 -1.3215e-06
2:38132316 C T 1.780028 -2.0121e-05
2:38149076 G C 0.454828 -1.9157e-05
2:38149282 C T 1.891318 -1.8382e-06
2:38149651 C T 0.318346 -1.2711e-05
2:38155151 A G 0.074976 -1.2429e-05
2:38161563 G T 0.094267 -1.8420e-05
2:38171937 T C 1.562980 1.2435e-05
2:38172164 A G 0.119545 -1.0449e-05
2:38178406 G A 1.007653 3.5059e-06
2:38192295 A C 0.578391 5.5049e-06
2:38198840 C T 0.093750 2.7124e-05
2:38199172 C T 0.045306 -2.1297e-05
2:38209591 G C 0.052558 7.7205e-06
2:38217804 A C 0.128367 3.2535e-07
2:38226719 A G 0.332186 -1.9918e-05
2:38228496 G A 0.923654 -5.9112e-06
2:38229510 G A 0.261790 2.1890e-05
2:38244417 T G 0.069771 -4.0046e-06
2:38251287 G A 0.050392 2.4860e-06
2:38254264 T C 0.099764 3.9587e-05
2:38261143 T C 1.218184 2.0494e-06
2:38261467 G A 0.860006 3.1840e-06
2:38262675 C A 0.078386 -1.2551e-05
2:38266996 T G 1.064189 2.5366e-06
2:38277832 G T 0.107968 -1.4233e-05
2:38288578 G C 0.099173 -9.1559e-06
2:38297170 A C 1.535605 2.4636e-05
2:38298139 C T 0.371199 3.2939e-05
2:38298203 G C 1.103232 -1.0358e-05
2:38305451 G A 1.502786 3.8796e-05
2:38307509 C T 0.424169 6.7823e-05
2:38323610 T C 0.455155 2.5595e-05
2:38323935 A G 0.448773 -1.6633e-05
2:38324327 A G 0.172211 -3.1966e-06
2:38324810 A G 0.063692 -5.4411e-06
2:38326592 G C 0.795864 3.8746e-05
2:38336180 G T 0.027056 1.2887e-05
2:38342566 A G 0.138852 -1.6871e-06
2:38342835 G A 1.977048 3.1944e-06
2:38352174 T C 0.373515 6.4595e-05
2:38352333 T G 0.031265 4.5538e-06
2:38355949 A G 0.022480 -5.5487e-06
2:38357535 A G 0.160733 3.4573e-06
2:38367083 C T 0.402549 -4.2776e-06
2:38376147 C T 0.028480 1.9065e-06
2:38379541 G A 0.101182 1.8195e-06
2:38382618 T C 0.038819 -1.0641e-05
2:38384570 C T 0.055512 8.5906e-06
2:38386220 G A 0.684857 3.1157e-05
2:38390311 T C 1.025675 4.7754e-05
2:38397347 G A 0.071172 -2.2426e-06
2:38398556 A G 0.071114 -1.3133e-05
2:38401167 C T 0.051416 2.5108e-05
2:38402176 A C 1.111932 3.5389e-05
2:38403197 A G 0.062975 2.8000e-07
2:38406262 C T 0.075425 6.8448e-06
2:38406311 C T 0.093043 2.1321e-06
2:38415358 C T 0.562977 5.8163e-05
2:38426034 G T 0.602404 3.1715e-05
2:38427705 G A 0.032244 -1.0619e-05
2:38435031 C T 0.175988 -2.3256e-06
2:38440290 A G 0.022374 2.5387e-06
2:38441983 G A 0.681216 -1.2869e-06
2:38449380 G A 0.055682 -1.1153e-05
2:38453862 G C 0.039676 7.4128e-06
2:38458076 T G 0.285330 -1.3491e-05
2:38460211 C T 0.020141 -2.4625e-05
2:38460710 G C 0.041179 1.0858e-05
2:38466599 A G 0.051932 -1.5032e-05
2:38470042 G C 0.036307 -1.2227e-06
2:38470762 G T 0.166839 -6.8995e-06
2:38474435 G A 0.066116 -3.4396e-06
2:38481251 A G 0.119959 -2.0710e-05
2:38482924 G T 0.105235 -2.3649e-05
2:38489223 C T 0.630293 -1.7047e-05
2:38492123 C A 0.048386 -1.8717e-05
2:38494795 C T 0.305906 -9.1241e-07
2:38495281 G A 0.307116 -2.4736e-05
2:38501092 T G 0.133977 3.0719e-05
2:38506383 T C 0.074623 4.4595e-06
2:38510142 G A 0.043113 1.0607e-05
2:38510168 A C 0.029181 -2.7512e-06
2:38510608 C A 0.437666 -2.8865e-05
2:38513222 C A 0.735004 -2.1165e-05
2:38517515 T C 0.766119 -1.1366e-05
2:38520113 C A 0.074704 9.0854e-06
2:38520357 A G 0.021592 -6.8616e-06
2:38536626 G T 0.729055 -4.5406e-06
2:38537579 C T 0.107387 1.2535e-05
2:38553453 T C 0.574094 -1.1422e-05
2:38566041 C T 0.070451 -1.6801e-05
2:38567371 C G 0.037153 2.6656e-06
2:38585115 T C 0.081749 -5.5340e-07
2:38589335 G A 0.102753 1.8090e-06
2:38589747 T G 0.486141 3.8890e-06
2:38590200 C T 0.043038 -6.8187e-06
2:38590963 C G 0.081922 -3.6520e-07
2:38617203 A G 0.053350 -1.5369e-05
2:38621456 C T 1.147042 -3.6643e-05
2:38623534 C T 0.788307 -1.9973e-05
2:38635682 G T 0.365892 -4.4789e-05
2:38641172 T G 0.042284 -4.5775e-06
2:38642220 C G 0.236257 -5.9638e-06
2:38646490 A G 0.031629 -6.4371e-06
2:38646920 C A 0.118259 1.1659e-07
2:38648441 G T 0.231256 -1.7753e-05
2:38649944 A G 0.100050 2.2150e-05
2:38650831 G T 0.102539 1.9090e-05
2:38651073 T C 0.578640 -1.7295e-05
2:38654130 G A 0.022932 -9.8465e-07
2:38656881 G A 0.605672 3.2131e-05
2:38666024 C A 0.519642 4.5086e-05
2:38666134 T C 0.120898 -3.5492e-05
2:38671628 G T 0.029833 6.8534e-06
2:38675284 C T 0.886171 2.3209e-05
2:38684877 T C 0.611917 2.5836e-05
2:38685004 A G 0.105908 -1.9342e-06
2:38685191 G C 0.042188 -3.2170e-05
2:38685813 G C 0.883053 -4.6408e-06
2:38690657 A G 0.045184 -1.1665e-05
2:38692641 A C 0.153152 -4.9821e-05
2:38699935 A G 0.098833 3.1809e-05
2:38704696 A G 0.182122 1.5479e-05
2:38713988 A G 0.055023 1.3938e-05
2:38716795 A G 0.100101 -6.1680e-05
2:38722018 A G 0.057681 -5.2461e-05
2:38723049 A G 0.508392 4.7057e-05
2:38724986 A G 0.084193 -2.2222e-06
2:38727893 G A 0.035647 -1.3552e-05
2:38729008 T C 0.380318 -3.6157e-05
2:38732293 C T 1.748138 3.6667e-05
2:38733055 T C 0.959712 1.0967e-05
2:38735642 T C 0.087406 6.2480e-06
2:38737000 A G 0.978058 6.5256e-06
2:38741112 T C 0.111817 -6.7893e-06
2:38744337 A G 0.431261 -3.1381e-05
2:38744392 A G 1.413500 -2.0474e-05
2:38745476 G A 0.035708 5.9515e-06
2:38745624 G A 1.466704 1.9236e-05
2:38751263 A G 0.526565 -2.2093e-05
2:38752225 A G 0.041712 1.9717e-05
2:38764039 G C 0.339986 -3.2764e-06
2:38766401 T C 0.060258 9.6590e-06
2:38769696 C T 0.130903 3.8444e-05
2:38779389 A G 0.409407 -7.1178e-08
2:38781968 T C 0.280978 -9.0150e-06
2:38797729 C T 0.119959 6.5745e-06
2:38827161 G A 0.076142 -1.1453e-05
2:38830726 C A 0.030935 1.1986e-05
2:38839323 A G 0.768737 -1.6489e-05
2:38842607 G A 0.057008 2.8919e-05
2:38849449 T C 0.022945 2.3026e-06
2:38854955 A G 0.303482 -1.0452e-05
2:38857333 T C 0.063798 7.4319e-06
2:38868687 A G 0.020467 -1.1587e-06
2:38877549 G T 0.290518 3.8673e-06
2:38878317 C T 0.108373 6.8197e-06
2:38881106 A G 0.263690 -4.7949e-07
2:38882577 C T 0.403341 -1.6067e-05
2:38883178 C A 0.043752 6.2227e-05
2:38884563 A C 1.676357 -7.8782e-07
2:38893660 G A 0.232786 -1.9587e-05
2:38897754 T C 0.335760 7.7699e-06
2:38899673 A G 0.081310 1.3266e-05
2:38902624 G A 0.362924 1.9748e-05
2:38903022 A T 0.150816 8.2635e-06
2:38905003 A G 0.052541 1.4690e-05
2:38910496 G A 0.055094 -4.1394e-06
2:38915780 G A 0.233721 2.2854e-05
2:38916906 C T 0.676908 2.0265e-06
2:38916970 T A 0.153747 8.2800e-06
2:38922504 T C 1.933139 9.9375e-06
2:38929437 A C 0.612230 9.6771e-06
2:38930635 G A 0.220676 9.0739e-06
2:38936539 T C 0.147736 3.4979e-06
2:38944519 C T 1.246015 4.8551e-06
2:38979305 G T 0.143129 4.2401e-06
2:38981724 A G 0.121867 3.3189e-05
2:38989443 T C 0.097711 3.9880e-05
2:38990395 A G 1.938735 1.3446e-05
2:38990460 G C 1.221179 -6.4917e-06
2:38996561 G A 1.731492 3.9443e-06
2:39003202 C T 0.054642 1.1305e-07
2:39008949 A G 0.140341 -2.0055e-07
2:39013801 T C 0.029871 7.5043e-07
2:39014030 T G 0.533449 5.1750e-06
2:39017163 C G 1.235417 -4.6329e-06
2:39020845 T G 0.034393 1.9240e-05
2:39020877 T G 0.056162 -1.5975e-06
2:39025555 A G 1.235812 -4.5015e-06
2:39043907 T C 0.070050 1.0943e-05
2:39045129 A G 0.770842 8.9405e-06
2:39045385 A G 0.027464 1.4496e-07
2:39050141 C A 1.284803 4.0263e-06
2:39050623 G A 0.083863 -2.7516e-05
2:39069293 T C 0.235669 7.5753e-06
2:39070481 T C 0.058293 -1.2574e-05
2:39079664 C A 0.070981 -2.2413e-06
2:39082344 C T 1.254001 3.9653e-06
2:39088323 A G 0.153910 6.1057e-06
2:39095403 T C 0.029589 1.9256e-05
2:39096377 A G 0.030619 1.7651e-05
2:39103053 A G 0.239813 8.9241e-06
2:39107101 C G 0.155770 3.5540e-06
2:39107750 A G 0.030908 1.3150e-05
2:39109558 A G 0.249632 -3.0515e-06
2:39117117 A G 1.215488 -4.6263e-06
2:39121857 G C 0.603350 7.7657e-06
2:39127020 A G 0.223994 2.0278e-05
2:39135508 G A 0.085285 -6.3437e-06
2:39135922 T G 0.118518 -1.8770e-05
2:39136325 C T 0.055322 -5.5648e-06
2:39141144 A G 0.070608 3.1840e-06
2:39150901 C T 1.393903 -9.3390e-06
2:39156806 C T 0.094858 1.3241e-05
2:39177320 A C 1.833851 -1.8034e-06
2:39180812 T C 0.038200 -1.2769e-06
2:39184366 G A 0.051300 -3.4588e-06
2:39184964 G A 1.061700 1.7034e-05
2:39187217 T G 0.050338 -9.9319e-06
2:39192093 A G 0.035331 9.3947e-06
2:39192977 T C 0.104443 1.2354e-05
2:39193430 A G 0.049641 -1.3952e-06
2:39197120 T C 0.025689 -4.5763e-06
2:39204040 T C 1.701479 7.2477e-06
2:39205315 G A 1.875872 1.7238e-05
2:39206386 A G 1.872405 2.2086e-05
2:39209241 G A 0.159554 -7.9917e-07
2:39226271 C A 1.856854 6.1749e-06
2:39230846 T C 0.438971 -2.9228e-05
2:39232035 C T 0.040356 2.3242e-05
2:39232701 G A 0.024190 2.0168e-05
2:39243129 G A 1.854896 6.0432e-06
2:39244667 G A 0.086352 7.4205e-06
2:39248804 T C 0.068571 -1.4262e-05
2:39293858 C T 1.873149 2.1315e-05
2:39294016 T C 1.155974 3.6596e-05
2:39307844 A G 0.114397 -4.7843e-06
2:39310659 A G 0.139943 1.1386e-05
2:39326734 T G 1.847943 1.0580e-05
2:39331522 T C 0.045357 1.7532e-05
2:39345732 A G 0.495317 -1.2383e-05
2:39345956 C T 0.029514 -1.9473e-05
2:39352401 T C 0.108196 7.1175e-06
2:39354876 T C 0.124862 -9.5022e-06
2:39367533 A C 0.056260 5.4983e-06
2:39373207 C T 1.049709 -1.9305e-05
2:39378320 A G 1.608276 1.7490e-06
2:39388479 T C 0.159220 -1.1768e-05
2:39389178 C T 0.749634 -1.3549e-05
2:39395025 T C 0.111358 1.1037e-05
2:39405132 G A 0.030694 -2.4656e-06
2:39406572 A C 1.891362 2.2283e-05
2:39447235 C T 0.069737 1.0954e-05
2:39452861 T C 1.840548 2.5441e-05
2:39461632 A G 0.079631 -2.5620e-06
2:39465009 C T 0.038187 1.4464e-06
2:39468676 G T 0.211578 1.7302e-05
2:39476217 C T 0.040291 -3.5277e-05
2:39479219 G T 0.061945 -1.7403e-06
2:39490736 T C 0.026542 -9.3452e-07
2:39493321 C T 0.792271 3.5670e-05
2:39503691 G A 1.839450 1.6082e-05
2:39503982 A G 0.304984 4.0590e-06
2:39504278 C T 0.034763 9.0395e-06
2:39506712 T G 0.098398 2.9478e-06
2:39509841 C T 0.054754 1.0311e-06
2:39510977 A G 1.677982 1.1635e-05
2:39515500 C G 0.092122 -5.3509e-06
2:39521592 C T 0.104313 3.7585e-05
2:39527942 T C 0.028004 -5.1566e-06
2:39538069 T C 0.062360 6.5736e-06
2:39539427 A G 0.081994 -2.1334e-05
2:39550229 A G 0.072719 -8.4960e-06
2:39556784 T C 1.677714 1.3960e-05
2:39562351 C T 0.098136 2.6637e-06
2:39572658 T C 0.035481 -2.8354e-06
2:39574117 C G 0.020311 5.2534e-06
2:39575017 C G 0.058276 -6.8455e-06
2:39584580 T C 0.028168 2.7931e-06
2:39594111 T C 0.155131 -1.3480e-05
2:39602792 A G 0.047132 2.0682e-05
2:39603429 A G 0.039877 -3.4261e-05
2:39604703 A G 0.033566 1.3767e-05
2:39609995 A G 0.028698 -4.1746e-06
2:39624926 A G 0.028351 -4.4363e-06
2:39626296 T C 0.039244 6.1046e-07
2:39626388 G A 1.670289 3.6645e-05
2:39639426 C T 0.178463 -8.6074e-07
2:39655932 T C 0.111973 2.2419e-06
2:39671338 A G 0.034879 -6.0096e-07
2:39679423 A G 0.029504 -7.0980e-07
2:39680559 G C 0.798017 -8.5035e-06
2:39689746 T G 0.884617 -1.1480e-05
2:39698070 A G 0.070597 4.3355e-06
2:39704441 G C 0.217191 -3.0167e-06
2:39711467 T C 0.052959 2.2042e-06
2:39714650 T G 1.821336 -1.6004e-06
2:39722279 C G 0.036167 7.4782e-06
2:39752158 T C 0.944114 -4.5422e-05
2:39754150 T C 0.707092 4.3993e-05
2:39755749 C T 0.994924 -4.7168e-05
2:39757855 G A 0.102413 4.0435e-05
2:39758174 G A 0.207342 -1.0839e-05
2:39761986 T C 0.044463 5.2229e-06
2:39770291 T C 0.073181 7.8756e-06
2:39772004 A C 0.786746 -3.2282e-05
2:39777712 A G 0.191148 -2.0404e-05
2:39778109 G A 0.983222 1.2693e-05
2:39793730 A G 0.103616 8.6667e-06
2:39794114 T C 0.036415 6.4298e-06
2:39794300 G A 0.035100 -9.7967e-06
2:39814690 G A 1.124485 7.1577e-06
2:39816539 T C 0.103994 1.9248e-05
2:39817956 C G 1.285218 3.4004e-05
2:39818957 C T 0.052269 8.8866e-07
2:39832506 A C 0.046435 3.8183e-06
2:39836057 C T 0.026077 5.7489e-06
2:39836823 A G 0.056420 -4.5299e-06
2:39842361 G T 0.737428 -1.0751e-05
2:39848251 C T 0.034746 -3.0912e-06
2:39849806 C A 0.034083 -4.1663e-06
2:39851214 T C 0.629991 -1.0251e-05
2:39861450 G A 0.102069 -5.0570e-05
2:39863080 A G 0.666358 -2.3869e-05
2:39863210 T G 0.832287 -4.0215e-05
2:39868986 G A 0.815587 -1.2621e-05
2:39873586 C T 0.044021 3.7244e-06
2:39877360 C G 0.070380 1.6048e-05
2:39891021 C A 0.088579 -7.1394e-06
2:39897685 A G 0.024431 -6.9568e-06
2:39898360 C T 0.022384 7.0841e-06
2:39900013 A G 0.055196 1.0348e-05
2:39903716 A G 0.087525 -2.3483e-05
2:39905054 A G 0.019814 2.9487e-06
2:39905422 G A 0.120935 -1.6983e-05
2:39911151 C T 0.145720 9.2640e-06
2:39911538 G A 0.842184 -9.8366e-06
2:39930277 C T 1.897013 -4.8719e-05
2:39931866 C G 0.031149 1.9576e-05
2:39936848 G T 0.026413 -2.5927e-06
2:39945903 T C 0.056325 -6.4827e-06
2:39946519 A G 0.072834 -4.5744e-05
2:39947721 T C 0.072226 -1.3924e-06
2:39949675 A G 0.827507 -1.5198e-05
2:39959060 C A 0.974614 -1.8499e-05
2:39974034 C T 0.033685 -1.7218e-05
2:39978032 C T 0.068948 -9.1686e-06
2:39981286 C T 0.205784 1.7274e-05
2:39981746 T G 1.115502 1.0399e-05
2:39982057 G A 0.078295 1.2044e-06
2:39983760 A G 0.026175 -2.2033e-05
2:39987398 G A 0.875760 -8.2134e-06
2:39988804 T C 0.940632 -1.5900e-05
2:40000004 G T 0.033322 1.1372e-06
2:40005139 G C 0.052245 -2.1374e-06
2:40008267 A G 0.067072 3.3179e-06
2:40027750 T C 0.049212 -1.3352e-06
2:40029294 G T 0.025733 1.1559e-05
2:40046658 A G 0.705477 -7.3958e-06
2:40048031 G A 0.108363 4.9594e-05
2:40049066 T C 0.032608 -3.1185e-06
2:40069664 G A 0.930205 3.5743e-05
2:40070616 G C 0.067769 -2.0761e-05
2:40072092 T G 0.574094 3.0732e-05
2:40078780 G A 0.045711 5.1776e-06
2:40094081 T C 0.867580 2.9866e-06
2:40094801 G A 0.090513 -1.6642e-06
2:40096398 G A 1.738411 1.4544e-05
2:40107756 C T 0.022779 -1.1501e-05
2:40115096 G A 0.045697 -1.0422e-05
2:40121335 G A 1.760027 -4.6377e-06
2:40124375 A G 0.053214 -6.7688e-06
2:40127103 G T 0.082588 -1.4697e-05
2:40130862 A G 0.023965 -1.9311e-05
2:40132428 T G 1.796191 1.6485e-05
2:40134048 A G 0.906668 -2.2337e-05
2:40134564 G A 0.020804 -6.2414e-06
2:40139017 A G 0.063645 -1.0967e-05
2:40141345 T C 0.108859 3.6902e-06
2:40141894 G A 0.189367 -1.2968e-05
2:40147801 T C 0.026716 2.3946e-07
2:40160218 C T 0.038646 -1.0388e-05
2:40160881 A G 0.030908 7.6209e-06
2:40165002 A G 1.332067 -1.6200e-06
2:40181783 A G 1.452683 -1.7272e-05
2:40182392 A C 0.997651 -3.9085e-05
2:40183377 A G 0.075384 -1.7071e-05
2:40198380 C T 1.199219 1.1768e-05
2:40204061 T C 0.103793 -1.6382e-05
2:40205559 A G 0.026991 1.0105e-05
2:40207288 T C 0.073606 -1.0431e-06
2:40208665 A G 1.794821 -1.1092e-05
2:40208916 T G 1.672696 -3.6323e-06
2:40209936 T C 0.022201 -2.0257e-05
2:40219907 A G 0.122060 -1.2935e-05
2:40221846 G A 1.674328 -1.9491e-06
2:40222363 G A 0.181231 2.7734e-05
2:40222724 G A 0.028688 9.4532e-06
2:40223766 C T 0.225140 7.5877e-06
2:40226186 T G 0.182938 2.4337e-05
2:40231647 A C 0.041910 2.6888e-05
2:40250512 T C 0.179912 1.8864e-05
2:40256218 A C 1.444350 -6.6931e-06
2:40257143 G C 0.186235 -2.1179e-05
2:40259902 T G 1.977299 1.7057e-05
2:40263411 A G 0.109841 -1.3169e-05
2:40269244 A C 0.020555 -8.2771e-06
2:40271913 G T 0.038020 -1.3127e-05
2:40272255 T C 0.034416 -1.1068e-05
2:40275338 A G 0.054122 1.1721e-05
2:40275419 T G 0.170756 -1.3615e-05
2:40278101 A G 0.422482 2.1484e-06
2:40278982 T C 0.053591 -9.5520e-06
2:40281597 A G 0.078488 1.7037e-05
2:40281964 T C 0.176352 -1.0174e-05
2:40282886 A G 0.050185 5.5057e-07
2:40283104 A C 0.029446 -9.4227e-06
2:40287810 T C 0.548187 -1.5452e-05
2:40304143 C T 0.020685 7.4628e-06
2:40305394 G C 0.040971 2.8869e-05
2:40306474 C G 0.168563 7.3981e-06
2:40316790 C T 0.032679 5.4378e-06
2:40317857 G C 0.282552 -4.6556e-05
2:40318244 C G 0.262215 1.0029e-05
2:40322900 C T 0.490112 -6.2940e-06
2:40327878 C A 0.034712 1.7303e-06
2:40328688 A G 0.066708 4.1173e-06
2:40330275 A G 1.551818 1.5435e-05
2:40331135 G A 1.321569 1.8090e-05
2:40331332 G A 0.026587 1.1305e-05
2:40335459 A G 1.665277 1.2036e-05
2:40336167 A C 1.001034 3.8618e-06
2:40340954 G C 0.056801 4.8696e-06
2:40351453 G A 0.325207 -1.1209e-05
2:40356072 T A 0.022459 -3.2926e-06
2:40356199 A G 0.049345 -7.3760e-06
2:40371718 G T 0.092788 5.8736e-06
2:40373155 G T 0.037942 -1.0991e-05
2:40373872 G A 0.557935 -6.9834e-06
2:40375852 G A 0.026886 1.3018e-05
2:40377680 G A 1.662683 2.4226e-05
2:40386331 G A 0.318863 3.2736e-06
2:40387114 G C 0.203432 -2.3220e-05
2:40390301 A C 0.030316 -1.4534e-05
2:40393114 C T 0.061935 1.5633e-05
2:40393120 G A 0.055325 -1.5140e-05
2:40394886 C T 0.296784 3.2918e-06
2:40404839 T C 1.406979 2.3300e-05
2:40405427 T G 0.052075 9.9487e-06
2:40408512 T G 1.664319 3.0725e-05
2:40409462 A G 0.068619 -7.3866e-06
2:40416373 A C 0.255327 -7.2069e-06
2:40420497 G A 1.180320 2.3125e-06
2:40426655 C T 0.031374 4.8930e-06
2:40429950 G A 0.133729 4.4541e-06
2:40436308 A G 0.032621 8.4142e-06
2:40454348 G A 1.598274 -2.1530e-06
2:40459673 T C 0.067299 3.7626e-05
2:40475994 A C 0.158660 -1.3485e-05
2:40476402 G A 0.199117 -3.8487e-06
2:40477408 G A 0.129428 -4.8399e-05
2:40479778 A G 0.088531 -3.1804e-05
2:40482717 C G 0.160013 -1.4490e-05
2:40484908 C T 0.062298 1.4198e-06
2:40486939 A G 0.213859 -8.4368e-06
2:40489499 G T 0.113697 1.2046e-05
2:40489605 T C 1.886813 -1.7094e-05
2:40493846 C T 0.056461 7.2427e-06
2:40494943 A G 0.204506 -1.5561e-05
2:40495934 G A 0.409220 -8.2529e-06
2:40498718 A G 0.076367 -2.5763e-05
2:40498916 C T 0.026206 -6.4406e-06
2:40500993 C T 0.666838 -3.5571e-06
2:40503734 C A 0.636460 -7.8642e-06
2:40504788 T C 0.298739 -2.1774e-05
2:40505686 A G 0.029255 -6.8524e-06
2:40507302 C T 0.079563 -2.3454e-06
2:40510100 A G 0.424655 -5.1248e-05
2:40511165 A G 0.642825 -3.5178e-05
2:40513080 G C 0.093839 -6.8514e-06
2:40524039 C T 0.500369 -4.9930e-05
2:40525623 A G 0.050239 1.9318e-05
2:40532749 C T 0.069292 -1.0127e-05
2:40535877 A G 0.132505 1.4880e-05
2:40538968 G A 0.186898 1.2961e-05
2:40543129 A T 0.054537 -6.0344e-05
2:40544722 G C 0.064763 -2.2588e-05
2:40548499 C A 0.106248 -1.2903e-05
2:40556242 T G 0.388688 -6.6685e-05
2:40557924 T C 0.025291 -3.7241e-06
2:40558573 C T 0.143401 1.6042e-05
2:40562261 C T 0.080334 1.0762e-05
2:40564655 T C 0.697351 -4.0853e-05
2:40566242 C G 0.030160 -1.0618e-06
2:40569062 A G 0.072039 -8.3262e-06
2:40569888 C G 0.024985 -7.1578e-06
2:40571158 G A 0.118096 -4.8413e-05
2:40573350 G T 0.088028 -2.2259e-05
2:40576193 G C 0.034032 -1.4234e-05
2:40576347 T C 0.101141 3.3035e-05
2:40577980 C T 0.071175 1.4897e-06
2:40578641 T C 0.065280 -5.7077e-06
2:40579948 T C 1.842819 -1.4596e-05
2:40581023 T C 0.039156 1.1212e-05
2:40581070 G T 0.070608 5.0686e-06
2:40582349 C A 1.189166 1.0801e-05
2:40583447 A T 0.060177 1.0719e-05
2:40585477 C T 0.033849 4.3311e-05
2:40594238 T G 0.038683 -2.2305e-06
2:40594353 T C 0.115009 2.5633e-06
2:40604319 G A 0.086029 3.3820e-07
2:40605768 T C 0.303648 1.7400e-05
2:40606145 C T 0.055451 -7.2708e-06
2:40608439 G T 1.056434 -1.0604e-05
2:40609689 A C 1.287176 -9.6358e-06
2:40610603 T C 0.033645 -1.9193e-05
2:40611849 C G 0.093845 -8.9463e-06
2:40614268 C G 0.087790 -1.9573e-05
2:40616055 T G 1.753968 5.3819e-06
2:40616451 T C 1.318502 8.2691e-07
2:40616598 G A 0.060622 8.7978e-06
2:40622152 A T 0.065899 -1.3201e-05
2:40622176 G C 0.159377 2.5207e-05
2:40625847 T C 0.138924 3.6867e-06
2:40626646 C G 0.712613 1.6841e-06
2:40631355 C T 0.433097 -2.3465e-05
2:40632095 G A 0.560774 -1.6366e-05
2:40632245 C A 0.061333 1.0406e-06
2:40639297 A G 0.111637 3.7063e-06
2:40639700 T G 0.058562 -4.7241e-06
2:40641410 A G 0.361792 -1.0753e-05
2:40647799 A G 0.037527 1.6006e-05
2:40648823 A G 0.064624 -1.5584e-05
2:40658392 T C 0.027403 8.0120e-06
2:40659349 C T 0.044279 1.8997e-05
2:40659585 A G 1.039265 -4.0397e-05
2:40662289 C T 0.064984 1.2235e-05
2:40666604 G A 0.021946 1.2390e-05
2:40674308 A G 0.760163 -8.3704e-06
2:40676206 A G 0.104854 2.1181e-05
2:40680643 A G 0.069608 -1.7969e-05
2:40680869 T G 0.810711 3.2673e-05
2:40688701 C A 1.100492 -5.2191e-05
2:40690872 A G 0.039948 -1.4211e-05
2:40692394 C T 0.029218 -9.8190e-06
2:40698811 C T 0.377962 -2.6033e-06
2:40699589 A C 0.116682 -2.9923e-05
2:40715754 C T 0.055801 -1.4722e-05
2:40722018 A G 0.043868 -3.5197e-06
2:40741866 G A 0.808495 -2.0306e-05
2:40754006 C T 0.038721 1.6347e-05
2:40754854 G A 0.108621 -1.2286e-06
2:40757791 G A 0.085094 -8.6661e-06
2:40761242 A G 0.029738 1.8779e-05
2:40762862 T C 0.020855 8.5773e-06
2:40765679 G A 0.064185 -2.5970e-05
2:40773763 C A 0.069914 -1.9363e-05
2:40774775 C T 0.062601 -2.0721e-05
2:40778325 T G 0.344470 -2.2512e-06
2:40782953 C T 0.065144 3.8258e-06
2:40783023 A C 0.098170 -6.8073e-06
2:40783051 G C 0.236951 -1.8234e-05
2:40783301 C G 0.756471 -2.3437e-06
2:40783406 C T 0.251230 -3.0956e-06
2:40783501 C T 0.134613 -4.2878e-05
2:40783641 T C 1.516168 9.6809e-06
2:40783903 G A 0.135452 -3.4426e-05
2:40783993 C T 0.024628 1.3410e-05
2:40786196 A G 0.084149 -2.3190e-05
2:40791482 A G 1.542244 1.1179e-05
2:40793292 A G 0.680532 3.7698e-05
2:40805427 G A 0.053959 -2.0281e-05
2:40806715 C G 0.070322 -1.8168e-05
2:40818629 T C 1.651369 -1.1768e-05
2:40825962 C T 0.719440 -5.2970e-05
2:40832632 A G 0.133494 -5.0809e-05
2:40837037 C G 0.929739 1.8932e-05
2:40840683 G T 1.643801 -1.9938e-05
2:40846145 T C 0.025808 -2.0541e-06
2:40847422 T G 0.061697 -9.1717e-06
2:40851812 T C 0.062659 4.2609e-07
2:40852086 A C 1.907627 -1.5507e-05
2:40868787 T G 0.221855 -2.4811e-05
2:40876113 T C 1.849656 -6.5690e-06
2:40878101 A G 0.113088 1.2198e-05
2:40913958 A G 0.070023 4.2476e-06
2:40914216 C G 0.731247 1.0662e-05
2:40917564 G A 0.802953 4.8648e-06
2:40930940 G A 1.044385 -6.3112e-06
2:40932374 T C 0.135497 2.3436e-05
2:40933363 A G 0.020606 4.4107e-06
2:40948260 G A 0.815366 7.6480e-06
2:40954665 G A 0.026216 4.0158e-05
2:40966496 C T 0.029364 -2.5032e-06
2:40976596 C T 0.207450 9.0607e-06
2:40976640 T C 0.140746 -6.2073e-05
2:40987216 A G 0.192301 1.1016e-05
2:40994500 T C 0.186735 2.1597e-06
2:41012133 C T 0.031700 8.5311e-06
2:41013972 T C 1.894976 -1.0931e-05
2:41015449 C T 0.041097 3.0916e-06
2:41018544 T G 0.050793 4.5236e-06
2:41030369 G A 0.101203 -9.1833e-06
2:41032751 C T 0.133079 -1.5537e-06
2:41033131 C A 1.278014 1.3658e-06
2:41034272 A G 0.073752 4.2961e-06
2:41039819 G A 0.040217 2.6192e-06
2:41040479 C A 0.116944 -5.0916e-06
2:41041185 G A 0.063560 -1.1990e-06
2:41052235 T C 0.036871 3.0002e-05
2:41054918 C T 1.410073 1.6638e-06
2:41059808 C T 0.216389 1.3799e-06
2:41061173 G A 0.089772 1.1418e-05
2:41065804 C T 0.047846 1.0771e-06
2:41070645 A G 0.079858 3.6614e-05
2:41073063 G A 0.186147 -8.8311e-06
2:41075429 C A 0.249499 1.9083e-06
2:41078287 A G 0.043378 9.3309e-06
2:41079833 C A 0.864401 4.2933e-05
2:41085497 T C 0.140661 -5.8536e-06
2:41085566 C G 0.226853 -2.9423e-05
2:41087391 T C 0.764008 3.0353e-05
2:41089000 T G 0.538450 -5.2235e-07
2:41091547 C T 0.053833 -8.0893e-06
2:41106882 A G 0.061748 7.1929e-06
2:41107020 A G 0.781242 2.2631e-05
2:41110909 T C 0.052935 -4.2613e-05
2:41127160 C T 0.047985 6.9527e-06
2:41130274 T C 0.753486 7.3956e-05
2:41130693 A C 0.033753 -3.1543e-05
2:41135713 T C 0.092921 2.0780e-05
2:41139880 T G 0.058701 1.2240e-05
2:41148936 G A 0.105649 -5.7212e-06
2:41163296 A G 0.128642 -1.2922e-05
2:41164500 A G 0.027103 -4.5071e-06
2:41166663 A G 0.056230 -3.2024e-05
2:41180690 A C 0.036623 -2.9743e-05
2:41196145 C T 0.071250 8.6979e-06
2:41199040 A G 1.141715 -8.5482e-05
2:41200499 C T 0.057110 -1.0579e-05
2:41200576 A G 0.065814 -2.3288e-06
2:41205257 C T 0.158731 -1.5683e-05
2:41205417 T C 0.066358 -2.7194e-06
2:41213460 C A 1.661639 1.1021e-05
2:41225188 A G 0.048417 -1.2292e-05
2:41227539 C T 0.106193 1.6044e-05
2:41229015 G A 0.079015 1.7040e-06
2:41255542 T C 1.662962 1.3475e-05
2:41257489 G A 0.793039 1.1460e-05
2:41258020 T C 0.113982 1.0369e-05
2:41265868 A G 0.526170 2.4944e-06
2:41276064 T C 0.112150 -1.5669e-05
2:41295071 C T 0.043746 -9.3528e-06
2:41302462 T C 0.083772 -9.2458e-06
2:41303844 T C 0.022418 1.8944e-05
2:41306572 C T 0.027957 2.4425e-05
2:41312638 G A 0.078131 1.2780e-05
2:41317885 T C 0.085512 -1.0028e-05
2:41332646 G T 1.430513 -1.5979e-05
2:41346150 A G 0.062516 -5.9594e-07
2:41347755 T G 0.067197 -7.0799e-06
2:41355352 G A 1.548701 1.3805e-05
2:41357209 T C 0.116577 8.1566e-06
2:41362090 G A 1.028742 1.4780e-05
2:41371089 C T 0.139804 -9.3140e-07
2:41378814 T C 0.034110 -1.0843e-05
2:41385932 A G 0.176325 1.8982e-05
2:41388121 C T 0.702743 -7.7587e-05
2:41391070 C T 0.740624 2.0260e-05
2:41395764 T C 0.042661 -2.0198e-06
2:41401047 T G 0.091748 -5.3915e-05
2:41408226 C T 0.194626 1.4406e-05
2:41412265 G A 1.443962 -1.6590e-05
2:41417257 C T 0.551026 6.3245e-06
2:41420488 C A 0.091459 -1.5048e-06
2:41420957 G A 1.445435 -1.7164e-05
2:41421666 C T 0.063271 4.7358e-05
2:41440695 G A 1.336028 -1.7205e-05
2:41444745 C T 0.036925 -6.7962e-07
2:41448564 T C 0.045377 5.5443e-07
2:41457415 C G 0.051371 -1.6723e-06
2:41458326 C T 0.038289 -1.5055e-05
2:41462436 G C 0.098160 3.9432e-05
2:41463085 T A 0.043922 1.5988e-05
2:41464708 A G 0.163997 2.1990e-05
2:41469074 G A 0.786413 8.7778e-07
2:41477957 C T 0.053629 5.1189e-06
2:41487533 A G 0.038955 -2.3149e-05
2:41491120 G A 0.030496 -7.8591e-06
2:41495657 C T 0.026998 8.2091e-07
2:41496945 T C 0.072899 1.8936e-05
2:41518440 T C 0.047693 1.8817e-05
2:41519876 C T 0.031455 -1.0789e-05
2:41525278 G A 0.041604 1.4268e-05
2:41528828 C T 0.107462 9.3389e-06
2:41529828 A G 0.322398 -1.5817e-05
2:41531398 C T 0.319325 8.4373e-06
2:41532477 C A 0.251621 1.2270e-06
2:41533312 G A 0.049369 4.8292e-06
2:41540405 A G 0.260909 -6.4291e-06
2:41545173 G A 0.109263 -1.0936e-05
2:41545445 G A 0.046683 2.6087e-05
2:41545636 G A 0.037367 1.5568e-06
2:41546907 G T 1.359966 1.8256e-05
2:41552623 C G 0.023690 -2.0487e-05
2:41558032 G A 0.032665 4.7756e-07
2:41561332 C T 1.327556 2.4556e-05
2:41610488 C T 0.052007 6.7734e-05
2:41616349 T C 1.292344 3.2880e-05
2:41630684 G A 1.280526 4.0517e-05
2:41632775 T C 0.054064 2.0884e-05
2:41640256 C G 0.080603 -9.6205e-06
2:41644258 A G 0.032159 -6.5871e-06
2:41647254 G A 0.031040 -1.7755e-06
2:41657267 G A 0.078033 -2.2058e-05
2:41674624 T C 0.297280 -8.6164e-06
2:41701100 C T 0.091442 1.9438e-05
2:41707213 A G 0.511547 -1.0268e-05
2:41708045 C G 0.021953 -2.2167e-05
2:41710739 T C 0.077859 3.1584e-06
2:41726599 C G 0.055879 3.6484e-05
2:41727276 C T 0.069941 1.7128e-05
2:41728259 A C 0.145074 -1.6109e-05
2:41746840 T C 0.493678 -7.7626e-06
2:41746981 A T 0.020229 -2.0754e-05
2:41748734 T C 0.036647 -9.2185e-06
2:41757021 A G 0.048182 -1.1939e-05
2:41757305 T C 0.037452 -7.4256e-06
2:41760148 C T 0.746570 1.6214e-04
2:41771636 C T 0.062434 -4.2135e-07
2:41783774 G A 0.029565 5.0740e-06
2:41788552 G A 1.696709 1.7628e-05
2:41790278 G A 0.629569 2.9748e-05
2:41791548 A C 0.082055 -1.0256e-05
2:41793899 C T 0.022639 -5.9199e-06
2:41795986 A G 0.024040 -1.0684e-05
2:41806370 C A 0.026478 1.5281e-05
2:41806652 G A 0.978350 -1.7115e-05
2:41810889 C A 0.043854 1.8225e-05
2:41822533 C T 0.044473 2.0485e-05
2:41833463 T C 0.437187 -2.1301e-05
2:41836080 T C 1.059541 6.5013e-06
2:41840024 A G 0.032795 -1.1877e-05
2:41842210 G A 0.051647 9.7546e-06
2:41847294 C A 0.045595 1.9955e-05
2:41848469 C T 0.057481 1.0163e-05
2:41852461 A G 0.048237 5.3224e-05
2:41853654 C T 0.056454 5.3018e-05
2:41854157 G A 0.757895 1.4956e-05
2:41857514 C G 0.043232 -4.5173e-06
2:41876585 T G 0.364913 -2.1344e-05
2:41884596 C T 0.142731 3.0826e-05
2:41886877 G A 0.863783 -8.3173e-06
2:41897072 T C 1.370492 2.7212e-05
2:41897840 T G 0.439308 1.4420e-05
2:41901127 A G 0.053574 4.7063e-06
2:41910067 C T 0.059959 3.1741e-05
2:41917719 A G 0.067211 -1.2344e-05
2:41928589 A G 0.107043 1.5405e-05
2:41941307 T G 0.063634 -9.7214e-06
2:41944681 C G 0.034648 8.8857e-07
2:41947265 T C 0.023071 -9.5688e-06
2:41950726 C T 0.464552 4.2386e-06
2:41951435 A G 0.949428 8.3327e-06
2:41963073 T G 0.056648 1.2906e-06
2:41964627 G A 1.126229 -4.5269e-06
2:41965643 C T 0.101213 -1.0302e-05
2:41976891 A C 0.027579 -8.3004e-06
2:41978520 C A 1.426484 5.9763e-06
2:41982877 T C 0.081946 -6.5047e-06
2:41989170 C T 0.308204 -2.6890e-05
2:41991774 A G 0.058671 -7.2140e-06
2:41992311 C T 0.100240 1.7576e-05
2:41992610 T G 0.238800 2.0051e-05
2:41996099 C T 0.067758 -2.6102e-06
2:41997518 A G 0.054880 -1.3675e-05
2:42002325 A G 0.211642 2.0667e-05
2:42004914 C T 0.114197 -9.1339e-06
2:42004997 G A 0.244947 -9.2242e-06
2:42005037 T C 0.172075 1.5974e-05
2:42005171 C T 0.753795 5.1909e-06
2:42005234 G A 0.749351 8.8946e-06
2:42005428 T C 0.163892 -1.2734e-06
2:42005655 C A 0.881948 5.7516e-06
2:42006733 C G 0.834884 -5.6723e-06
2:42008415 A G 0.908711 2.0946e-05
2:42017439 A G 0.626329 2.8803e-05
2:42022051 A G 0.629011 2.7706e-05
2:42031215 C T 0.028633 2.8699e-06
2:42033904 G A 0.145040 -7.9839e-06
2:42035615 T G 0.276525 2.9807e-05
2:42042791 C T 0.068350 -2.0248e-05
2:42055849 C G 0.183828 1.6263e-05
2:42061294 A C 0.050300 1.4629e-05
2:42061596 A G 0.027913 -4.0032e-07
2:42061628 A G 0.039384 -1.7265e-06
2:42062530 A G 0.611040 3.4724e-05
2:42070858 C T 1.007762 5.2435e-05
2:42073356 C T 0.024526 1.9227e-05
2:42075382 A G 0.026444 -2.3533e-05
2:42075725 T C 0.267620 -8.7685e-06
2:42080863 A G 0.072508 -3.2550e-06
2:42081856 T C 1.688573 -6.8209e-06
2:42082172 T C 1.551866 -1.4099e-05
2:42082951 T C 0.241894 6.8757e-06
2:42087252 T G 0.740981 -3.2685e-05
2:42089979 C T 0.887911 2.3809e-05
2:42090348 A G 0.045459 1.8014e-06
2:42090813 T G 0.929566 -7.4756e-06
2:42094026 T C 0.185297 2.3265e-05
2:42094658 G C 0.318329 -4.7428e-06
2:42096334 T C 0.030496 -1.8635e-05
2:42100695 T C 0.302458 -3.2897e-05
2:42102899 T C 1.164449 -2.6503e-05
2:42103683 G C 0.294319 9.2944e-08
2:42105871 A G 0.224881 1.1705e-04
2:42109786 A G 0.095195 -7.1082e-06
2:42110157 G A 0.184634 6.2394e-05
2:42110840 A G 0.021976 1.5971e-05
2:42121185 A G 0.814135 2.6992e-05
2:42126403 G T 0.459799 7.3526e-06
2:42133285 C T 0.716717 -3.6496e-05
2:42145432 C T 0.594381 -3.0905e-05
2:42148519 C T 1.232235 4.8556e-05
2:42151474 T C 0.272435 3.8127e-05
2:42152602 C T 0.189649 1.2746e-05
2:42167674 C T 0.175822 1.2720e-05
2:42172461 T C 0.078906 -6.0548e-06
2:42176640 T C 0.098027 8.4923e-07
2:42181169 A T 0.075554 -3.8038e-06
2:42181226 A C 0.076710 -6.0513e-06
2:42189315 T C 0.046700 3.3418e-05
2:42200405 C G 0.600749 -1.0573e-05
2:42202161 T C 0.331313 3.1784e-05
2:42205297 A C 0.036936 -2.8804e-06
2:42205950 A G 0.408230 2.7099e-05
2:42208807 A G 0.247531 -1.9353e-05
2:42208919 A G 0.079845 6.1912e-06
2:42211269 C T 0.069227 -4.4046e-06
2:42213744 A G 0.075921 -7.2082e-06
2:42214198 A G 0.055567 -2.7364e-05
2:42215540 A C 0.066854 -4.9682e-05
2:42218181 C G 0.029599 6.0127e-06
2:42218545 T C 0.637494 -1.5551e-05
2:42226844 G C 1.299382 -1.1073e-05
2:42233309 A G 0.037918 -4.0492e-07
2:42233606 A G 0.022816 6.4441e-06
2:42247361 A G 0.440984 -1.8226e-05
2:42269859 G A 0.499009 -1.2205e-05
2:42270131 G A 0.264928 1.2142e-06
2:42276921 T C 0.278034 6.8157e-06
2:42280358 T C 0.493882 -3.1936e-05
2:42284040 T C 0.056512 1.2271e-05
2:42286692 T C 0.042124 -8.8524e-06
2:42291949 G A 0.407727 -1.8462e-05
2:42294595 A C 0.105605 -1.4323e-05
2:42295259 A G 0.020739 1.2016e-05
2:42299552 A G 0.031649 -1.4904e-05
2:42301661 A G 0.039169 1.5991e-08
2:42303587 C A 0.480670 -2.2741e-05
2:42306722 G A 1.491754 9.7816e-06
2:42308536 T G 0.066881 5.8730e-06
2:42308573 G A 0.533191 -3.2500e-05
2:42310322 T G 0.877763 1.3933e-06
2:42312094 C T 0.109559 -4.5595e-06
2:42313030 C T 0.153057 6.1691e-06
2:42315777 C G 1.337640 -1.0189e-05
2:42318578 A T 0.809974 1.4393e-05
2:42325861 C T 1.017686 2.7710e-06
2:42329329 G A 1.008540 -3.2814e-06
2:42333486 A G 0.048556 -1.0547e-05
2:42334729 C T 0.151095 2.0925e-05
2:42335271 G A 0.063927 1.8842e-06
2:42335793 C T 0.045938 -6.4692e-06
2:42335899 G A 0.048842 -4.0518e-05
2:42336943 T C 0.926526 1.7418e-05
2:42337163 C T 1.246089 -2.9941e-05
2:42337454 A G 0.415108 -1.4923e-05
2:42337505 G C 0.521060 -1.2866e-06
2:42337648 A C 0.032227 -1.6393e-05
2:42337820 C G 0.682531 -5.8601e-06
2:42338608 T C 0.689470 3.4238e-06
2:42342422 C A 0.964179 3.3801e-05
2:42342979 T C 0.544740 1.3814e-06
2:42343637 A G 0.263350 8.4914e-06
2:42357292 A G 1.100390 -2.0216e-06
2:42359876 C T 0.456511 2.5936e-06
2:42360831 T C 0.828040 1.2724e-05
2:42367806 C T 0.088769 7.6006e-06
2:42369930 C G 0.521968 -6.9219e-06
2:42370455 C T 1.253759 1.9901e-05
2:42372986 A C 0.872683 1.4647e-05
2:42378770 C A 0.145193 -4.4263e-05
2:42400266 G A 0.086240 1.4172e-06
2:42406321 G A 0.162090 2.5104e-06
2:42409233 G C 0.092873 2.0914e-06
2:42417425 A C 0.032071 -2.3157e-06
2:42421325 A G 0.048495 -1.2560e-06
2:42423683 G A 1.147998 -2.5913e-05
2:42426524 G A 0.556170 -2.7746e-05
2:42428781 G A 0.342009 -2.2489e-06
2:42433082 G A 0.158745 3.4243e-06
2:42436261 G A 0.161430 9.8488e-06
2:42468603 T G 0.020158 2.2873e-05
2:42470958 A G 0.262143 -4.1858e-05
2:42473526 T G 0.040811 -8.3146e-06
2:42479644 C T 0.251767 4.6333e-06
2:42480204 G T 0.240327 1.9145e-06
2:42485406 G A 0.036511 1.0192e-05
2:42503166 C G 0.025182 -3.5707e-06
2:42510018 G A 1.957563 -6.8422e-06
2:42515388 G A 1.811555 1.3801e-05
2:42515437 G A 0.644685 -2.3332e-05
2:42519603 G A 0.033478 -4.4317e-06
2:42524531 A G 0.178820 1.7724e-06
2:42524781 A G 1.927805 -9.0527e-06
2:42526510 T C 0.067378 -2.0607e-05
2:42531871 T G 0.555038 -2.4327e-05
2:42536046 T C 0.211364 1.6678e-05
2:42562787 G C 1.111858 -1.8209e-05
2:42563042 T C 0.108135 -7.6985e-06
2:42589921 T C 0.259865 7.2556e-07
2:42599605 G T 0.057097 2.2799e-06
2:42609545 T C 0.318540 2.5907e-06
2:42615826 C T 0.103185 -1.0848e-05
2:42617305 G A 0.078855 2.4154e-06
2:42623994 A G 1.126555 -1.0104e-05
2:42625478 G T 0.053153 2.7144e-06
2:42629175 A G 0.116101 -6.3782e-06
2:42632023 C G 0.144968 1.3058e-05
2:42637261 C T 0.051048 -1.0227e-05
2:42638057 C T 0.261824 1.1049e-07
2:42659267 C T 1.936774 -3.6792e-07
2:42680608 A C 0.026702 2.2739e-05
2:42683926 T C 0.094437 -3.6837e-06
2:42699164 C T 1.071634 -7.5780e-06
2:42703988 C T 0.146570 1.6920e-05
2:42707488 C G 0.021042 -2.1799e-05
2:42710492 C T 0.406819 1.8994e-05
2:42710863 A G 0.027974 1.3930e-05
2:42713350 T C 0.116607 1.9798e-05
2:42714383 G A 0.125188 -1.9589e-06
2:42723183 C T 0.409723 8.4638e-06
2:42723221 G A 0.098857 1.7079e-05
2:42725568 T G 0.064909 9.9982e-06
2:42733728 A G 0.059235 4.0387e-06
2:42735383 G T 0.102437 -1.2902e-05
2:42739333 T C 0.797122 3.6496e-05
2:42764120 A G 0.688070 -3.9866e-05
2:42767044 C T 0.073273 4.3144e-06
2:42769316 T C 0.081732 1.2480e-07
2:42789327 T C 0.189747 -4.5043e-06
2:42805581 A G 0.046241 2.4621e-05
2:42808024 T C 0.079097 1.0964e-05
2:42810321 G C 0.125481 -3.0364e-05
2:42819994 C T 1.385196 4.6004e-06
2:42831695 C T 0.069880 -4.0624e-06
2:42856208 G A 0.422479 -3.1948e-05
2:42867007 G A 0.046112 -1.3208e-05
2:42892774 A G 0.092013 1.5845e-05
2:42893100 G C 0.070849 2.0093e-05
2:42903239 C G 1.245998 1.7385e-06
2:42912035 C T 1.386934 -1.5661e-06
2:42915667 C T 0.058225 1.4029e-05
2:42927058 A G 0.078414 1.9829e-06
2:42933601 G A 0.148270 -5.5186e-06
2:42938386 C T 1.137431 -5.3177e-06
2:42949616 C G 0.470403 2.6092e-05
2:42949805 T C 0.936930 -1.8486e-05
2:42970829 A G 0.093641 -1.3612e-05
2:42973892 G A 0.102936 1.3444e-05
2:42977915 C T 0.613770 1.1960e-06
2:42981239 G A 0.657556 -3.4853e-06
2:42984044 C T 0.103232 6.6746e-06
2:42985311 A G 0.066174 -1.4985e-05
2:42985803 C T 1.096290 1.4045e-05
2:42986507 G A 0.028803 -2.8546e-06
2:42990101 C G 0.423071 5.7000e-06
2:42990336 G T 1.073759 1.4310e-05
2:42991200 G C 0.058433 1.3533e-05
2:42996520 T C 0.024057 -2.4445e-05
2:42998088 G A 0.750388 -1.6378e-05
2:43007266 T C 0.137084 -3.4472e-07
2:43008523 C T 0.652412 -2.3024e-05
2:43015719 C T 1.480888 5.9734e-06
2:43016072 G A 0.132719 3.6594e-06
2:43024542 A G 0.257037 6.4372e-06
2:43027398 T C 0.465816 -3.4806e-06
2:43033931 T G 0.082575 3.1169e-05
2:43043134 T C 0.098806 -3.3498e-06
2:43045635 C T 0.087080 -1.4829e-05
2:43047028 T C 0.610669 -2.4746e-05
2:43056072 T G 0.328045 7.4536e-05
2:43065555 C T 1.474625 1.5721e-06
2:43075563 G A 0.556378 6.7988e-07
2:43086026 C T 0.501028 -3.2517e-05
2:43090601 A C 0.431386 2.7895e-05
2:43103466 T C 0.065317 -1.1905e-06
2:43103756 A G 0.146900 7.9369e-06
2:43111668 A G 0.282733 -1.9822e-06
2:43112172 A G 1.008625 1.3341e-05
2:43118124 T G 0.093964 1.1895e-06
2:43132146 A G 0.592858 2.2642e-05
2:43133163 T C 0.021042 -5.5720e-06
2:43134401 T G 0.027681 -5.3802e-05
2:43138118 A G 1.907287 2.1249e-05
2:43138933 A G 0.191145 1.2588e-05
2:43140961 T C 0.974617 2.9291e-05
2:43141979 T G 0.313069 -2.7176e-05
2:43146187 A G 0.070856 2.4817e-06
2:43149283 T C 0.074782 -8.2462e-06
2:43149973 T C 1.481816 1.6808e-05
2:43153772 T C 0.077302 4.9787e-06
2:43154227 C A 0.939976 -1.5268e-05
2:43156974 C T 0.113653 8.4721e-06
2:43161180 G A 1.386369 8.4920e-06
2:43165147 C T 0.797255 -1.2141e-05
2:43171183 T C 0.262803 5.5023e-05
2:43173878 A G 0.073521 4.3998e-06
2:43183119 G C 0.031744 -7.6715e-06
2:43184523 G A 0.047587 -3.0727e-05
2:43185532 G A 0.832940 6.8404e-06
2:43188368 T G 0.091377 1.1912e-05
2:43189373 A G 0.129577 3.6625e-05
2:43194596 T G 0.237389 1.0701e-05
2:43196926 C T 0.622222 7.2702e-06
2:43197221 C G 0.775523 2.5685e-05
2:43198416 T C 0.204435 -8.8495e-06
2:43201557 G T 0.484244 1.0341e-05
2:43204458 A G 0.233945 1.9054e-05
2:43206430 A G 0.280176 2.0566e-05
2:43206981 G A 1.251981 -5.9629e-06
2:43211651 T C 1.649135 -8.8269e-06
2:43216206 G A 0.589009 -4.2570e-06
2:43232903 A G 0.022765 -1.5539e-06
2:43233991 T C 0.167383 2.8647e-05
2:43238397 G A 0.216018 1.8975e-05
2:43241234 C A 0.593653 -3.8568e-05
2:43241644 A G 0.504884 -8.4723e-06
2:43241645 A G 0.569399 -4.2962e-05
2:43246767 G T 0.339098 -5.5710e-06
2:43247215 C T 0.278955 2.2502e-05
2:43247499 T C 0.105619 -1.4085e-06
2:43249254 C T 0.961062 1.8642e-05
2:43252152 C T 0.529240 2.3506e-05
2:43252268 C G 1.540908 1.4570e-05
2:43253347 T C 0.344909 3.2305e-05
2:43254399 T G 0.707299 1.4462e-05
2:43255777 A G 0.069377 -1.3839e-06
2:43257545 T C 0.594908 2.1321e-06
2:43261122 C T 1.546311 8.0665e-06
2:43267121 A G 1.365848 1.6784e-05
2:43279472 G A 0.175621 2.6372e-05
2:43281156 A C 1.507444 3.5169e-05
2:43281211 A G 1.499380 3.8716e-05
2:43291452 T C 0.019994 5.3706e-06
2:43292832 A G 1.234860 -2.2521e-05
2:43295627 G A 1.453315 -3.2611e-06
2:43299272 T C 0.361700 -1.5748e-05
2:43299383 A G 0.201800 1.7851e-05
2:43302571 A G 0.618727 -1.7697e-05
2:43306020 A G 0.770328 -2.5708e-05
2:43311274 G T 1.979723 1.8751e-06
2:43312635 C T 0.061975 -9.4351e-06
2:43312809 T G 0.622470 -9.0466e-06
2:43314116 A C 0.165653 -2.7204e-05
2:43314175 C T 0.274593 8.8695e-06
2:43314287 C G 0.091945 -1.7545e-05
2:43315487 C T 0.542955 3.3399e-06
2:43321187 T C 0.041648 2.8653e-07
2:43321400 A G 0.137496 4.0840e-05
2:43323922 T C 0.656417 -3.3980e-05
2:43325570 G A 1.029385 -4.7247e-06
2:43325682 T C 0.030717 -1.7703e-05
2:43327560 A G 0.255014 8.5754e-06
2:43330140 T C 0.545573 1.9021e-05
2:43335913 G C 0.035195 -2.8718e-06
2:43341415 A G 0.215243 -9.8980e-06
2:43342608 C T 0.205781 2.3346e-05
2:43348660 G A 0.308802 2.1660e-06
2:43349216 C T 1.210609 8.5758e-06
2:43356056 A G 0.086118 1.5237e-05
2:43358910 T G 0.424665 -2.6134e-05
2:43359061 A C 0.534445 -1.3437e-05
2:43361256 C T 0.558961 -1.6863e-05
2:43361389 T C 0.404032 -1.9075e-05
2:43361450 G A 0.115965 2.5768e-05
2:43362380 T G 0.168669 -6.9340e-06
2:43363116 A G 0.748814 3.2182e-06
2:43363755 G A 1.170290 4.9469e-05
2:43364037 T C 0.144054 1.2238e-05
2:43367800 C T 0.194718 4.7624e-05
2:43370966 T C 1.468550 2.2130e-05
2:43372385 T C 0.021905 1.4870e-05
2:43375005 A C 0.053989 -9.8161e-06
2:43375315 T C 1.458616 2.5585e-05
2:43380915 C A 1.280135 -7.7675e-06
2:43382146 G A 0.512418 -7.4713e-06
2:43390840 C T 0.077999 -1.3179e-05
2:43405211 A G 0.102341 -4.7032e-06
2:43412033 A G 1.436942 2.4488e-05
2:43418616 T C 0.105282 1.6791e-05
2:43420947 G A 0.077703 2.5821e-05
2:43423915 G A 0.429935 -2.0072e-06
2:43424450 C T 1.941554 1.1658e-05
2:43426617 T C 0.999871 -9.7064e-06
2:43433484 T C 0.405993 -3.6192e-05
2:43436411 C A 1.337840 4.4707e-06
2:43437611 A G 0.154590 3.8749e-05
2:43439585 A G 0.046962 -1.2522e-05
2:43445181 A G 0.082741 2.5448e-05
2:43446584 A C 1.050090 -6.8847e-06
2:43446723 T C 0.603611 2.8786e-05
2:43448526 T C 0.112279 -2.0266e-06
2:43452334 A G 0.138839 6.8893e-05
2:43479638 A G 0.058586 -4.2942e-06
2:43479957 C G 0.020511 -1.5611e-05
2:43486952 A G 0.124192 -2.9864e-05
2:43496126 T C 0.136761 8.4867e-05
2:43499589 C T 0.028752 3.8875e-06
2:43506259 A G 0.390412 3.4248e-05
2:43508519 C T 0.043555 1.1542e-05
2:43519977 T C 0.259151 -6.5266e-06
2:43532780 C A 0.332016 1.9272e-06
2:43534208 T C 0.695012 -1.8436e-05
2:43536845 A G 0.022405 -1.8289e-05
2:43540125 G T 0.478484 -1.8821e-05
2:43541071 T C 0.036745 2.6372e-05
2:43547672 A G 0.026209 3.0985e-06
2:43553949 C T 1.590508 4.2358e-05
2:43561134 A G 0.091404 -6.4436e-06
2:43587407 T C 0.063883 -1.9251e-06
2:43587504 T C 1.059891 2.5928e-05
2:43588829 T C 0.039278 -2.7647e-06
2:43595402 T G 0.049773 -2.3396e-05
2:43625184 A T 0.538090 -1.8194e-05
2:43638838 C A 0.210248 1.5238e-05
2:43641627 G A 0.662316 2.3149e-05
2:43652929 C T 0.779875 -1.8128e-05
2:43671926 T C 0.037480 8.3570e-06
2:43672508 G T 0.147695 1.1853e-05
2:43686854 G T 0.022588 3.2094e-06
2:43687879 T C 0.215583 1.0121e-05
2:43697569 G T 0.031819 -2.0418e-06
2:43713400 C T 0.097289 -5.0938e-06
2:43721508 T C 1.166058 1.9655e-05
2:43721638 C T 0.044177 -5.3997e-06
2:43721754 G T 0.022344 1.5266e-05
2:43732823 C T 0.218422 1.0502e-05
2:43740346 A G 0.049359 -6.3199e-06
2:43744099 C T 0.046421 -8.8295e-06
2:43745571 G C 0.028501 -2.0423e-05
2:43758022 C T 0.021704 1.4585e-05
2:43779665 C T 0.657182 4.9998e-05
2:43785004 A G 0.027263 -6.1664e-07
2:43793725 A G 0.609704 2.0371e-05
2:43797619 T C 0.383534 2.2474e-05
2:43804229 C T 0.662024 5.3026e-05
2:43806918 T C 0.267399 2.5172e-05
2:43820201 C T 0.471331 -2.8027e-05
2:43822518 A C 0.379835 1.7207e-05
2:43830299 T C 0.103749 2.1221e-06
2:43831083 C T 0.266665 2.3056e-05
2:43843950 C G 0.178032 2.0901e-05
2:43850590 C T 0.488517 1.2175e-05
2:43855150 C A 0.177858 4.6450e-06
2:43859090 C A 0.821601 -4.0810e-05
2:43862058 T G 1.206322 -1.9740e-05
2:43866411 G T 0.057756 1.5381e-05
2:43869189 G A 0.026920 1.1635e-05
2:43870864 C T 0.117369 1.6337e-05
2:43874554 C G 0.021864 -1.8715e-05
2:43879382 G T 0.350933 8.8074e-06
2:43879853 T C 0.850200 -2.3097e-05
2:43884855 A C 0.141915 -1.9067e-05
2:43885486 G T 0.041971 4.0817e-06
2:43897580 C T 0.126259 4.9892e-05
2:43901630 A G 0.055234 -4.6462e-05
2:43902763 C A 0.035192 -3.4912e-05
2:43903034 A G 0.020725 1.5812e-05
2:43903066 G A 1.450935 -1.3182e-05
2:43903164 C G 0.023061 -2.6307e-05
2:43903262 A C 0.056056 1.5003e-05
2:43908318 G A 0.049083 1.3264e-06
2:43909764 G A 0.215899 -8.0629e-06
2:43916335 A G 0.055975 -1.1039e-05
2:43916738 G A 1.078706 -3.6740e-05
2:43919394 C T 0.279996 5.0223e-06
2:43922676 G C 0.432094 -1.9694e-06
2:43927374 G A 0.037561 1.6190e-05
2:43937500 C T 0.405694 -3.7089e-05
2:43939079 G A 1.511690 1.4547e-06
2:43945256 T C 1.132314 -1.2317e-05
2:43948153 G A 0.289791 1.8040e-05
2:43949761 T C 0.058664 -1.0527e-05
2:43951141 G T 0.065130 -1.5326e-05
2:43959547 T C 0.579248 6.7676e-06
2:43967489 G A 0.160342 4.2057e-05
2:43968050 A G 0.028198 -2.4818e-06
2:43968167 A G 0.132967 -8.4779e-06
2:43968331 A G 0.128625 -1.7157e-05
2:43973099 G A 0.037085 2.4463e-05
2:43974358 C T 0.401638 1.0524e-06
2:43974805 A C 0.034988 2.1374e-05
2:43975036 A G 0.020508 1.3208e-05
2:43976263 C T 0.185277 -9.0108e-06
2:43980631 C T 0.144282 -6.4210e-06
2:43983809 A G 0.133967 -7.7531e-06
2:43989130 G A 0.122475 -4.6900e-06
2:43990503 C T 0.166816 -4.4790e-06
2:43999734 G T 0.593238 3.3233e-06
2:44001139 T C 0.319835 2.1965e-05
2:44013627 G T 0.035538 1.3625e-05
2:44015120 C T 0.103518 -1.4263e-05
2:44015409 G A 0.300334 1.4846e-05
2:44017067 C G 0.035668 2.5982e-05
2:44018562 T G 0.078295 2.5976e-05
2:44021826 A T 0.644872 -8.6121e-06
2:44028013 T A 0.492423 -1.1813e-05
2:44028773 T C 0.055556 -1.0222e-05
2:44037333 A G 0.321028 -5.5549e-05
2:44037396 G C 0.111538 1.0449e-05
2:44040401 C G 0.327502 -5.0081e-05
2:44041208 A G 0.026757 3.0172e-05
2:44042896 G A 0.186167 -5.7785e-05
2:44043114 C A 0.072046 -2.1539e-05
2:44047530 T C 0.220716 -1.8938e-05
2:44048591 T C 0.062186 -4.5832e-05
2:44049120 A G 1.514866 6.4922e-05
2:44049795 T C 0.156378 3.0973e-06
2:44053090 A G 0.332411 1.2804e-05
2:44054123 A G 0.371907 1.2979e-05
2:44056444 T C 0.778138 1.9449e-06
2:44058119 G A 0.048471 -1.2827e-05
2:44062286 T C 0.728494 -7.1229e-06
2:44062784 A G 0.036099 -6.2699e-06
2:44065090 A G 0.125260 -4.2984e-06
2:44066247 C G 0.130910 3.1434e-06
2:44068291 T C 0.111324 2.6702e-05
2:44070251 C T 0.794607 1.2835e-05
2:44071743 G A 0.781538 9.7695e-06
2:44073656 C T 0.125521 -4.9562e-06
2:44074075 A G 0.038670 -8.7275e-06
2:44074431 T C 1.349614 4.7020e-05
2:44077453 C T 1.939130 1.0602e-05
2:44080185 A G 0.050212 6.5551e-06
2:44081042 C T 1.125365 3.5051e-06
2:44093026 T C 0.026427 -1.0567e-05
2:44098826 T G 0.095052 -3.7256e-05
2:44098855 C T 0.903034 2.2417e-05
2:44099582 A G 0.363682 1.3414e-05
2:44101394 G A 1.490649 9.8329e-06
2:44101430 G T 1.162212 3.7950e-05
2:44101711 C T 0.540803 6.4643e-06
2:44101743 T C 0.062693 2.9325e-05
2:44101884 C T 0.088127 -5.6536e-06
2:44102197 C T 0.100761 -3.8870e-06
2:44103237 C T 0.217368 -2.2212e-05
2:44104925 C T 1.528992 -2.1088e-06
2:44107742 T G 0.570269 -1.0046e-05
2:44112075 G A 0.482782 -3.6194e-06
2:44116836 T C 0.965019 -4.4703e-06
2:44118189 G A 0.137377 1.5195e-05
2:44126747 A G 0.077377 5.2315e-05
2:44132091 C T 0.280441 -1.2351e-05
2:44136507 A C 0.199716 -2.5708e-05
2:44140717 A G 0.085689 -1.7771e-06
2:44143756 G A 0.780579 4.0874e-06
2:44151855 A G 0.026328 9.7863e-06
2:44166020 T C 0.054078 1.6377e-05
2:44167866 C T 0.047190 -2.0596e-06
2:44181182 T C 0.081970 3.1313e-05
2:44184217 A G 0.022432 -6.8646e-07
2:44185713 C T 0.050453 1.4531e-05
2:44187081 C G 0.041808 1.3591e-05
2:44194879 T C 0.318679 -5.1599e-06
2:44196195 G A 0.998698 1.6045e-05
2:44205007 T C 0.028185 -9.2265e-06
2:44219779 A G 0.029816 -7.5782e-07
2:44227889 C T 1.534105 -1.1470e-05
2:44229160 T G 0.206957 -2.5440e-05
2:44239680 C A 0.207338 -2.5526e-05
2:44253448 C T 0.056372 -5.2660e-06
2:44260914 T C 0.224014 -7.8702e-06
2:44262359 G A 1.223409 -6.2040e-06
2:44267800 G A 0.377323 2.6679e-05
2:44268220 A C 1.856820 -2.5808e-05
2:44268975 A G 0.077536 -7.4956e-06
2:44274391 A G 0.063427 2.7888e-05
2:44274455 G A 0.753149 1.5604e-07
2:44274729 G A 0.615058 1.4471e-05
2:44274885 G A 0.090452 -9.1920e-07
2:44278220 G C 0.048118 1.7882e-05
2:44278298 T C 0.055716 -4.1340e-06
2:44282325 A G 0.998538 -2.9982e-05
2:44283743 C T 0.510823 3.1252e-06
2:44291333 T C 1.750079 7.6939e-06
2:44296002 T G 0.099037 -2.9483e-05
2:44298141 A G 0.461917 -2.5707e-05
2:44300434 T C 0.051953 3.8728e-06
2:44302309 T C 0.484315 -1.8014e-06
2:44305240 A G 0.466143 4.7447e-06
2:44309076 T G 0.128823 -4.3165e-05
2:44313964 A G 0.059575 -7.0685e-06
2:44316109 G A 0.164317 1.5039e-06
2:44321207 A G 0.283460 4.8226e-05
2:44324099 A G 0.677476 -3.0563e-05
2:44327319 T C 0.160693 3.1291e-06
2:44327724 T C 0.025356 -2.2182e-05
2:44328998 G A 0.133797 -3.3226e-05
2:44335986 G A 0.045775 5.2195e-05
2:44337754 A G 1.715238 -1.2921e-05
2:44341444 T C 0.038166 1.8681e-06
2:44341587 T C 0.038578 1.0413e-05
2:44342283 C G 0.316897 -2.2359e-05
2:44349397 G C 0.294289 -3.1430e-05
2:44357957 G A 0.035742 2.4186e-05
2:44358554 C T 1.048791 8.5554e-06
2:44360152 A G 0.090258 -7.2456e-06
2:44362969 C T 0.049651 -1.8085e-07
2:44369429 G T 0.574315 9.4320e-06
2:44371813 A G 0.215080 -2.5066e-07
2:44373092 G A 0.237420 2.6615e-05
2:44383533 C G 0.108747 -2.6217e-06
2:44384185 C T 1.451184 -1.2443e-05
2:44389496 C T 1.284416 -9.7778e-06
2:44392395 A G 0.462148 -9.1092e-07
2:44400170 A G 0.051715 7.6283e-08
2:44401562 C T 1.795953 -4.4727e-05
2:44407985 A G 1.614593 -4.3294e-05
2:44409254 A G 0.078366 -6.3682e-06
2:44420274 G A 0.040019 -7.0057e-06
2:44430229 T G 0.033012 1.2645e-05
2:44444207 T G 0.035062 1.2726e-05
2:44447569 T C 0.023180 4.2645e-05
2:44447963 G T 1.283902 -1.5494e-06
2:44452390 T C 1.269154 -7.4839e-06
2:44455487 G A 0.107485 1.0184e-07
2:44471409 G T 0.330640 -4.4759e-05
2:44473945 G A 0.084319 -1.6023e-05
2:44479742 T G 1.192029 -3.0781e-05
2:44479983 A G 1.542829 -5.0338e-05
2:44492867 G A 0.079369 -5.2098e-06
2:44494688 T A 0.067826 -1.1457e-05
2:44502788 C A 1.577851 -5.0982e-05
2:44504877 C T 1.559301 -6.9087e-05
2:44508835 A G 1.395733 -1.9860e-05
2:44512797 C T 0.057015 -4.0925e-06
2:44515851 T C 0.183709 2.9267e-06
2:44518752 T G 0.122237 -2.8727e-05
2:44543125 G C 1.601969 6.0047e-06
2:44546016 T C 1.604869 6.9846e-06
2:44547574 A G 1.396052 -6.0553e-06
2:44550937 C G 0.146872 5.5905e-06
2:44556013 C T 0.020804 7.6667e-06
2:44556512 G C 0.111178 -2.6858e-05
2:44559529 T C 0.079168 1.4154e-05
2:44559583 A G 0.023085 4.4330e-05
2:44564381 A T 0.045456 -3.4874e-06
2:44570102 A G 0.083945 -4.4631e-06
2:44576097 G A 0.091105 -2.9954e-06
2:44592268 G A 0.072542 -1.2666e-05
2:44592571 A G 0.046601 1.5446e-05
2:44604831 T G 0.046700 1.8709e-05
2:44606936 C T 0.068792 3.1077e-05
2:44620787 T C 0.106180 1.0488e-05
2:44622746 C T 0.063267 -1.1782e-06
2:44641293 A G 0.038421 -8.3777e-06
2:44647831 G A 0.309819 -2.5442e-06
2:44654889 T C 1.495096 -1.9454e-05
2:44656624 G A 0.124508 -2.5274e-05
2:44666626 A G 1.367011 -8.2504e-06
2:44697156 G A 0.152431 -1.9342e-05
2:44711141 C T 0.147059 6.8790e-06
2:44718744 G A 0.032869 1.9425e-05
2:44730496 T C 1.379859 -1.1083e-05
2:44731656 A G 0.097735 -1.3520e-05
2:44738763 T C 1.249778 6.3067e-06
2:44739205 A G 0.039448 9.8362e-06
2:44745386 A G 0.067469 -2.1177e-05
2:44749920 G A 0.046737 -4.2560e-05
2:44767515 C T 0.119990 -1.9296e-05
2:44768102 G A 1.198505 5.7865e-07
2:44768202 C T 1.489748 -1.0334e-05
2:44788309 G C 0.037245 6.7669e-06
2:44797021 C T 0.041576 2.0122e-05
2:44805559 T C 0.064729 1.2319e-05
2:44824861 G T 0.052398 3.4346e-05
2:44836272 A G 1.326924 -1.3359e-05
2:44841667 A C 1.235536 4.9879e-06
2:44842961 A C 1.751191 1.0438e-05
2:44861530 C T 1.061724 9.5829e-06
2:44868127 G A 0.266162 -3.1771e-05
2:44877010 A C 0.415200 2.8117e-05
2:44882710 G T 0.039744 1.6741e-05
2:44885754 T C 0.065185 -3.2041e-05
2:44886000 C A 0.223753 -3.9779e-05
2:44889403 G T 0.948972 -1.2406e-05
2:44889577 G A 0.689834 -2.2798e-05
2:44892148 G T 1.359524 4.4994e-06
2:44895319 A C 0.226608 -8.2708e-07
2:44895612 A G 0.033152 -1.8345e-05
2:44896564 G T 0.058232 6.4434e-06
2:44899976 A G 1.434827 2.5963e-05
2:44902360 C A 0.195218 -8.9888e-06
2:44906026 A T 1.103827 1.1540e-06
2:44911568 C G 0.068639 -8.1868e-06
2:44926615 A G 0.076224 -1.5647e-06
2:44932888 A G 0.028953 5.5341e-06
2:44937109 A G 0.057433 2.5558e-06
2:44943441 T C 1.166333 1.3848e-05
2:44962184 T C 0.035797 4.7588e-07
2:44962416 A G 0.198750 -1.6009e-05
2:44965878 C G 0.028103 -2.9208e-06
2:44966378 G A 0.332737 -1.0586e-05
2:44981119 G T 0.265574 -1.2605e-05
2:44992863 T G 0.112024 3.5071e-05
2:44997514 T C 0.097412 1.4050e-05
2:45007923 T C 0.225048 -3.8685e-05
2:45007925 G A 1.222709 1.7020e-05
2:45016239 C T 0.842932 2.6418e-05
2:45054752 C A 1.016010 4.9347e-05
2:45055133 C T 0.078325 1.0703e-05
2:45060570 A G 1.747040 3.9799e-06
2:45061466 G T 0.898655 1.9539e-05
2:45086591 G A 0.094491 -5.6288e-05
2:45095872 T G 0.688121 3.9783e-05
2:45098283 A G 0.065436 -1.0442e-06
2:45104728 T C 0.041940 8.2123e-06
2:45105636 G A 0.046156 3.5863e-06
2:45108709 C T 0.041073 -8.1804e-06
2:45109864 G A 1.157398 2.1379e-07
2:45111192 A C 0.566472 5.7010e-06
2:45112544 G A 0.108240 1.3541e-05
2:45113317 A G 0.052735 5.8145e-06
2:45113852 A G 1.613977 1.4542e-05
2:45122342 C T 0.593776 -6.6874e-06
2:45123798 T C 0.026590 1.1998e-05
2:45126293 G C 0.364165 -1.4359e-05
2:45135322 A G 0.031550 -2.0626e-06
2:45139904 T C 1.112021 1.5546e-05
2:45141406 A C 0.031768 -1.2418e-05
2:45141776 A G 0.067826 -2.5289e-05
2:45143894 C T 0.084016 7.6349e-06
2:45148216 C T 0.049056 8.9494e-06
2:45149373 T G 0.358090 -1.5174e-05
2:45154908 A G 1.104341 1.1508e-05
2:45158198 C T 0.022272 1.6687e-05
2:45159934 T C 0.380896 1.4473e-06
2:45164264 A G 0.042284 1.7030e-05
2:45165045 C A 1.123070 -6.9499e-06
2:45170153 A G 0.618220 -6.2645e-06
2:45171842 G A 1.850061 8.2209e-07
2:45176194 T G 0.115043 -2.4359e-05
2:45178329 T C 1.110433 1.4071e-05
2:45178830 G C 0.220519 2.7799e-06
2:45181428 C T 0.210602 -1.9342e-05
2:45184019 G A 0.163412 -1.0901e-05
2:45186494 G T 0.130676 2.1499e-05
2:45187127 A G 0.995278 1.3156e-05
2:45188353 T C 0.405402 9.1652e-06
2:45188646 G A 0.407540 3.2236e-06
2:45196611 C T 0.026420 6.9238e-06
2:45196637 A G 0.188459 3.8901e-06
2:45197657 C T 0.103297 -1.7137e-05
2:45198323 C T 1.084951 -9.2755e-06
2:45198805 C G 0.109134 1.0046e-05
2:45202435 A G 0.743347 -1.0817e-05
2:45202768 A G 0.127555 1.0117e-05
2:45205133 T C 0.856969 -7.4506e-06
2:45205246 C A 0.086797 1.4089e-05
2:45217097 G A 0.038707 -8.1217e-07
2:45221305 T C 0.984075 2.5165e-06
2:45222700 C T 0.127089 -7.0214e-06
2:45224328 C T 0.054911 -1.1134e-05
2:45232828 G A 0.064474 -2.3176e-06
2:45238211 C T 0.844458 -1.2100e-05
2:45240748 G A 1.942322 4.6667e-06
2:45246142 A G 0.024282 -4.2169e-06
2:45250399 T C 0.074830 -2.1691e-07
2:45253117 T C 0.077043 -3.6987e-06
2:45254774 G A 1.615568 -1.8439e-05
2:45256270 A C 0.106357 -7.8792e-06
2:45269822 G A 1.409002 -1.6278e-05
2:45272120 A G 0.072974 -1.4544e-06
2:45273134 A C 0.105952 4.4205e-06
2:45274678 T G 0.079070 -7.5628e-06
2:45275358 C T 0.145914 -1.3183e-05
2:45279314 T C 0.111620 -7.9853e-06
2:45279806 T C 0.131495 -7.5570e-07
2:45281360 A G 1.022680 2.1705e-08
2:45281864 A G 0.083071 1.3094e-06
2:45282024 T C 0.255480 -1.0054e-05
2:45283518 C T 0.210109 9.1254e-06
2:45284000 T C 0.074738 2.1394e-06
2:45285795 A G 0.122275 -1.2880e-05
2:45285952 T G 0.929882 -2.8478e-06
2:45296913 T C 0.455896 -2.9321e-05
2:45297637 G T 0.311686 2.2806e-05
2:45298085 T C 0.149565 -1.1952e-05
2:45298975 A G 0.021966 -2.4082e-05
2:45299810 T C 0.072301 1.5122e-05
2:45300195 A G 0.257040 -1.0716e-05
2:45302571 A G 0.134266 -1.8907e-05
2:45310164 C T 0.445632 -3.0697e-05
2:45311515 A G 1.059245 1.0519e-06
2:45311801 G A 0.076768 3.7848e-05
2:45312582 C A 0.741093 -2.8863e-05
2:45312967 C T 0.744745 1.4649e-05
2:45316732 A C 0.968371 3.7459e-07
2:45317268 A G 1.327104 5.6523e-07
2:45319486 C G 0.075476 -8.9737e-06
2:45321235 G A 0.687441 -2.5797e-05
2:45322407 T G 0.117083 2.1340e-07
2:45323646 A G 0.155063 6.2867e-06
2:45327345 G A 0.117080 -2.5948e-06
2:45331475 T C 0.030779 6.8109e-06
2:45332069 C T 0.402927 8.8991e-06
2:45333585 G A 0.065222 8.1510e-06
2:45336379 T C 1.562487 -9.9712e-08
2:45339017 T C 0.065015 8.2864e-06
2:45341876 G A 0.504918 -2.1300e-05
2:45346902 A G 0.065426 -2.6899e-06
2:45355038 T C 1.493100 2.3308e-06
2:45355867 C T 0.046085 2.6008e-06
2:45356635 G C 0.056335 -1.7837e-05
2:45357205 T C 0.616697 5.0163e-07
2:45358092 G C 0.079801 2.3371e-05
2:45366416 G A 0.041702 -1.5713e-05
2:45368690 A G 0.152288 1.6238e-05
2:45376825 A G 0.132501 -8.5215e-06
2:45377907 C T 0.036147 -9.3914e-06
2:45377954 A G 0.058548 -1.9970e-05
2:45383266 G A 0.405323 -2.0076e-05
2:45384510 C A 0.167288 5.6551e-05
2:45388312 T C 1.612974 1.9194e-05
2:45388447 C T 0.068027 7.5569e-06
2:45393954 G C 1.707680 1.7659e-05
2:45401488 C T 0.097327 7.7627e-06
2:45405329 T C 0.062016 -2.2059e-05
2:45408269 C A 1.180340 2.2350e-05
2:45408893 T G 0.793736 -6.8067e-06
2:45409988 G A 0.251250 -2.0331e-05
2:45411642 A G 0.048866 1.1293e-05
2:45412740 G T 0.166255 1.5167e-06
2:45413286 T C 0.160978 -1.4561e-05
2:45417972 A C 0.347492 1.8410e-05
2:45418046 G C 0.168893 -2.0891e-05
2:45418073 T G 0.199726 -1.4028e-05
2:45419044 A G 0.322932 9.9985e-06
2:45420082 T G 0.620519 -9.9210e-06
2:45420818 C G 0.051694 5.9115e-07
2:45426497 A C 0.160808 1.3393e-05
2:45433079 T C 1.654258 -1.7652e-05
2:45433671 A C 0.785033 2.2810e-05
2:45435952 T C 1.840630 3.5798e-07
2:45437361 G A 0.775047 3.2298e-05
2:45437607 G A 0.111127 -1.8559e-05
2:45439634 A C 0.058460 3.5515e-06
2:45441199 A G 0.054377 5.5322e-06
2:45441566 A G 0.557326 4.0778e-05
2:45444514 C T 0.204204 -1.3430e-05
2:45449038 C T 1.763753 -4.3192e-07
2:45452426 C T 1.698772 3.8814e-06
2:45453858 T G 1.128197 2.2875e-05
2:45454801 C A 0.330252 8.5567e-06
2:45460523 T C 0.158262 -1.6521e-05
2:45465133 T C 0.147579 8.2410e-06
2:45466227 A G 0.607001 -9.3331e-06
2:45475516 C A 0.178440 1.3282e-05
2:45479446 T C 0.206726 -2.4250e-05
2:45479778 T C 0.277232 6.3447e-06
2:45482602 A G 0.064267 2.7722e-06
2:45482653 C A 0.037820 -9.6464e-06
2:45484777 C T 1.132464 -3.2578e-05
2:45486444 G C 0.100529 -2.5829e-06
2:45487545 T C 0.069945 2.1979e-05
2:45490852 C T 0.071128 9.2145e-06
2:45493675 G A 0.029089 2.2014e-06
2:45494927 A G 0.275566 5.2362e-06
2:45499045 A G 0.178997 9.6949e-06
2:45500352 G A 0.042022 -8.5165e-06
2:45506679 C T 0.222695 7.8882e-06
2:45507083 T C 0.149007 1.2618e-05
2:45509143 T G 0.032258 -4.5504e-08
2:45509817 C T 0.242322 1.1077e-05
2:45511957 C G 0.095736 -4.3965e-06
2:45515079 T C 0.509477 8.3995e-06
2:45516612 T C 0.105428 -6.6915e-06
2:45517967 A G 0.101947 4.0973e-06
2:45529746 C A 1.807580 4.0049e-06
2:45530204 T C 0.140093 2.4269e-07
2:45533241 T C 0.310373 -7.7223e-06
2:45534588 C T 0.189142 -1.4588e-05
2:45536858 G T 0.629933 -4.6890e-06
2:45536897 T C 0.089531 7.3979e-06
2:45539561 A G 0.057389 -4.9202e-05
2:45541077 A G 0.069013 -2.2343e-06
2:45542672 A G 0.034529 1.7728e-05
2:45543739 A G 0.023105 -6.4670e-06
2:45549305 C T 1.114475 -1.0249e-05
2:45551846 T C 0.301619 3.0499e-05
2:45555531 A G 0.416577 -1.6836e-05
2:45556388 G A 0.167523 1.6252e-05
2:45558844 C T 0.135806 5.8531e-06
2:45560300 T C 0.095117 8.7103e-06
2:45561754 T C 0.095232 -1.1103e-05
2:45562814 C T 0.246157 -8.3556e-06
2:45564638 T C 0.045758 -2.3135e-06
2:45565286 T C 0.059663 1.5416e-05
2:45565550 G A 0.150306 5.9980e-06
2:45565740 A G 0.529417 -4.3973e-05
2:45568791 T G 0.047567 -1.9844e-05
2:45569316 T C 0.735178 -1.0739e-05
2:45569671 T C 0.172589 7.3191e-06
2:45570757 G A 1.080606 -3.2105e-05
2:45571207 T G 0.204367 3.7780e-06
2:45572733 C A 0.181289 -2.7781e-05
2:45573241 G T 0.619488 -1.7995e-05
2:45577721 T G 0.138978 -6.0567e-06
2:45584624 T C 0.128996 -1.1743e-05
2:45584712 G A 0.122084 -2.3737e-05
2:45619047 A C 0.041910 -3.5417e-06
2:45619078 T C 1.874251 1.8120e-05
2:45627188 C T 0.030479 -2.6570e-05
2:45629371 G A 0.170923 -1.0705e-04
2:45640334 C T 0.247949 -5.1267e-06
2:45640374 A C 0.162824 5.8414e-06
2:45646234 C A 0.051885 -1.1035e-05
2:45646824 G A 0.077618 7.1184e-06
2:45648877 G A 0.089817 1.1989e-05
2:45650301 C A 0.075122 -6.3531e-06
2:45656353 A G 0.197067 7.9096e-07
2:45660503 T A 0.900270 3.8870e-05
2:45662867 T G 0.025873 1.3837e-06
2:45670597 A G 0.150306 -2.0657e-05
2:45673915 C T 1.943730 2.1303e-05
2:45687618 G A 0.113187 -3.1255e-05
2:45693839 A T 1.061792 8.0145e-05
2:45716241 C T 0.057892 2.1553e-06
2:45731018 G A 1.595319 1.1529e-05
2:45734453 C G 0.027460 1.7553e-05
2:45738397 A G 1.579367 1.7017e-05
2:45745494 G C 0.082728 2.0551e-06
2:45753332 G A 0.107778 2.7531e-05
2:45754242 T C 0.926339 5.2697e-05
2:45755955 C A 0.033478 -1.7820e-05
2:45760477 A C 0.061574 2.3351e-05
2:45764951 G T 0.252393 -3.3542e-05
2:45765120 C T 0.129819 -7.0205e-05
2:45774548 C A 1.562922 1.7657e-05
2:45782305 A G 0.042539 2.9908e-05
2:45796983 G T 1.962133 1.7333e-05
2:45797764 C T 0.032009 -2.0022e-05
2:45808479 C T 0.040172 2.4189e-05
2:45815759 T C 0.159571 2.7193e-05
2:45820730 G C 0.439600 3.0316e-05
2:45824728 T G 0.093968 2.6332e-05
2:45831243 G A 0.382885 -2.5896e-05
2:45839700 T G 0.244321 -4.6016e-05
2:45846983 T C 0.237070 2.5873e-06
2:45848136 C T 0.611458 3.4122e-05
2:45850018 A C 0.041335 -1.1707e-05
2:45854864 G A 0.728439 3.6667e-05
2:45857351 G A 1.545026 1.4270e-04
2:45858240 G T 1.274797 6.6323e-05
2:45864672 A C 0.331428 -1.0745e-06
2:45865972 A G 0.040291 -1.6434e-05
2:45866662 G A 0.034416 -1.2500e-05
2:45867001 A G 0.059385 -1.8987e-05
2:45867332 G T 1.313304 -2.2839e-06
2:45868084 T C 1.672434 -2.1734e-06
2:45871287 A G 0.021198 1.7076e-06
2:45871897 G A 0.058470 8.5753e-06
2:45874779 T C 0.424186 7.8686e-07
2:45875839 C A 0.347275 3.2593e-05
2:45880024 T C 0.030554 5.9665e-06
2:45880122 C G 0.601840 5.3652e-07
2:45883094 T G 0.096317 -1.2927e-05
2:45883451 G A 0.196972 9.9149e-06
2:45886276 T C 1.376966 -1.8293e-05
2:45887018 A G 0.603751 -1.9319e-05
2:45889414 A G 0.105123 -8.6840e-06
2:45891266 A G 0.061877 1.0006e-05
2:45891375 G A 1.491240 -8.0555e-06
2:45895090 A C 0.101797 -2.4561e-06
2:45898530 A G 0.303414 2.5329e-05
2:45901736 A C 0.021745 8.5621e-06
2:45902547 C A 0.029918 7.1089e-06
2:45904420 C T 0.125498 -9.9869e-06
2:45905946 C T 0.435980 7.9368e-06
2:45913192 A G 1.519503 1.7963e-05
2:45915064 A G 0.123553 1.5255e-05
2:45916347 T C 0.048260 -8.4718e-06
2:45922031 A G 1.359776 2.2190e-05
2:45924344 G A 0.280513 1.4840e-05
2:45927390 A G 0.389456 -9.1686e-06
2:45930299 C T 0.045408 -8.0701e-07
2:45932046 A G 1.317214 -4.5703e-06
2:45944300 A C 0.026927 -1.7550e-06
2:45945033 A G 0.257608 8.0184e-06
2:45950331 T C 1.607630 1.0637e-05
2:45950554 A C 0.336620 2.7060e-06
2:45953910 T C 0.749012 1.9709e-05
2:45958251 C T 0.324153 -8.1051e-06
2:45958430 G A 0.146808 3.2546e-06
2:45962930 T C 0.034586 -1.2128e-05
2:45964954 T C 0.147236 4.2575e-06
2:45965038 T C 0.054724 -1.1784e-05
2:45965060 G T 0.899192 -2.8058e-06
2:45966497 T C 1.059942 7.9460e-07
2:45968436 C T 0.897319 -1.1344e-06
2:45976420 G A 1.390714 6.9684e-05
2:45976672 C G 0.121928 6.9246e-06
2:45976753 G A 1.026485 1.8015e-05
2:45980133 A G 0.087627 1.9422e-06
2:45981920 C T 1.192053 6.7146e-05
2:45982925 T G 0.659562 2.7105e-06
2:45983392 T G 0.021670 1.7549e-05
2:45985168 T C 0.080865 1.4388e-05
2:45988847 T C 0.053418 -1.8470e-05
2:45989023 G A 0.713235 1.9448e-05
2:45993031 G A 1.978122 1.8045e-06
2:45996657 T G 0.460853 1.1713e-05
2:45997744 A C 0.155994 6.2939e-06
2:45997867 C T 0.609071 -3.5198e-06
2:45999262 T C 1.971798 3.6818e-06
2:46003237 T C 1.298753 -4.9116e-06
2:46004384 C G 0.037442 1.0058e-05
2:46005508 C T 0.031663 1.6110e-06
2:46007614 G C 0.056634 4.5347e-06
2:46010982 C T 0.041648 1.8076e-05
2:46011945 C A 0.270017 -5.2195e-06
2:46015167 A G 0.046401 2.6767e-06
```
