## Supplemental_Data_Files for "Common genetic variation associated with Mendelian disease severity revealed through cryptic phenotype analysis": SupplementalDataFile_8.txt (part 3 of 21)

```
2:46015502 G A 0.027039 3.6136e-06
2:46015635 T C 1.296393 3.4481e-05
2:46015851 G T 0.998521 2.2604e-06
2:46015927 C T 0.301948 -1.4604e-05
2:46017051 T C 0.036643 1.7806e-06
2:46017602 A G 0.805272 2.1619e-05
2:46018049 G A 0.099367 1.7060e-05
2:46018799 A T 0.037106 -1.9030e-05
2:46021471 A G 0.108196 -9.9684e-06
2:46023371 T C 0.243322 2.6643e-05
2:46023916 T C 0.965390 1.5619e-05
2:46026901 G A 0.983484 1.6455e-05
2:46028107 G A 0.432519 2.1702e-05
2:46028559 A G 0.046442 -3.4554e-06
2:46031556 T C 0.028936 1.6148e-05
2:46033907 A G 0.548150 3.1609e-06
2:46033965 C A 0.048485 1.0843e-05
2:46038547 G T 0.177855 8.8833e-06
2:46038801 G A 1.812486 2.2342e-05
2:46040237 A G 0.105092 -1.6857e-05
2:46045551 T C 0.127099 2.8706e-05
2:46045583 T C 0.123845 -2.9768e-05
2:46045959 T C 0.797945 3.0168e-06
2:46047637 A G 0.036582 3.4398e-05
2:46047806 A G 0.521155 1.2134e-05
2:46048905 C A 0.487779 1.7880e-05
2:46057806 A G 0.079328 3.2461e-06
2:46057904 A G 1.111854 9.1195e-06
2:46058101 T C 0.071675 5.9043e-06
2:46061709 T G 0.050831 2.0373e-05
2:46069636 G A 0.518398 -1.4683e-05
2:46071421 G A 0.032577 -1.9707e-05
2:46071719 A G 0.046625 -3.5399e-05
2:46073717 C T 0.658603 -1.8106e-05
2:46077038 T C 1.496262 -2.1454e-05
2:46077503 A G 0.190431 -6.2662e-06
2:46079581 T C 0.021623 1.8864e-05
2:46080228 G C 0.519836 -7.2120e-06
2:46086382 T C 0.495919 -5.8489e-06
2:46087873 C T 1.394135 -1.8684e-05
2:46088544 T C 0.288417 3.8069e-06
2:46089685 A G 0.077118 -5.8329e-06
2:46091279 A C 0.424284 -1.1766e-05
2:46091458 C G 0.813992 -9.3305e-06
2:46091888 T C 0.045745 -8.3965e-07
2:46092724 A G 0.131764 5.4084e-06
2:46097289 T C 0.155114 -2.0648e-06
2:46097961 C T 0.024006 -3.4728e-05
2:46102552 A G 0.107805 1.0776e-05
2:46104680 T C 0.057624 -3.0651e-05
2:46105610 A G 1.173173 -1.1547e-05
2:46108945 T C 0.436347 -1.4662e-05
2:46109956 T C 0.699360 -1.2506e-07
2:46116114 G T 0.041304 -2.4935e-05
2:46121281 G T 0.056549 4.9968e-06
2:46128458 T G 0.703447 -2.7686e-06
2:46135639 T G 0.113466 3.1198e-06
2:46146601 A C 0.674923 -1.9754e-06
2:46147272 G A 0.177505 5.1689e-05
2:46152805 A G 0.032203 -9.2591e-06
2:46158096 G C 0.689875 -9.2121e-07
2:46158523 A C 0.193576 4.3371e-06
2:46159967 T C 0.054724 7.1793e-06
2:46165607 G A 0.097626 -6.4514e-06
2:46167032 G T 0.044001 -7.3794e-06
2:46167636 T C 0.079614 -1.1799e-05
2:46168699 G A 0.190699 -5.9911e-06
2:46169487 T G 0.219975 -4.6438e-05
2:46172236 G T 0.184060 -4.2792e-05
2:46173173 A G 0.245610 -1.4153e-05
2:46173504 G T 1.964230 -1.5403e-05
2:46175265 G A 1.014524 1.6892e-05
2:46176403 A C 1.385499 1.4537e-05
2:46181994 G T 0.119317 6.2916e-07
2:46184335 T C 0.042110 2.2821e-06
2:46184751 C G 0.044269 1.3671e-05
2:46188486 G A 0.732866 -4.9978e-05
2:46191030 T C 1.412585 -2.9665e-05
2:46191277 A G 0.129496 3.0709e-05
2:46192092 G A 0.053602 2.9525e-05
2:46192191 A G 0.344096 -2.8329e-05
2:46194334 G A 0.639983 -1.3757e-05
2:46200018 C T 0.050430 1.2867e-05
2:46205039 G T 0.371754 -1.0551e-05
2:46206721 A G 0.081973 -1.1391e-05
2:46207197 G A 0.033645 -6.1972e-06
2:46208521 C A 0.037534 3.0930e-06
2:46210128 A G 1.504217 -5.3479e-05
2:46212793 T C 0.107509 -6.3562e-06
2:46214904 A C 0.124644 1.3196e-05
2:46223180 A G 0.042661 -5.8755e-06
2:46228166 T C 0.102532 2.6752e-05
2:46232881 C A 0.508695 -4.5625e-05
2:46234568 G A 0.407146 1.4280e-05
2:46243316 A C 0.136302 -1.8094e-05
2:46245206 A G 0.134721 2.5961e-05
2:46247596 G T 0.041264 -1.3975e-05
2:46249628 T C 0.048893 -2.6326e-05
2:46252302 A C 0.689338 4.4288e-05
2:46258552 T C 0.033651 -1.0178e-05
2:46259807 A G 1.143051 5.8945e-05
2:46269171 G A 0.155266 5.7365e-06
2:46275687 T C 0.021228 9.4643e-07
2:46277580 T G 0.084894 -1.1727e-05
2:46282786 C T 0.032428 -1.0865e-05
2:46287167 C T 0.043841 1.6905e-05
2:46287538 T C 0.082616 -1.7597e-05
2:46290416 C A 0.315232 1.5448e-05
2:46293173 A G 0.869100 5.7339e-05
2:46293445 G A 0.260719 2.1484e-05
2:46296443 T C 0.375619 8.5246e-06
2:46297842 T G 0.754682 5.4113e-06
2:46298537 G A 1.153332 -2.3844e-05
2:46301457 T C 0.068690 1.7992e-05
2:46302159 T C 0.122088 3.1488e-05
2:46306040 A G 0.192974 4.8953e-05
2:46307069 A G 0.547137 2.2625e-05
2:46307796 C T 1.817967 2.4678e-06
2:46312056 C A 0.092152 3.3458e-05
2:46312196 T C 0.031190 -1.3630e-07
2:46313134 A G 0.069353 -1.8509e-05
2:46314730 T C 0.176182 -8.1428e-06
2:46315516 G C 0.158823 4.9056e-05
2:46316026 C G 0.097238 -3.3257e-05
2:46317445 C T 1.419579 -2.4993e-06
2:46317724 C T 0.039764 -2.5250e-05
2:46321405 C T 1.604958 6.4968e-06
2:46322045 A C 0.321008 -3.4788e-05
2:46322338 A G 0.092672 1.4195e-05
2:46327709 C T 0.977748 2.4802e-05
2:46331191 A G 0.548170 -7.4731e-06
2:46349129 A C 0.697769 1.1979e-05
2:46349271 C T 0.118535 1.4171e-05
2:46350501 C T 0.076904 -3.6466e-06
2:46353166 G A 0.670278 2.5624e-05
2:46363336 C A 0.235689 -2.3968e-05
2:46369692 T C 0.057974 -6.9142e-06
2:46372675 G A 0.275800 3.7279e-05
2:46373301 T C 0.090813 1.0846e-05
2:46383234 T C 0.047309 2.3232e-05
2:46383523 T C 0.039843 -2.4648e-06
2:46385255 C A 0.168495 -1.4680e-06
2:46385971 G A 1.872558 -1.0120e-05
2:46388962 G T 1.708622 -1.1524e-05
2:46389120 A G 0.039921 1.6181e-05
2:46391611 C T 0.164123 4.0491e-05
2:46396361 A C 0.098180 2.6771e-05
2:46397511 T C 1.924028 -2.7935e-05
2:46400936 A G 0.339003 -2.9833e-06
2:46403571 T C 0.138743 2.1187e-05
2:46408340 G C 1.014218 8.2987e-07
2:46409161 G A 0.067786 -5.2604e-06
2:46409412 T C 0.417009 1.4300e-05
2:46409497 C T 0.384734 -4.0414e-05
2:46411207 A C 0.575168 2.8568e-05
2:46412422 G C 0.050406 5.7139e-06
2:46412952 G A 0.029830 1.4544e-06
2:46415545 A G 1.158717 -1.5818e-05
2:46419905 T G 0.021035 -1.0192e-05
2:46423054 C A 1.007684 1.7669e-05
2:46425647 A G 0.271772 -5.4114e-06
2:46426435 C G 0.466160 1.0500e-05
2:46429278 G A 0.419079 -1.4553e-05
2:46431385 T C 1.761421 -4.5720e-05
2:46434385 T C 0.026920 1.1066e-05
2:46445023 G A 0.048257 -1.5695e-05
2:46446750 C A 1.230732 2.8012e-05
2:46452277 T G 0.382116 -8.3548e-06
2:46453989 A C 0.064297 2.3747e-05
2:46454355 T C 0.023221 3.0825e-06
2:46455181 A G 0.132280 -3.1502e-06
2:46456486 A G 1.309098 3.8961e-05
2:46458369 C T 0.033379 1.2470e-05
2:46461970 A G 0.072787 -1.7546e-05
2:46461976 G A 1.405878 1.8827e-05
2:46463509 A G 0.257418 -8.4354e-06
2:46463596 C T 0.660817 2.9793e-05
2:46463743 T C 0.038768 1.6315e-05
2:46464639 A G 0.362747 1.1748e-05
2:46464959 C G 1.664679 8.8414e-06
2:46467202 G A 0.516249 2.0213e-05
2:46467257 A G 0.069027 6.9304e-06
2:46469828 A C 0.351127 1.5801e-05
2:46470686 T C 0.048335 5.5534e-08
2:46472571 G A 0.887490 -1.8167e-05
2:46478745 G A 0.029130 -2.2651e-06
2:46478875 C T 0.302737 -1.5774e-05
2:46479299 C T 1.828958 3.9261e-06
2:46480555 T G 0.886364 -1.3754e-05
2:46481819 A C 0.093940 3.3817e-05
2:46485481 C T 0.565819 -9.8668e-06
2:46487360 G A 0.223287 3.7757e-05
2:46490631 A G 0.556272 -3.5069e-06
2:46493289 A G 0.026267 -2.4709e-07
2:46496424 C T 0.155396 -1.7909e-05
2:46500820 T C 0.039496 -8.0088e-06
2:46502593 G A 0.932565 -7.3115e-06
2:46510281 T C 0.120446 -3.5828e-05
2:46511849 C T 0.880663 4.6973e-06
2:46511939 T C 0.199950 -4.3036e-05
2:46514923 A G 0.136197 -1.7281e-05
2:46515181 C G 0.024241 -6.2032e-06
2:46516592 A C 1.952953 -6.4833e-06
2:46519425 G T 0.187561 3.0975e-05
2:46519559 G A 1.969565 -6.9945e-07
2:46520384 T G 1.904574 1.9741e-05
2:46520716 C T 0.041315 1.8411e-05
2:46523234 C T 0.121836 -1.8041e-06
2:46527540 C G 1.840049 3.9515e-05
2:46536397 T A 0.033413 -3.2401e-05
2:46537589 G T 0.059269 -1.8909e-06
2:46537604 G A 1.195656 -1.4879e-05
2:46539592 G A 0.029789 3.8524e-07
2:46542449 T C 0.070910 6.4161e-06
2:46546316 G A 0.629175 8.5675e-05
2:46549040 C G 0.981848 -3.8338e-06
2:46549426 C G 0.089215 -2.2018e-05
2:46549533 T C 0.043950 -3.7285e-06
2:46554646 T C 1.052935 2.3260e-05
2:46557990 A G 0.091221 2.1808e-05
2:46558541 C T 0.919887 1.5855e-05
2:46561909 G A 0.040682 -9.6109e-06
2:46565522 C T 1.017832 1.8893e-05
2:46568358 C T 0.032597 5.6854e-07
2:46570754 C T 0.048247 1.7225e-05
2:46576242 G A 0.394886 -1.4583e-05
2:46576999 T C 0.023279 -1.5066e-05
2:46580474 C T 0.971288 -1.6408e-06
2:46582382 A G 0.529244 1.7757e-05
2:46583281 T C 0.982923 1.5251e-06
2:46584059 G T 0.293163 -2.4306e-05
2:46597581 T C 0.506115 -2.0750e-05
2:46598568 G A 0.033240 1.8750e-06
2:46600970 C A 0.047298 1.2934e-05
2:46603438 G A 1.021232 1.3121e-05
2:46609572 C A 0.035763 -1.0632e-05
2:46610270 T C 0.021609 5.2235e-06
2:46611349 T C 0.044147 -6.6306e-06
2:46621075 T C 0.172759 -2.1135e-05
2:46630434 T C 1.085880 7.2728e-06
2:46634645 A G 0.179347 -1.1320e-06
2:46635648 C T 1.180806 4.6537e-06
2:46636845 C G 0.055149 -8.4037e-06
2:46642249 A G 1.028902 1.3145e-05
2:46642498 G T 0.074942 -5.2137e-06
2:46648548 T C 0.024020 5.0914e-06
2:46650458 C T 0.043246 2.5335e-05
2:46661991 A G 0.073708 -4.8344e-06
2:46665762 C G 0.021796 4.4154e-06
2:46680059 A G 0.086899 -1.8673e-05
2:46687867 G A 0.047458 -2.6010e-06
2:46705598 A C 0.046741 -1.9487e-06
2:46705665 G A 0.931286 1.1717e-05
2:46707827 C T 0.020100 4.3586e-06
2:46707886 A G 0.047237 -1.4546e-06
2:46709686 G C 0.243285 6.7286e-06
2:46717158 A G 0.029918 3.8683e-06
2:46717527 A G 0.145332 -2.1006e-05
2:46720929 G A 1.758290 5.7020e-06
2:46722557 C T 0.027855 9.8966e-06
2:46724671 G A 0.101641 1.2067e-05
2:46725538 A G 0.116893 9.1899e-06
2:46735423 T C 0.739832 3.8849e-06
2:46746256 A G 0.741409 2.2656e-06
2:46746745 A G 0.978061 -7.6921e-06
2:46746955 T C 0.053119 -2.2991e-06
2:46748404 A G 0.081565 -5.0581e-06
2:46759104 C T 0.533667 1.0619e-05
2:46763587 A G 1.084054 -2.1754e-07
2:46765807 G T 0.680413 3.0822e-06
2:46769135 C T 0.941319 4.0235e-06
2:46771134 C G 1.602642 8.9859e-07
2:46772306 C T 0.485804 8.0939e-06
2:46772646 C A 1.398850 2.8969e-06
2:46774479 G A 0.093940 -7.3614e-06
2:46774903 T C 0.057603 2.2889e-05
2:46800150 T C 0.714072 -1.9526e-06
2:46805228 T C 0.165242 9.2127e-07
2:46818992 T C 0.552053 1.5582e-06
2:46826026 C A 0.638898 -4.5773e-07
2:46827493 G A 0.046282 1.5973e-06
2:46833840 G T 0.180061 -1.6888e-06
2:46841161 C A 0.176651 -3.5778e-06
2:46857085 C T 0.864255 1.6945e-06
2:46868217 G A 0.608803 7.9810e-06
2:46871726 T G 0.454349 2.6775e-05
2:46876958 A G 0.482173 3.2982e-06
2:46877255 T G 0.340887 -8.8888e-06
2:46878351 G C 0.531838 1.0062e-05
2:46882773 C T 0.064284 2.1395e-05
2:46884277 G C 0.089983 8.8423e-06
2:46884649 C T 0.100948 -2.2298e-07
2:46886833 G T 0.078651 5.5160e-06
2:46889602 A G 0.077302 4.9307e-06
2:46891739 A G 0.102579 -1.0727e-05
2:46894562 T C 0.049967 1.5043e-06
2:46897672 G A 0.411586 8.4912e-06
2:46899300 A C 0.642264 1.0234e-05
2:46899661 T C 0.052136 2.1258e-06
2:46900908 T C 0.189438 -7.2483e-06
2:46905144 C A 0.094195 -8.0003e-06
2:46918665 G A 0.539871 9.1750e-06
2:46921285 A G 0.736201 9.5227e-06
2:46929566 G A 0.199233 1.0562e-05
2:46934153 G A 0.027875 -1.2754e-05
2:46957845 G A 0.788432 7.7674e-06
2:46973400 A T 0.802130 1.4586e-05
2:46977766 G A 0.183536 -1.2906e-05
2:46983098 G A 0.156674 -2.0574e-06
2:46987341 T C 0.114339 -1.6828e-05
2:46988073 C T 0.233765 -8.3089e-06
2:46990465 A G 1.370319 -7.8062e-06
2:47007072 A C 0.067561 1.1440e-05
2:47007431 A G 0.091659 1.9204e-06
2:47012037 G A 0.107635 -8.3731e-06
2:47012594 A G 1.032958 1.6504e-06
2:47022543 C A 0.095290 6.7933e-06
2:47025958 A C 0.113153 -1.1973e-05
2:47028590 G A 0.846933 1.7108e-05
2:47030724 G T 1.196826 -9.0018e-06
2:47038288 A C 0.132882 2.0797e-06
2:47038791 C T 0.829506 1.5257e-05
2:47043568 A G 0.227826 -1.7637e-05
2:47044381 A T 0.056525 -6.9798e-06
2:47045321 G A 0.654680 5.8993e-06
2:47049453 G A 1.255622 -2.6792e-05
2:47052067 A G 0.186456 -4.9920e-06
2:47052452 G A 0.056910 -1.3370e-05
2:47054082 A G 0.118273 -1.8849e-05
2:47054822 T C 0.072413 1.1903e-05
2:47054981 A G 0.967865 -1.5117e-05
2:47057231 C T 0.232935 -1.5662e-06
2:47057325 G A 0.533735 -7.8688e-06
2:47060724 C T 0.024615 9.4458e-06
2:47065256 G A 0.063233 -1.5632e-06
2:47065699 T G 0.783275 7.0495e-06
2:47067353 C T 0.026729 -1.3343e-05
2:47067540 C G 0.524372 -1.1844e-05
2:47069035 T C 0.032706 -8.1420e-06
2:47070827 G A 0.692156 -8.1551e-06
2:47072576 G T 0.030439 2.5171e-06
2:47076673 T C 0.514896 1.3568e-05
2:47077566 G A 0.593320 -9.7280e-06
2:47081481 T C 0.045673 -4.0619e-05
2:47084142 T C 0.061761 2.9650e-05
2:47086427 T C 0.079478 -8.6030e-06
2:47089862 G A 0.730244 -1.8536e-05
2:47090944 C T 1.418392 -4.7067e-05
2:47091785 G A 1.278180 -3.9932e-05
2:47095205 C G 0.619866 -1.6885e-05
2:47095489 A G 0.494933 -5.5975e-06
2:47104536 C G 0.023853 -1.4587e-05
2:47109186 C G 0.409424 -2.0753e-05
2:47111486 G A 0.032397 -2.8079e-06
2:47113046 T A 0.045660 -3.9716e-06
2:47113213 G A 0.851503 6.3893e-07
2:47120430 C T 0.397755 -2.1547e-05
2:47128925 G A 0.095076 -9.8461e-06
2:47137267 G A 0.127898 -1.4499e-05
2:47137597 T C 0.054037 -1.6956e-05
2:47146732 C A 0.079648 -2.5221e-05
2:47149271 T G 0.095688 8.5313e-06
2:47157021 G A 0.022633 -6.9699e-06
2:47162739 C T 0.215052 -1.1111e-05
2:47163394 C G 0.030768 5.5994e-06
2:47165549 A T 0.109770 -9.4632e-06
2:47165638 G A 0.108849 -6.5089e-06
2:47173359 T C 0.361510 5.1047e-06
2:47177617 T C 0.206804 -1.3478e-06
2:47178571 G A 1.005100 1.3375e-05
2:47184989 G A 0.212649 4.5806e-07
2:47186150 G A 0.032040 -6.4895e-06
2:47187053 G A 0.046176 6.8309e-06
2:47192368 G T 1.418117 1.1322e-05
2:47200257 A G 0.056355 1.3108e-05
2:47207061 T G 0.744439 3.2804e-05
2:47222660 C T 0.315776 -2.6293e-05
2:47227859 T G 0.044551 2.7458e-06
2:47229839 C G 0.115812 2.9199e-06
2:47233048 A G 0.240361 -8.3343e-06
2:47234216 A G 0.037898 -2.3087e-06
2:47240012 T G 0.116995 -3.3894e-08
2:47243312 T C 0.980988 1.6398e-05
2:47247119 T A 0.759813 -7.8751e-06
2:47251254 T C 0.032434 2.9964e-06
2:47251469 C G 0.275868 -9.8013e-06
2:47252874 A G 0.260586 -2.5698e-05
2:47255059 C T 0.305787 -8.9595e-06
2:47256297 T C 0.268732 -6.6891e-06
2:47260157 G A 0.022350 1.2366e-05
2:47261345 C T 0.042607 1.2538e-05
2:47262459 T C 0.108227 -3.3668e-05
2:47263232 A G 0.422938 -1.5908e-05
2:47264857 T C 0.129649 2.4164e-05
2:47272730 T G 0.201083 1.0370e-05
2:47273668 A G 0.481813 -3.1605e-05
2:47273724 G A 0.053778 -1.6710e-06
2:47276957 A C 0.067095 1.1026e-05
2:47277207 A C 0.713511 -4.7252e-05
2:47277670 A C 0.040522 -3.1409e-05
2:47278610 T C 0.395838 -5.4520e-06
2:47283557 A G 0.417066 1.3074e-06
2:47286733 C T 0.143554 -2.6198e-05
2:47289279 G A 1.589941 -2.7127e-06
2:47290028 T C 0.126290 -1.8760e-05
2:47298000 T G 0.031826 -6.5245e-06
2:47308826 G A 0.365131 2.5454e-05
2:47311513 T C 0.023649 1.1874e-05
2:47312118 G A 0.031547 -9.0030e-06
2:47313624 C A 1.172102 -1.1311e-05
2:47314611 T C 0.300068 -1.9133e-05
2:47314638 A G 0.103970 -2.4578e-05
2:47315956 G A 1.752313 4.2400e-06
2:47316740 C T 0.742460 1.0521e-06
2:47316896 G T 1.124926 5.7763e-06
2:47317250 C T 0.160390 1.2161e-05
2:47319112 C T 1.727021 -3.6553e-06
2:47320292 C T 1.721748 -1.8197e-06
2:47321965 A G 0.964445 -6.5571e-06
2:47323152 C A 1.707292 1.0339e-05
2:47324139 A G 0.434678 4.4394e-06
2:47324449 T C 0.092659 2.3141e-06
2:47326601 C T 0.077485 -1.7592e-05
2:47331414 T C 0.988957 5.9882e-06
2:47338623 T C 0.428983 1.2474e-05
2:47342538 T G 0.398337 3.1421e-06
2:47348155 A G 0.252753 -3.1752e-06
2:47357458 G A 1.526350 -5.9147e-06
2:47369709 C T 1.810147 -5.1958e-06
2:47372425 A G 0.939102 -2.8035e-06
2:47377300 A G 0.181238 -2.0833e-06
2:47377472 T C 1.705429 -2.1132e-05
2:47378611 C T 0.043382 6.2890e-06
2:47379887 G C 0.242659 -3.3854e-05
2:47380145 C T 0.170440 -6.3345e-06
2:47381134 A G 0.070444 2.4310e-05
2:47382342 T G 0.400802 -1.2759e-05
2:47399064 T C 1.718318 -1.9781e-05
2:47400734 G T 0.152166 -9.5090e-07
2:47402427 A G 0.150197 -1.2671e-05
2:47406618 G C 0.038874 5.6343e-06
2:47413080 C T 0.022565 -9.1145e-06
2:47419061 C T 0.078709 1.2858e-05
2:47422003 G A 0.158150 2.3369e-05
2:47423468 C A 0.086852 1.8680e-05
2:47430576 T C 0.712521 -1.9097e-06
2:47441826 A G 0.149908 -1.1108e-05
2:47443236 T C 0.153138 -1.4390e-05
2:47443405 C T 0.638113 2.8437e-05
2:47447321 A G 0.052347 4.2557e-05
2:47459988 G A 0.093305 3.1708e-05
2:47461035 C T 0.121227 2.8776e-06
2:47461253 T G 0.213618 -1.9168e-05
2:47461590 A C 1.111429 2.4828e-05
2:47462849 G T 0.673080 -4.8044e-05
2:47464099 T G 0.026570 1.5354e-05
2:47465107 G T 0.490078 -6.0266e-05
2:47468102 A C 0.028555 -1.4107e-05
2:47469711 T C 0.333060 -1.0562e-05
2:47470215 T C 0.798516 -9.6941e-06
2:47476417 T G 0.313290 -5.6630e-06
2:47476877 G A 0.247701 1.9517e-06
2:47478599 T C 0.059296 -1.6422e-05
2:47479676 T C 1.321892 -1.0389e-05
2:47483458 T G 0.238647 -8.2318e-07
2:47484988 G A 0.116043 -5.8313e-06
2:47485068 A G 0.096365 -1.4688e-05
2:47489581 A G 0.468081 -6.9859e-07
2:47490405 G T 0.394223 -2.5749e-05
2:47492753 C T 0.039135 -2.3493e-05
2:47494080 G A 0.293235 1.7087e-05
2:47494171 T C 0.133025 2.1944e-05
2:47499850 G C 0.067269 2.5954e-05
2:47502757 A G 1.320202 1.6635e-05
2:47505000 T C 0.056379 -5.9809e-06
2:47513534 G T 0.786916 1.1427e-05
2:47515263 T G 0.219027 -4.1376e-06
2:47522988 A G 0.900035 -2.9934e-07
2:47524789 G A 0.166982 -7.0480e-06
2:47526337 A G 0.081382 -2.9758e-06
2:47531929 A G 0.127779 -1.4807e-06
2:47532685 A G 0.087848 -6.2000e-06
2:47540532 G A 0.868886 -7.9209e-06
2:47547086 T G 0.136819 -2.8193e-06
2:47549757 G T 0.120697 -1.1372e-05
2:47553239 T C 0.027783 4.0194e-05
2:47555232 G A 0.030554 -9.8764e-06
2:47556150 G C 0.058542 1.8352e-05
2:47558596 T C 0.184315 1.4538e-05
2:47561522 G T 0.262830 -3.6794e-05
2:47563573 A G 0.078244 1.3310e-05
2:47564034 A G 0.597216 -1.4702e-05
2:47565795 G T 0.905903 -3.0741e-05
2:47567329 A G 0.342977 -6.0580e-05
2:47567821 G A 0.070312 -1.6723e-05
2:47570653 G C 0.023619 9.0440e-06
2:47571419 A G 0.022534 -1.4474e-06
2:47572160 A G 0.098894 4.3266e-06
2:47572363 C G 0.338432 -1.7031e-05
2:47572836 A G 0.257724 -1.0054e-05
2:47573290 A G 0.121516 -2.2524e-05
2:47575613 A G 0.086712 3.7190e-06
2:47583964 A G 1.645419 8.3121e-06
2:47584666 G A 0.083020 1.7159e-05
2:47588337 T C 0.038459 -7.2725e-06
2:47591523 T G 0.176478 -8.9304e-06
2:47594047 G C 0.114020 -1.7396e-05
2:47601106 C T 0.877297 -2.4101e-06
2:47602789 G A 0.227717 -7.8307e-06
2:47606683 C T 0.153060 -1.3326e-05
2:47616087 C T 0.202595 5.3454e-06
2:47616643 G C 0.088929 -3.5577e-06
2:47618678 T C 0.768968 1.3425e-06
2:47658091 G A 0.237399 4.4293e-06
2:47658224 G A 0.073868 5.1074e-06
2:47676217 C T 0.039210 4.5231e-05
2:47677308 T G 0.034661 -1.5441e-06
2:47679135 C G 0.063257 -6.9773e-06
2:47680998 C A 0.065362 -1.5140e-05
2:47689920 A G 0.070234 -1.0029e-06
2:47694037 C T 0.083421 3.1558e-06
2:47698308 G A 0.540018 3.9603e-06
2:47698702 G A 0.202507 1.9556e-05
2:47702102 A G 0.069601 1.6090e-06
2:47704027 C G 1.756631 2.8574e-06
2:47708589 G A 0.044344 -8.7122e-06
2:47710541 A G 0.022476 7.0524e-06
2:47713674 G T 0.037935 -1.8217e-05
2:47734025 T C 0.260981 -4.2458e-06
2:47739551 G A 0.731587 2.3743e-06
2:47740198 T G 0.742140 2.9008e-07
2:47750227 T C 1.095535 5.9933e-06
2:47750419 T C 0.948550 1.3379e-05
2:47750632 A G 0.106302 -2.3416e-05
2:47762866 C A 0.036827 4.6476e-05
2:47763019 C T 0.182145 6.5881e-06
2:47763275 T G 0.330119 -1.0052e-05
2:47763895 C T 0.836407 -7.2307e-06
2:47766906 T C 0.042654 -2.1775e-06
2:47767105 T C 0.066769 -4.3174e-06
2:47770371 T C 0.155409 8.0321e-06
2:47770693 A G 0.080110 -2.4683e-06
2:47773540 G A 1.254467 1.3872e-06
2:47777458 C T 0.165738 8.1260e-06
2:47778096 T G 0.816257 8.5901e-06
2:47778244 A G 0.050073 -6.9127e-06
2:47779201 A G 0.618564 2.4717e-05
2:47780684 T C 0.102209 1.0824e-05
2:47781334 G A 0.140528 -2.2286e-06
2:47782555 T C 0.245236 2.6630e-05
2:47785260 C T 1.596461 -1.7102e-05
2:47786807 C A 0.025471 2.9509e-05
2:47787257 C T 0.265944 -3.6303e-05
2:47789775 G A 0.201069 -1.2987e-05
2:47790258 G T 0.021276 -6.0090e-06
2:47791779 T C 0.203578 -2.1295e-05
2:47794960 C T 0.246399 -7.7858e-06
2:47796227 A G 0.935594 -1.1866e-05
2:47798433 G A 0.362407 4.4654e-06
2:47800231 T C 0.087688 -1.9969e-05
2:47803366 T C 0.047414 -7.0432e-06
2:47804294 T C 0.291256 1.3517e-06
2:47807224 G A 0.076955 1.2890e-05
2:47807493 C T 0.492614 -2.3344e-05
2:47808094 G T 0.137564 -3.9066e-06
2:47808430 G A 0.120802 -7.2111e-06
2:47808854 C T 0.076941 -3.3742e-05
2:47809803 T G 0.078845 4.1648e-06
2:47811078 G T 0.329528 -2.6304e-05
2:47811618 A G 0.180588 -1.3723e-05
2:47821281 A G 1.285425 -4.3072e-06
2:47823263 C T 0.070009 -2.9473e-06
2:47823379 T C 0.994217 -2.0806e-05
2:47826016 C T 0.689912 -2.0712e-05
2:47834109 A C 0.053646 1.0503e-05
2:47836070 C T 1.382041 -2.0034e-05
2:47837986 A C 0.634359 -3.5118e-05
2:47838342 T C 0.383323 2.1733e-05
2:47845136 C A 0.113299 -1.6108e-06
2:47847622 A G 0.460258 7.3162e-06
2:47849036 C A 0.065362 -5.9697e-07
2:47851077 A G 0.168254 1.6838e-06
2:47852288 C G 0.474690 4.8047e-06
2:47853280 G C 0.792774 -1.5747e-05
2:47854692 T C 1.283695 5.7369e-06
2:47855543 T C 0.047958 -6.5552e-06
2:47857090 T C 0.027879 2.2816e-06
2:47858845 G A 0.147539 -1.0791e-05
2:47868693 G A 0.721969 -7.5720e-06
2:47868979 C A 1.304712 -1.1985e-05
2:47870255 A C 0.134970 -1.9488e-05
2:47871967 C T 0.836441 -6.2508e-06
2:47871998 T C 0.256109 -2.3564e-05
2:47874945 A G 0.044561 8.0989e-08
2:47882212 A G 0.029048 -2.0560e-06
2:47882983 C G 0.028847 5.7933e-07
2:47885476 T G 1.261450 1.7180e-06
2:47886543 C T 0.343348 2.7733e-05
2:47886786 A C 0.031802 7.7315e-06
2:47902785 A C 1.468581 -2.1166e-05
2:47904023 T C 0.110413 1.4416e-05
2:47907242 T C 0.058113 6.9787e-06
2:47907476 G A 1.196003 -1.1771e-05
2:47908674 G C 0.045904 2.5320e-07
2:47910657 A G 0.275447 -2.8189e-06
2:47912883 T C 0.038857 -7.9160e-06
2:47914014 C G 0.187844 -1.1553e-05
2:47914049 C T 0.299334 2.0042e-05
2:47916065 T C 0.135191 -1.4803e-05
2:47916875 A C 0.100468 -3.3816e-05
2:47918963 G A 0.082932 6.7087e-06
2:47926064 A C 0.057834 1.3974e-05
2:47934650 T C 0.108750 1.4728e-05
2:47934681 A G 0.120388 9.4209e-06
2:47935584 A C 0.082422 2.9945e-05
2:47941142 G A 0.043572 1.4769e-05
2:47942825 G A 0.894483 -6.9512e-06
2:47948853 A G 1.495599 -2.1446e-06
2:47955589 T C 0.097860 7.4525e-06
2:47961223 T A 0.040033 1.3438e-05
2:47962528 C T 0.030891 -1.7491e-06
2:47966677 C A 0.157463 1.9440e-06
2:47979637 T C 0.547623 -1.3986e-05
2:47979687 G A 1.582036 8.6790e-06
2:47987324 A C 0.594405 -4.5825e-05
2:47992949 C T 0.610867 -4.0678e-05
2:48000931 C G 0.336361 -8.6362e-06
2:48009816 G T 0.747138 -3.0720e-05
2:48011933 G A 0.049804 1.8003e-05
2:48017845 C A 0.045962 1.5429e-05
2:48018030 G A 0.127779 -1.4653e-05
2:48018479 T G 0.386189 -1.6844e-05
2:48019485 C T 0.307269 -1.7623e-06
2:48024196 T C 0.029670 2.7169e-06
2:48024402 C T 0.223746 -3.1585e-05
2:48024876 T C 1.173177 -2.2881e-06
2:48040253 G A 0.028511 5.7639e-06
2:48040285 C A 0.161893 1.3834e-05
2:48053809 C T 0.245906 -1.2621e-05
2:48075966 T C 0.074443 -8.5397e-06
2:48076548 G A 0.049059 -1.1447e-05
2:48077499 C A 0.030269 -1.7020e-05
2:48078327 A G 0.111749 6.5538e-06
2:48093472 T C 0.210677 -2.1559e-05
2:48104438 C A 0.214423 3.5162e-06
2:48107608 C G 0.069220 -2.5537e-05
2:48119446 C A 0.141664 -1.2767e-06
2:48120088 C T 0.395032 -7.9893e-06
2:48126739 G T 0.354465 -2.7887e-05
2:48127321 C T 0.030435 -1.3935e-05
2:48131936 C T 0.508443 1.1552e-05
2:48164933 T C 0.234329 -2.9744e-05
2:48165656 T C 0.109733 1.7181e-05
2:48179497 C T 0.704518 -1.6963e-06
2:48180625 C T 0.229903 -3.5249e-05
2:48191406 A T 0.124614 1.4408e-05
2:48198145 T C 0.041831 -4.8462e-06
2:48229684 A G 0.113605 -1.2923e-05
2:48230978 T C 0.047880 4.8944e-05
2:48242946 T C 0.259019 -1.8050e-05
2:48247062 A C 0.055958 5.3195e-06
2:48247418 C T 0.217881 -9.5896e-06
2:48253268 G A 1.097408 4.4614e-06
2:48269410 A C 0.295417 -5.0584e-06
2:48272061 G T 0.131696 -1.3395e-05
2:48290936 A C 0.323633 7.3732e-06
2:48292697 C T 1.355934 -6.1536e-06
2:48292863 C T 0.522713 -1.3124e-06
2:48298991 G T 0.261225 -2.0552e-05
2:48328146 C T 0.029252 -3.4976e-05
2:48332640 G A 0.045663 -4.9522e-06
2:48334915 A C 0.035722 1.4236e-06
2:48341035 T C 0.065702 -2.5826e-05
2:48342164 A G 0.068840 -1.5722e-05
2:48347053 C G 0.078651 5.6615e-06
2:48357729 C G 0.055624 2.1323e-06
2:48358188 A G 0.057182 1.2333e-05
2:48361852 G A 0.277405 -7.8728e-06
2:48372254 G C 1.357515 -9.3519e-06
2:48391639 T C 0.024203 1.1719e-05
2:48405043 T C 0.112221 -3.9844e-06
2:48414735 T C 1.245137 -1.6427e-05
2:48417832 A G 0.068452 1.8048e-05
2:48422733 A C 0.059194 2.9220e-06
2:48425992 T C 0.048509 -1.6452e-05
2:48432921 C T 0.265587 -3.4492e-05
2:48441550 T C 1.252967 -1.9428e-05
2:48446078 T C 0.022990 -1.5462e-05
2:48454553 C G 0.035736 -8.1853e-06
2:48455309 T C 0.056621 3.0388e-05
2:48507140 C G 0.310373 -7.6119e-06
2:48507492 C T 0.045524 6.7670e-06
2:48513575 A C 0.949414 1.2348e-06
2:48521024 C T 0.132892 -5.2757e-06
2:48534487 T C 0.446121 3.8183e-05
2:48554955 A G 0.247789 -1.3813e-06
2:48555292 A G 0.170406 -1.0696e-05
2:48573048 A G 0.187721 2.7289e-05
2:48573875 G A 0.024278 1.4114e-05
2:48573895 C G 0.247283 -4.4820e-06
2:48576979 A G 0.081062 -1.1180e-05
2:48579442 T C 0.105836 1.7352e-05
2:48585451 A G 0.090792 -6.3266e-06
2:48587741 G A 0.263935 -1.5952e-05
2:48618428 T G 0.039350 3.4438e-05
2:48632455 T G 0.634539 -2.1630e-05
2:48633406 A C 0.046323 -3.4424e-06
2:48641792 T C 0.052204 4.8066e-06
2:48646493 C T 1.071855 -3.3083e-06
2:48651595 G A 0.352572 2.3798e-06
2:48661238 T C 0.030517 -2.0530e-05
2:48668290 T C 0.107234 -6.1570e-06
2:48674726 G A 0.034736 4.0109e-06
2:48681868 G C 0.245722 -3.8735e-05
2:48683760 G A 0.083972 -4.0271e-06
2:48687120 T A 0.101036 1.8012e-05
2:48689929 G C 0.044035 3.2995e-05
2:48690202 G C 0.545944 -4.5308e-06
2:48695591 G A 0.066320 -2.1462e-05
2:48702182 G T 0.427218 -2.0719e-06
2:48704719 G C 0.282478 -4.6749e-06
2:48708645 C G 0.162865 -9.9920e-06
2:48712041 G A 0.079474 -3.7782e-06
2:48722670 A G 0.111943 -3.2311e-06
2:48726786 C A 0.037755 7.4466e-06
2:48728310 G A 0.267042 3.2803e-05
2:48753779 A C 0.322351 1.5523e-06
2:48755160 C T 0.441892 9.1683e-06
2:48755968 T C 0.240755 -3.9720e-05
2:48756682 G C 0.352048 -5.5231e-06
2:48761751 A G 1.913896 -3.6213e-05
2:48773295 G T 0.355441 -6.4596e-06
2:48774852 C T 0.053177 -1.9997e-05
2:48776217 G A 0.258485 -5.3440e-06
2:48778865 T G 0.476597 8.8000e-06
2:48781162 T G 0.094794 2.1004e-06
2:48786743 C T 0.645864 -4.5023e-06
2:48787324 T C 0.289498 1.5076e-05
2:48790348 T C 0.024961 -1.5338e-05
2:48795407 C T 0.036847 -3.5466e-06
2:48807869 A G 0.026576 -1.8863e-05
2:48808152 C G 0.659321 -5.0664e-06
2:48808594 T C 0.986465 2.2757e-05
2:48808898 T C 0.641360 -5.2670e-06
2:48809593 T G 1.007469 1.6397e-05
2:48809629 T G 0.208049 -2.7275e-05
2:48814032 C G 0.071981 -1.9223e-05
2:48815306 G C 0.052837 7.2186e-06
2:48818752 T C 0.035049 8.1887e-06
2:48822381 A G 1.087450 3.0563e-05
2:48824650 A G 0.584844 3.5804e-06
2:48827497 C T 1.125141 1.0373e-05
2:48829510 T C 0.746244 1.3563e-05
2:48860616 G C 0.221764 -3.4656e-06
2:48864180 G A 0.082901 -1.3765e-05
2:48864219 T G 0.226901 -5.1745e-06
2:48864516 A G 1.938735 8.1786e-06
2:48870206 G A 0.435568 7.5236e-06
2:48871833 T C 0.054996 -2.3074e-05
2:48873662 C T 0.133300 -2.4912e-05
2:48873925 G A 0.133514 -2.5864e-05
2:48873978 G A 0.558006 3.5665e-05
2:48875108 A G 0.054254 -2.4003e-06
2:48876239 G A 1.880544 -8.2779e-06
2:48889967 G A 0.118450 -1.0164e-05
2:48896897 G A 0.045598 -1.2099e-06
2:48898798 A T 1.943621 -1.0371e-06
2:48904550 C T 0.580343 -1.6611e-05
2:48907131 A G 0.091319 2.8080e-05
2:48920263 T C 1.804728 2.6469e-05
2:48925691 G C 0.217320 -7.0745e-05
2:48926788 C A 0.226976 -3.0291e-06
2:48935291 A G 0.119691 5.1356e-06
2:48936006 A G 0.246399 5.1320e-06
2:48937113 A G 0.269739 -1.2359e-05
2:48937614 A C 0.817073 2.9660e-05
2:48938255 A G 0.042389 7.8721e-06
2:48938838 T C 0.051195 -1.2644e-05
2:48941428 T C 1.448474 5.4075e-07
2:48943007 T C 0.135568 -2.3977e-05
2:48948856 G A 0.368741 -8.3580e-06
2:48950044 T C 0.087913 6.6215e-06
2:48951955 C T 0.094260 -6.0737e-06
2:48952574 T C 0.932051 -2.6298e-05
2:48953209 T C 1.821047 -1.3823e-05
2:48954842 G A 0.535577 3.4763e-06
2:48956431 A T 1.015959 -9.8107e-06
2:48958595 G A 0.459969 2.2193e-06
2:48958747 T C 0.082442 3.4781e-06
2:48960032 A G 0.356346 1.5381e-06
2:48965232 G A 0.045578 -2.9766e-05
2:48975387 A C 0.033791 -1.3067e-05
2:48976068 C T 0.030741 9.5669e-06
2:48976210 A G 1.469165 -5.2763e-06
2:48976306 T C 0.041593 -1.3978e-05
2:48978109 T C 0.171089 -1.0714e-06
2:48978159 G A 0.092271 -1.1761e-05
2:48983592 G C 0.038289 -1.8369e-06
2:48983863 T C 0.020270 -3.7942e-06
2:48996644 G T 0.028807 1.4918e-06
2:48999834 T C 0.230974 -2.5551e-05
2:49002428 G C 0.235961 -6.3606e-06
2:49002755 T C 0.057471 9.5711e-06
2:49003681 A C 0.060544 1.6076e-05
2:49006403 G C 0.099622 -7.7253e-06
2:49007289 T G 1.328355 2.6215e-05
2:49007857 T C 0.966689 2.6012e-05
2:49011274 G A 0.183403 3.2491e-06
2:49013655 C T 1.286891 8.4154e-06
2:49022868 T G 0.073579 2.5417e-05
2:49030540 G C 0.042807 9.9866e-06
2:49034921 C T 0.042437 2.2578e-06
2:49035123 G T 0.532055 -1.9668e-05
2:49037240 C A 0.218721 -1.1126e-07
2:49040916 T C 0.048842 -3.0733e-06
2:49042243 G C 0.037000 3.0945e-06
2:49042485 G A 0.367902 4.4793e-06
2:49046065 T A 0.025733 -2.2301e-06
2:49050411 A G 0.031547 -1.6522e-05
2:49052740 T C 0.142980 -4.2837e-06
2:49055686 A G 0.183808 8.9068e-06
2:49070715 C T 0.137853 -5.6674e-06
2:49075109 G A 0.056474 1.5574e-05
2:49076156 G A 0.251230 -4.0535e-05
2:49078012 G A 0.148229 8.8236e-06
2:49081698 G A 0.040200 -1.4924e-06
2:49084744 C A 0.664006 7.0173e-06
2:49089076 C T 0.022306 -4.8061e-06
2:49090394 T C 0.111647 -1.1453e-05
2:49090726 T C 0.276144 1.9937e-05
2:49092915 A G 0.020766 2.3027e-06
2:49098794 G T 1.794505 8.0101e-06
2:49101292 G A 0.386662 5.1714e-05
2:49103144 A C 1.864707 1.9327e-05
2:49108293 A G 0.073072 6.6014e-06
2:49110481 A G 0.020345 5.7401e-07
2:49114231 C T 0.686465 -3.0703e-05
2:49115371 A G 0.051837 -7.8107e-06
2:49116039 T C 0.057148 2.2587e-05
2:49116124 A G 0.443639 -3.2993e-06
2:49119557 T G 0.316258 8.6800e-06
2:49119792 C T 0.114278 -2.6454e-06
2:49121258 G A 0.092122 1.1043e-05
2:49125508 T C 0.071131 -1.6684e-05
2:49128198 G A 0.147348 -3.5554e-06
2:49130334 T C 0.981763 4.6612e-06
2:49135725 A G 0.033301 -5.0918e-06
2:49138080 C T 0.102698 1.3578e-05
2:49138361 A G 0.576365 8.1877e-06
2:49140007 A G 0.024251 4.1008e-06
2:49140983 G A 1.899260 1.1234e-05
2:49141838 G A 0.208854 1.5096e-06
2:49149087 A C 0.123550 -1.2235e-06
2:49153675 C T 0.510344 5.6022e-06
2:49155400 G T 0.130502 1.8282e-05
2:49157785 G C 0.106982 -1.0429e-06
2:49159230 T C 0.045993 -1.0982e-05
2:49165092 A G 0.948969 -7.6436e-06
2:49170577 G A 0.129013 -1.2574e-05
2:49175884 A G 0.085329 -4.1192e-06
2:49176579 T C 0.090762 -3.0463e-06
2:49177601 T C 1.611941 -5.1806e-06
2:49184491 G A 1.208069 -5.6426e-06
2:49189921 T C 1.101648 2.4822e-06
2:49191041 T C 1.101223 -5.5276e-07
2:49191665 T C 0.082639 2.7870e-05
2:49201328 G A 0.274811 -1.2785e-05
2:49201612 T C 1.285116 7.3034e-06
2:49209108 C T 0.332503 -7.0310e-06
2:49217994 G T 1.319080 5.2659e-06
2:49223006 T C 0.023115 1.3281e-06
2:49232414 T G 0.056780 -4.6202e-06
2:49233510 C T 1.553301 -8.9578e-06
2:49240732 A G 1.543339 -5.2813e-06
2:49241042 A G 0.030415 -1.2294e-05
2:49241849 A G 1.248721 1.4035e-05
2:49243814 C G 0.956928 1.6884e-05
2:49245850 G C 1.234649 1.8065e-05
2:49247151 T C 0.051463 -1.9570e-05
2:49247737 G T 0.800430 1.4491e-05
2:49250821 C T 0.787154 1.0105e-05
2:49266321 G C 0.050294 -2.1600e-05
2:49268280 A G 0.108743 3.2691e-06
2:49269471 G A 0.074997 -1.3497e-05
2:49270091 G T 0.107904 -1.3212e-05
2:49275834 T C 0.053211 -1.1053e-05
2:49292561 A G 0.801134 1.0879e-05
2:49315654 T G 0.456229 7.5645e-06
2:49317952 G A 0.922321 -5.1678e-06
2:49319146 T C 0.394536 -1.3561e-05
2:49342804 A C 0.464239 3.3267e-06
2:49344853 C T 0.757708 7.0037e-06
2:49358409 C A 0.297491 1.7803e-05
2:49366284 C T 0.033519 1.1490e-05
2:49368172 A G 0.066773 1.6273e-05
2:49375656 T C 0.055094 -9.8596e-06
2:49377607 T C 0.560403 -5.8486e-06
2:49398977 C A 0.067752 -1.7600e-05
2:49403846 G A 1.012267 -3.0884e-06
2:49416106 C T 0.307021 1.5732e-05
2:49423191 G A 0.295553 4.7166e-06
2:49431785 A G 0.795082 4.5846e-06
2:49436191 C G 1.003767 -5.5375e-06
2:49451009 G A 0.035987 9.6106e-06
2:49466339 C T 0.057675 8.0381e-06
2:49469442 C T 0.585517 -3.0003e-06
2:49470148 T C 0.067786 -8.1743e-06
2:49475483 A C 0.037585 -1.1188e-05
2:49475902 C T 0.051844 -1.4963e-05
2:49478108 A G 0.028450 -1.6252e-05
2:49482807 T C 0.162059 1.8063e-06
2:49485496 G A 0.191274 -6.6316e-06
2:49494697 A G 0.033294 4.5512e-06
2:49496176 A G 0.036738 3.2881e-06
2:49500617 G A 0.567934 3.6391e-08
2:49507531 A G 0.078006 -1.0117e-05
2:49514008 G A 0.850598 -1.2856e-05
2:49517207 T C 1.019903 3.5072e-06
2:49525349 A G 0.543550 6.6051e-08
2:49552033 G A 0.074018 -1.5438e-05
2:49557587 A C 0.192233 3.7140e-06
2:49558827 A G 1.140263 -1.3962e-06
2:49559363 A G 0.176883 1.7199e-05
2:49560530 G A 0.912754 1.7084e-05
2:49561960 A G 0.069404 9.0878e-07
2:49562864 A G 0.373698 -6.5213e-06
2:49563687 G A 0.059670 -2.0730e-06
2:49564319 T G 0.657284 9.1329e-06
2:49567204 C T 0.091588 -1.3849e-05
2:49567629 A G 0.187177 -1.9589e-06
2:49567853 G A 0.025699 1.2149e-06
2:49568675 A C 0.077655 -7.1381e-06
2:49569016 G A 1.431754 1.8276e-05
2:49569649 A G 0.129832 -1.9243e-05
2:49569911 C A 0.222668 -4.9051e-06
2:49571948 A G 1.575138 3.6552e-06
2:49572669 C T 1.389875 1.0072e-05
2:49575829 G T 0.236781 -1.2010e-05
2:49576963 C A 0.069506 -2.2746e-05
2:49589171 C T 0.380889 -5.2402e-05
2:49601381 T C 0.199950 -5.2999e-05
2:49609881 A C 0.064600 1.1599e-05
2:49614791 G A 0.030160 -1.2350e-05
2:49623139 G C 0.203612 -1.7889e-05
2:49625787 C T 0.136571 1.7094e-05
2:49628568 A C 0.116553 -2.4474e-05
2:49629786 T A 1.796735 -2.0341e-05
2:49640594 G A 0.060000 9.6830e-06
2:49641080 A G 1.271857 4.3666e-05
2:49641556 A G 0.288716 1.9666e-05
2:49646785 A G 0.397388 5.3015e-06
2:49653672 T C 0.600786 -2.0865e-06
2:49655414 C T 0.052058 -1.9609e-06
2:49676328 G A 1.235547 3.1547e-05
2:49676338 A C 0.024703 -8.8509e-06
2:49687659 G T 0.198029 -2.1437e-07
2:49693142 C G 0.107118 1.8809e-05
2:49693615 T C 0.104919 -2.1045e-05
2:49696142 A G 1.926690 -6.4370e-07
2:49696714 T C 0.120245 8.8452e-07
2:49701071 C T 0.944783 4.0553e-05
2:49703312 C T 0.031166 -1.3249e-05
2:49707922 C G 0.034569 -1.8930e-05
2:49716202 T C 0.160298 -2.5729e-05
2:49717811 G A 1.579758 1.0730e-06
2:49726348 C T 1.435194 2.6469e-05
2:49727334 C T 0.151693 -1.9618e-05
2:49740348 A G 0.056172 1.6181e-05
2:49741242 C T 0.165493 6.5268e-06
2:49743079 A C 0.126528 -1.0186e-05
2:49745950 T C 1.464474 -1.2243e-05
2:49749035 T C 0.084101 1.1718e-05
2:49758140 G C 0.025665 -2.1866e-05
2:49779726 T G 0.111259 -6.2647e-06
2:49783498 C T 0.058392 -3.4369e-06
2:49791600 A G 0.084176 -1.5537e-06
2:49792431 C T 0.044045 1.5314e-06
2:49793362 A G 0.046761 4.0461e-06
2:49793483 C T 0.086736 -2.8394e-05
2:49793864 A G 0.045622 1.7134e-06
2:49801288 A G 0.031221 -2.8274e-05
2:49802519 G A 0.072794 9.7030e-06
2:49806744 T G 0.203894 -2.7556e-05
2:49811212 C T 0.127374 3.5321e-05
2:49819552 A G 0.109763 -7.3418e-06
2:49829630 G A 0.677217 -5.7064e-06
2:49830087 A G 0.021769 -4.1997e-06
2:49835794 C A 0.214148 -3.5206e-05
2:49846260 T G 0.123825 5.1060e-06
2:49846850 A G 0.032064 2.7745e-06
2:49854540 T C 0.035294 1.3086e-05
2:49854593 T C 1.631398 -2.9067e-06
2:49863173 T C 0.168845 2.1361e-05
2:49872334 C T 0.225650 1.9873e-05
2:49876591 C A 0.512812 8.4771e-06
2:49883610 T G 0.147981 4.5122e-07
2:49890160 C T 0.689069 -1.0934e-06
2:49904397 T C 0.042110 -3.0093e-06
2:49906795 T C 0.242520 1.7299e-05
2:49926935 T C 0.046353 -8.0705e-06
2:49927612 A G 1.971962 9.1766e-06
2:49931115 T G 0.020161 -9.8214e-07
2:49934373 G C 0.031873 -8.5368e-06
2:49936055 C G 0.041746 -1.0740e-05
2:49936864 G A 0.380940 3.3988e-05
2:49941022 A C 0.096093 2.6474e-05
2:49950661 C T 0.064321 3.6648e-06
2:49952622 G T 0.776853 -6.8198e-06
2:49954513 G C 0.076431 8.6273e-06
2:49955497 A C 0.206723 2.1202e-05
2:49966481 C G 0.101780 -9.7764e-06
2:49973952 C T 0.055322 9.9453e-06
2:49983995 G A 0.103545 -2.7367e-05
2:49990017 G A 0.651991 -2.4597e-05
2:49990368 T C 1.789534 -1.8151e-05
2:49992926 G A 0.114985 3.5124e-06
2:49996118 G A 0.029932 6.7787e-06
2:50006207 A C 0.132369 -8.2008e-06
2:50011939 A G 0.091877 -3.3575e-06
2:50019018 C T 0.022095 -1.4143e-05
2:50021720 G A 0.601680 -2.6669e-05
2:50022072 C T 0.020715 -2.0006e-05
2:50022173 C A 0.096103 8.5311e-06
2:50022788 C T 0.497074 4.9554e-06
2:50023593 C T 0.210531 -6.5508e-06
2:50028214 C A 0.571881 -1.8105e-05
2:50036388 A C 0.029007 -2.7046e-05
2:50039921 A G 0.059381 2.3283e-06
2:50054089 G A 0.343821 -2.7120e-05
2:50055822 G A 0.039914 -4.4533e-07
2:50056246 T C 0.117392 2.4752e-05
2:50056279 A G 0.307973 3.1969e-06
2:50061043 G A 0.430482 3.4186e-05
2:50061428 G T 0.028504 -1.7727e-05
2:50076895 A C 0.070682 1.5813e-05
2:50097433 C T 0.056291 -7.4650e-06
2:50123457 G T 0.040553 1.0547e-06
2:50127258 T C 0.232694 -8.4927e-06
2:50129326 T C 0.342243 -1.2002e-05
2:50135353 G A 0.029306 -3.9876e-06
2:50137790 C T 0.949615 -6.9009e-06
2:50148972 T C 0.320729 -2.5253e-05
2:50154815 G A 0.356274 1.0515e-05
2:50163575 G A 0.040087 -5.8144e-06
2:50176213 C G 1.559397 3.8731e-06
2:50179035 G T 0.025709 -9.8981e-07
2:50182346 T C 0.116604 3.2093e-06
2:50184592 A G 0.039210 -1.0612e-06
2:50185536 C T 0.052867 -5.8621e-07
2:50186877 A C 0.058253 1.9060e-06
2:50189738 C T 0.719739 -1.3426e-05
2:50217515 G A 0.046462 -1.5614e-05
2:50221656 A G 1.055570 -3.6751e-05
2:50222214 T C 0.032754 -1.4229e-05
2:50225289 G A 0.028762 1.1599e-06
2:50226335 C T 1.067864 -3.0762e-05
2:50228459 C T 1.671713 -1.8199e-05
2:50235079 A C 0.028596 6.7962e-06
2:50243006 A G 0.020436 -7.1445e-06
2:50248519 G T 1.412235 -1.1981e-05
2:50256574 G A 0.034797 -1.1201e-05
2:50267142 C T 0.843802 -4.0280e-05
2:50267757 A G 0.036749 3.4950e-05
2:50284519 G A 1.229213 -4.0946e-05
2:50284876 G A 0.121870 -1.8150e-06
2:50294023 C A 0.032377 -3.9080e-06
2:50314590 G A 1.764216 -1.3079e-05
2:50315307 T C 0.263850 -1.3389e-05
2:50322063 A C 0.489503 -1.2850e-05
2:50339429 C T 0.029283 9.5385e-06
2:50343748 G A 0.578599 -8.5805e-06
2:50357692 T C 0.024152 -9.5585e-06
2:50383632 T G 0.038425 -3.5399e-06
2:50398902 G A 0.288441 5.5110e-06
2:50402936 A C 0.221148 -2.9591e-06
2:50408684 A G 0.030683 -1.5888e-05
2:50421580 T C 0.152411 1.2794e-05
2:50425516 A G 0.039322 -1.7172e-05
2:50425842 A G 0.285058 3.1557e-06
2:50439540 C T 0.175091 -3.6559e-05
2:50440043 C T 0.231276 -2.3827e-05
2:50442052 C T 0.149789 2.2840e-05
2:50447755 G A 0.053857 -1.4683e-05
2:50453936 T C 0.055291 -2.4725e-06
2:50472648 C T 0.486627 -8.9390e-05
2:50483743 C T 0.040040 -1.2250e-05
2:50489963 A G 0.217075 1.4546e-05
2:50492260 A G 0.060105 -4.7467e-06
2:50494022 T C 1.199954 -2.9889e-05
2:50516018 C T 1.621144 -5.5369e-05
2:50516587 A C 0.508239 4.2608e-06
2:50516620 A G 0.319396 -1.6597e-06
2:50521839 T C 0.056804 1.3072e-05
2:50522966 A C 0.115917 -8.8785e-06
2:50530191 C T 0.036419 -3.8779e-07
2:50533547 G A 1.665284 -3.8154e-05
2:50535000 A G 0.203105 6.0660e-06
2:50538672 C T 0.317197 3.1007e-05
2:50549362 A G 0.193678 2.7245e-06
2:50562960 G T 0.677102 8.0945e-07
2:50599937 C T 0.283083 -1.6456e-06
2:50605940 C G 0.034699 1.1639e-05
2:50608299 A G 0.833681 4.5865e-05
2:50610101 C G 0.037871 1.2149e-05
2:50612632 C T 0.046788 -5.7568e-05
2:50617028 G T 0.115193 -3.4446e-06
2:50619022 C T 0.033906 2.9284e-08
2:50630155 C T 0.045088 -1.4211e-05
2:50633802 T C 0.099900 -2.5211e-05
2:50640192 C A 0.440413 2.9394e-05
2:50647642 T C 0.166360 -1.6312e-05
2:50655671 T C 0.049923 5.5166e-06
2:50660101 A G 0.031248 -5.3945e-06
2:50673185 A G 0.692024 4.0115e-05
2:50675756 G C 0.040954 -9.2285e-06
2:50682224 C G 0.167642 -1.7409e-05
2:50683396 T C 0.222603 7.7936e-06
2:50685345 T C 0.093179 -9.1644e-06
2:50687013 A C 0.579377 2.3736e-05
2:50690879 G C 0.866071 3.2591e-05
2:50693952 A G 1.175288 -2.4663e-05
2:50700594 C G 1.838549 3.3477e-05
2:50701299 G A 0.048250 1.0138e-05
2:50701557 C T 1.107543 -1.2327e-05
2:50711015 T C 0.061030 3.1191e-05
2:50713012 A G 1.032394 -2.6179e-05
2:50717596 C T 0.093509 1.0215e-05
2:50727325 G A 0.279734 1.0258e-05
2:50741932 T C 1.710862 2.9216e-05
2:50744774 T C 0.724002 -2.8572e-05
2:50744940 T G 0.112313 7.7712e-06
2:50745190 C T 0.027294 -4.9191e-06
2:50746478 C T 0.077972 2.2875e-05
2:50748990 A G 0.070835 4.1798e-05
2:50754090 T C 0.080654 3.2653e-06
2:50756362 T C 0.042960 -2.5380e-05
2:50763141 G A 0.210095 1.8735e-06
2:50763211 A G 0.077043 -2.9020e-05
2:50763261 A G 0.452391 7.3971e-06
2:50768689 C A 0.107941 -1.3357e-05
2:50780565 G T 0.082830 -3.1288e-05
2:50782666 T C 0.359511 -3.9214e-06
2:50784324 A G 0.082476 -2.2992e-05
2:50790004 T C 0.537682 -1.4629e-05
2:50792026 G A 0.049981 2.0674e-05
2:50795203 A C 0.031527 -1.3520e-05
2:50797059 C G 0.034267 1.5410e-05
2:50797993 A G 0.164993 4.6161e-06
2:50804980 G T 0.083051 1.7083e-06
2:50809998 A G 0.681294 -2.2903e-06
2:50812086 T C 0.082687 4.1273e-06
2:50813803 T C 0.071940 3.7330e-06
2:50813933 C G 0.930497 -1.1453e-05
2:50816879 C T 1.872935 5.6613e-06
2:50817152 C A 0.609853 -1.1232e-05
2:50817203 C T 1.069271 1.1992e-05
2:50817595 T C 1.535071 1.3448e-05
2:50822050 G T 0.137173 1.3290e-05
2:50822799 G A 0.064427 -1.5027e-05
2:50824331 A G 0.530845 3.6322e-06
2:50826828 G A 0.502555 -2.6801e-05
2:50828633 A C 1.472337 -3.0903e-06
2:50838595 C T 0.044102 1.7067e-05
2:50841822 T C 0.513339 7.4356e-06
2:50842734 A G 0.044035 -3.0997e-06
2:50851835 C T 1.154145 -3.0406e-05
2:50852477 A G 0.168767 -2.3261e-06
2:50860757 C T 0.031224 3.7691e-06
2:50863005 G T 0.112650 3.8471e-05
2:50870735 A G 0.033611 2.4093e-05
2:50876855 C T 0.026906 -5.9542e-06
2:50877396 C T 0.280336 -4.2484e-05
2:50880025 T C 0.855314 -2.5893e-07
2:50882468 A G 1.633020 -2.6862e-06
2:50883300 C T 0.470957 -2.1742e-05
2:50889959 G A 0.983514 1.3220e-05
2:50891944 C T 0.056056 3.1512e-06
2:50901796 T C 0.233524 2.9034e-05
2:50902931 A G 1.785743 2.7563e-05
2:50904242 A G 0.029674 8.9771e-06
2:50906467 C A 0.268501 7.0204e-06
2:50906611 A G 0.153233 -5.1251e-06
2:50906725 T G 0.111079 1.3990e-05
2:50913811 C T 0.058963 2.2785e-05
2:50922444 T C 1.548847 -3.4235e-06
2:50932288 G T 0.074714 -9.6555e-07
2:50932942 G A 0.485957 9.7987e-06
2:50935495 T C 0.118433 6.0213e-06
2:50944481 A G 0.028365 -2.3708e-06
2:50946373 G A 0.052405 -1.1546e-05
2:50967140 A C 0.110515 1.8267e-05
2:50972890 T C 0.048536 -2.1048e-05
2:50975185 G A 0.548181 1.1842e-05
2:50980560 T C 0.071247 -1.7488e-05
2:50986054 G A 0.046013 4.2758e-06
2:50990348 T C 0.082143 1.5897e-06
2:50999842 G T 0.043344 4.3433e-05
2:51008959 T C 0.051511 8.4165e-06
2:51016137 C T 0.179541 3.5501e-06
2:51016770 T C 0.197343 -2.3957e-05
2:51018977 C T 0.228978 -6.6805e-06
2:51021488 C T 0.430710 3.9818e-06
2:51034650 T C 0.103222 1.2120e-05
2:51043854 T G 0.047863 1.8383e-06
2:51059233 A G 0.144339 2.0374e-05
2:51063883 G T 0.171082 -1.3339e-05
2:51073449 T C 0.357784 2.9590e-05
2:51075167 A G 0.093403 1.6137e-05
2:51079482 C T 1.126470 -1.2379e-05
2:51089715 A C 0.051480 -9.7849e-06
2:51090450 T C 0.021670 5.8491e-06
2:51091254 A G 0.050736 2.9022e-05
2:51106285 T C 1.945351 -1.5789e-05
2:51107113 A G 1.345133 5.3051e-06
2:51114449 G T 0.045884 1.0128e-05
2:51124634 T C 0.052677 -1.0618e-05
2:51131195 T C 0.098792 -3.0265e-06
2:51131666 T C 1.829366 -2.9296e-05
2:51135474 T C 0.659375 5.4966e-06
2:51141041 G A 0.185076 -1.9293e-05
2:51146285 T C 0.188748 -2.2533e-05
2:51146447 A G 0.039030 -8.0244e-06
2:51172968 T C 1.523573 -8.3658e-06
2:51200243 C G 0.052384 -4.6629e-06
2:51201006 A G 0.162433 -1.7979e-05
2:51202113 G T 0.083037 2.3182e-05
2:51204750 C T 0.026219 1.7197e-05
2:51227012 C A 1.138012 -1.8662e-05
2:51236356 C T 0.059011 -1.0224e-05
2:51236680 A C 0.033430 -1.0190e-05
2:51258241 A C 0.023129 -1.0304e-05
2:51260436 T G 0.593133 -8.6507e-06
2:51272244 G A 0.161804 -7.4787e-06
2:51280121 G A 0.092543 -5.1254e-06
2:51294663 A G 0.035753 -3.7680e-06
2:51296045 C T 0.027647 8.0176e-06
2:51307995 C G 1.434018 6.4530e-06
2:51318000 G T 0.346731 -3.6840e-06
2:51318523 T G 0.275831 -1.3063e-05
2:51319962 A G 0.043589 -3.8607e-06
2:51321126 T C 0.032570 2.0454e-06
2:51325148 A G 0.034702 -8.9911e-06
2:51334488 G A 0.091904 -2.8355e-06
2:51334559 G A 0.308313 7.4224e-06
2:51352853 G T 0.051606 8.4732e-06
2:51355911 A G 1.421870 1.5093e-05
2:51355931 G A 0.047730 -2.5092e-06
2:51365614 T G 0.041087 -8.3837e-06
2:51383069 T C 0.033396 3.2886e-05
2:51384339 C T 0.460176 2.7663e-05
2:51391972 C T 0.039472 -1.2367e-05
2:51394817 A C 0.806319 1.9631e-05
2:51394910 A G 0.029279 2.9704e-06
2:51421749 T C 0.029065 -4.3508e-06
2:51426304 A G 0.024635 -6.1356e-06
2:51432680 G T 0.132331 1.0127e-05
2:51435908 G A 0.317027 -8.3833e-06
2:51438757 C G 0.100342 7.4408e-06
2:51453952 A G 0.061629 5.2603e-06
2:51456987 A G 0.030734 -5.6586e-06
2:51458570 G A 1.458167 1.5057e-05
2:51483528 G A 0.155120 -5.0578e-06
2:51491947 A G 0.198876 -3.8882e-05
2:51497617 C T 0.023656 1.1291e-05
2:51499179 C A 0.118402 7.5208e-06
2:51499271 G T 0.453400 1.2338e-05
2:51503572 G A 0.207848 -1.7610e-05
2:51504687 T C 0.048726 1.8367e-05
2:51509630 T G 0.087681 -6.3218e-06
2:51513533 A C 1.420157 4.0956e-05
2:51520394 T C 0.060286 1.0855e-05
2:51532050 C T 0.520030 8.6807e-06
2:51533256 G A 0.073382 4.5717e-06
2:51534381 C T 0.718148 -8.5364e-06
2:51548930 T A 0.040536 -1.7971e-05
2:51549991 G A 0.031370 -1.7156e-06
2:51554288 A G 1.408200 5.5663e-05
2:51555911 T G 0.185647 -1.5048e-05
2:51563145 A G 1.436932 1.7341e-06
2:51564436 T C 1.079454 3.3027e-05
2:51567867 G A 0.719491 5.6698e-05
2:51572228 T C 0.055601 -8.9812e-06
2:51580730 T C 0.057097 6.4037e-06
2:51585984 T C 0.197863 -1.6836e-05
2:51600260 T C 0.408560 -1.5040e-05
2:51600917 T C 0.167482 -7.5719e-06
2:51604274 T G 0.035297 4.6748e-06
2:51615580 G C 0.171324 2.1471e-05
2:51626627 T G 0.021674 2.1791e-05
2:51631595 A G 0.100580 1.6990e-05
2:51633618 T C 1.139627 1.5660e-05
2:51636370 C A 0.020668 -1.9094e-06
2:51639646 T C 0.432012 -5.7152e-06
2:51647759 C G 0.043042 2.8059e-05
2:51648270 G A 0.327906 -2.7046e-05
2:51655154 C A 0.362068 -4.6918e-07
2:51665216 A G 0.072528 -9.5323e-06
2:51667739 A C 0.043463 -5.7380e-06
2:51672433 G A 0.047564 4.4811e-05
2:51676355 C T 0.352483 -9.2221e-07
2:51681732 A C 0.299973 -2.8478e-07
2:51683574 G T 0.088654 -6.8360e-06
2:51687671 T C 0.039696 5.7038e-06
2:51688988 T G 0.034063 -1.0483e-05
2:51689898 A C 0.126722 5.1999e-05
2:51696575 A C 0.117443 -2.7023e-05
2:51698628 C A 0.078162 -6.3916e-06
2:51706432 A G 0.074660 1.8488e-05
2:51711823 G A 0.321096 3.2646e-06
2:51718820 T C 0.023945 2.7600e-05
2:51719524 A G 0.248343 1.9362e-06
2:51736994 T C 0.377819 2.5294e-05
2:51745293 T C 0.335484 2.1234e-05
2:51745804 C A 0.022435 3.4139e-05
2:51752089 C T 0.437183 2.4045e-05
2:51761876 C T 1.548935 -6.6605e-06
2:51763254 G C 0.089361 6.3140e-06
2:51765855 G A 0.885596 -1.7593e-06
2:51766768 T C 0.060717 -1.6115e-06
2:51786520 A G 0.909867 -4.9200e-06
2:51789203 G A 0.070240 2.4519e-05
2:51795799 A G 0.028966 -1.5312e-05
2:51799322 G C 0.038802 -4.5935e-06
2:51810439 A G 0.744269 5.9460e-06
2:51818521 G A 0.056743 -1.5382e-06
2:51819167 A G 0.031122 1.1098e-05
2:51820664 C T 0.577171 -1.5625e-05
2:51825370 G T 0.027953 9.5685e-06
2:51825942 G A 0.075609 -5.3785e-05
2:51844635 A G 0.183757 -1.2090e-05
2:51851017 G A 0.663108 -4.4931e-06
2:51851591 C T 0.034532 -1.6716e-05
2:51871521 G A 1.669918 9.7900e-06
2:51876140 G A 0.068469 -1.2040e-05
2:51883456 G A 0.052143 1.4534e-05
2:51885396 G A 0.051620 5.5508e-06
2:51890395 G A 0.030187 1.2525e-05
2:51896214 G A 0.051076 5.7237e-06
2:51899205 T C 1.589737 9.9543e-06
2:51899229 A C 0.056172 2.3705e-06
2:51901577 T C 0.121217 2.3018e-05
2:51906470 G C 0.058909 1.0082e-06
2:51908838 G A 0.171895 -3.3475e-05
2:51925062 G A 0.188524 -1.8923e-05
2:51935657 T C 0.052276 6.0011e-07
2:51947065 T C 1.629175 8.9025e-06
2:51947324 A G 0.036908 2.6573e-06
2:51949114 A G 1.499689 -1.7375e-06
2:51953396 G T 0.059776 3.5208e-07
2:51959367 C T 0.080212 2.0487e-05
2:51965791 T C 0.494508 5.2609e-06
2:51989400 C T 0.031098 1.1616e-05
2:51990638 G C 0.040696 -8.0487e-06
2:51995832 C T 0.309306 -1.1329e-06
2:52004166 G T 1.423081 -4.4416e-06
2:52005866 G A 0.027715 8.6819e-06
2:52009683 G A 0.055019 3.2129e-06
2:52016261 G A 0.050457 -3.8560e-06
2:52026581 T C 0.027345 -1.1671e-05
2:52028104 G A 0.522590 6.3549e-07
2:52029283 A G 0.066263 5.1978e-06
2:52030498 T C 0.379893 -8.4831e-06
2:52030983 T C 0.203649 8.7092e-06
2:52030996 T G 1.497462 -1.0597e-05
2:52034651 G T 0.378417 5.7050e-06
2:52036654 T C 0.115254 5.8639e-06
2:52036763 A G 0.096497 1.4268e-05
2:52040189 C T 0.396698 1.1789e-05
2:52041066 T C 0.042630 1.3159e-05
2:52041737 C T 0.288846 1.0985e-05
2:52048553 G A 0.426600 2.2437e-05
2:52052881 A G 0.435589 -1.0227e-06
2:52057526 G T 0.075017 -2.0918e-05
2:52059594 T C 0.151411 1.3121e-05
2:52067497 G T 1.017815 -1.2155e-05
2:52068045 T A 0.036113 1.2637e-05
2:52068946 A G 0.419273 1.1289e-05
2:52072303 T C 1.618421 -2.8095e-06
2:52074452 T G 0.395093 4.0799e-05
2:52083566 T C 0.705943 7.9264e-06
2:52085161 G T 1.605546 2.1772e-05
2:52090172 C T 0.091146 8.1838e-06
2:52097855 A T 0.064804 -4.8573e-06
2:52098998 G A 0.730833 2.2350e-09
2:52112992 T C 0.052531 1.2258e-05
2:52113833 G A 0.055900 -8.9933e-06
2:52118032 C T 0.027352 -4.9254e-06
2:52126781 C T 0.292252 5.5262e-06
2:52147979 T C 0.868202 1.1524e-05
2:52157684 A G 0.129805 1.0511e-05
2:52166060 G C 0.089650 -2.6562e-05
2:52169692 A G 0.082252 1.8651e-06
2:52177311 G A 0.156035 -1.0429e-05
2:52183857 C T 0.107570 -7.3346e-06
2:52194134 C T 0.353673 -1.8069e-05
2:52198271 A G 0.527816 -2.0111e-05
2:52198434 T C 0.056906 -5.5957e-06
2:52200476 T C 0.444656 1.5735e-05
2:52215130 G A 0.047706 -3.3176e-05
2:52215559 G A 0.280706 9.2396e-06
2:52220867 G A 0.083591 8.8854e-06
2:52223965 T C 0.169689 1.0034e-05
2:52227539 G T 0.084336 3.4901e-07
2:52237663 G C 0.317856 3.2282e-07
2:52257509 A G 0.440899 4.7998e-06
2:52273536 A G 0.052578 3.5219e-05
2:52274829 G A 1.496816 2.8478e-05
2:52284435 C A 0.707200 4.1797e-05
2:52286155 G A 0.732883 3.0074e-05
2:52300359 A G 0.078451 1.3646e-05
2:52308356 G A 0.038452 -6.1703e-06
2:52311667 A G 0.574788 2.9035e-05
2:52320786 A C 0.098670 -4.9839e-05
2:52324475 G A 0.138580 -2.7429e-05
2:52324593 T C 0.365654 -2.3612e-06
2:52327826 A G 1.087644 5.0194e-07
2:52332426 C T 0.438859 3.3964e-06
2:52335664 G A 1.029228 -2.9442e-05
2:52338550 A G 0.026791 -1.2851e-05
2:52346688 A G 0.230879 5.5490e-06
2:52351701 C T 0.141269 1.3697e-06
2:52352115 T G 0.367800 1.2037e-05
2:52360577 G A 0.841000 -1.8613e-05
2:52369737 C A 0.222097 7.0054e-06
2:52386355 T C 0.771172 -1.8826e-05
2:52389302 T G 0.054802 5.0122e-06
2:52389624 C G 0.177382 -4.9966e-06
2:52389887 G A 0.025522 1.3788e-05
2:52390169 T C 0.125848 -3.1005e-07
2:52398395 C T 0.031703 8.8139e-06
2:52401347 A C 0.045160 -3.8586e-06
2:52404308 A G 1.060316 4.0246e-06
2:52412944 G C 0.429918 -5.2507e-05
2:52416406 A G 1.202109 -2.7883e-07
2:52418245 C T 0.034484 -8.0338e-06
2:52420457 A G 0.026532 1.5401e-05
2:52425368 C T 0.058185 -2.4800e-07
2:52427639 T C 0.045874 1.7099e-05
2:52443586 C T 0.144448 1.7923e-05
2:52451381 T G 0.100509 -1.2852e-05
2:52456406 C T 0.058701 -1.0942e-05
2:52457693 T C 1.174571 -1.1629e-05
2:52475669 G T 0.048002 1.5518e-05
2:52477224 G A 0.065389 -7.2382e-06
2:52478587 G A 0.114241 -1.3681e-05
2:52484282 A G 1.735280 1.3947e-05
2:52485526 C T 0.155273 2.2645e-06
2:52490535 A G 1.017050 -1.5144e-06
2:52492700 T C 0.132654 7.2040e-07
2:52493961 G C 0.058749 1.9921e-05
2:52495647 T C 0.353490 4.2205e-07
2:52499651 T C 0.096694 -3.8371e-06
2:52503489 C T 0.062747 -1.0623e-05
2:52508314 A G 0.656543 1.7994e-05
2:52510783 C T 0.718644 -3.7872e-05
2:52510908 C T 0.049733 -6.1122e-06
2:52519964 C T 0.038391 -6.4786e-07
2:52527512 C T 0.027131 2.7196e-05
2:52535933 C T 0.326665 -1.7769e-05
2:52540500 T C 0.044072 -3.5184e-06
2:52563135 A G 0.179232 1.1721e-05
2:52568933 G T 0.074633 -1.6702e-05
2:52581126 T C 0.241721 2.3643e-05
2:52593592 T C 0.025390 9.1090e-06
2:52607363 C A 0.049828 -5.9831e-07
2:52617748 C T 0.046513 -4.5775e-06
2:52618054 T C 0.558067 3.8025e-06
2:52618422 G T 0.031309 3.6034e-06
2:52627014 A G 0.023581 8.4669e-06
2:52640494 A C 0.150140 8.4504e-06
2:52641537 T C 0.108240 2.6540e-07
2:52641956 T C 0.026213 -1.2629e-05
2:52643808 G A 0.160563 -7.4546e-06
2:52646336 C A 0.605559 4.6204e-06
2:52646390 C T 0.138788 -9.1299e-06
2:52653507 C T 0.127269 -1.3824e-05
2:52656980 A G 0.436792 2.5254e-05
2:52662683 G A 0.042613 -1.7859e-05
2:52664154 C T 0.064957 2.0691e-05
2:52667944 C A 0.467918 3.4623e-06
2:52683797 G A 0.170345 4.9424e-06
2:52689447 G A 0.095963 -4.9522e-06
2:52689497 G T 0.049896 1.0400e-05
2:52696451 T C 1.212662 2.4642e-05
2:52703590 A G 1.006980 1.7965e-05
2:52705008 A C 0.041036 -1.9282e-05
2:52708182 T C 0.581699 2.0873e-05
2:52709008 C A 1.268079 1.5745e-05
2:52713917 G A 0.102328 1.2980e-05
2:52714177 G A 0.604631 -2.3613e-05
2:52714731 C T 0.077540 -2.0079e-06
2:52724331 G A 0.717329 1.7745e-05
2:52735762 T C 0.053173 -1.0885e-05
2:52738473 C G 0.027318 1.7993e-05
2:52742206 T C 0.045119 -1.9452e-05
2:52795888 A G 0.115098 9.2943e-06
2:52799733 T C 0.148181 3.5472e-06
2:52812857 C T 1.157663 -1.1887e-05
2:52823488 C A 0.065943 -5.3696e-06
2:52826401 G A 0.614215 1.3520e-05
2:52830171 C T 0.022830 -1.5516e-05
2:52833188 C A 0.031843 -2.6915e-06
2:52836357 G A 0.097252 1.0432e-05
2:52838747 G A 0.064338 -2.0581e-05
2:52843466 C T 0.067255 -5.7468e-06
2:52847059 A G 0.349866 6.3650e-06
2:52853564 C A 1.473711 8.6911e-06
2:52855689 A G 0.098602 -7.5662e-06
2:52858270 C G 0.441470 2.4993e-05
2:52863457 G T 0.111579 4.1467e-06
2:52866377 T C 0.027549 9.2034e-06
2:52870277 T C 1.294999 -2.3440e-06
2:52876745 A C 0.026114 2.0215e-06
2:52887277 A G 0.047927 6.4172e-06
2:52892025 G A 1.350206 1.6873e-05
2:52896902 A G 0.054350 -5.3482e-08
2:52899873 C A 0.427840 -3.1015e-05
2:52901133 C T 0.038799 6.4219e-06
2:52917512 T C 0.376486 -1.7009e-05
2:52925489 C T 0.047812 7.3385e-06
2:52926004 T C 0.052038 -6.6571e-06
2:52926231 A C 0.120446 1.1357e-05
2:52930481 A G 0.031200 -1.3047e-05
2:52932067 C T 0.870705 -1.4373e-06
2:52946556 A G 0.243424 1.3247e-05
2:52948622 T C 0.074698 -2.1239e-05
2:52950475 C T 0.195646 3.6172e-05
2:52951701 G A 0.544427 -4.1492e-05
2:52956457 A C 0.078114 -1.0887e-06
2:52961642 G A 0.205655 -1.9546e-05
2:52962663 A G 0.026740 1.4615e-05
2:52962747 C T 1.227666 -3.1272e-05
2:52968753 C A 0.244559 -1.8827e-05
2:52969859 C T 0.045881 -1.7701e-05
2:53002653 C T 1.222100 -3.3407e-05
2:53016783 C T 0.039125 6.7634e-06
2:53027475 A C 0.032465 7.5344e-06
2:53050565 G A 1.915725 -6.0196e-06
2:53057019 A C 1.698582 -4.9025e-05
2:53065852 G T 0.238797 -3.2777e-05
2:53087260 T C 0.850993 -3.0209e-05
2:53088011 A C 0.274838 -3.4535e-05
2:53089764 A C 0.028504 2.4509e-05
2:53099243 T C 0.050192 -1.2039e-05
2:53099977 G A 0.046292 2.5958e-05
2:53122836 C T 0.053156 -1.4960e-05
2:53141068 T C 0.022772 5.2476e-06
2:53146776 C T 0.038391 1.4260e-06
2:53163987 C A 1.848501 -3.9567e-07
2:53181893 A G 0.530947 2.4472e-05
2:53189172 T G 0.031234 1.2176e-05
2:53189640 T C 0.447213 1.4010e-05
2:53192269 G A 0.079144 1.3107e-05
2:53210464 G A 0.026372 -1.6581e-05
2:53214032 T C 0.426895 1.3595e-05
2:53217244 A C 0.428830 8.5502e-06
2:53229371 C T 0.347091 5.4410e-06
2:53236165 G A 0.220115 -7.9343e-06
2:53237320 C G 1.217738 3.8177e-05
2:53248062 T C 0.772875 4.4082e-05
2:53248656 G A 0.053806 7.1962e-07
2:53258024 T C 0.046547 -1.3417e-05
2:53261700 C A 0.055917 1.8968e-05
2:53266129 T C 1.178423 2.8232e-05
2:53277312 A C 0.047638 -2.6810e-05
2:53290223 C T 0.022038 -3.2679e-06
2:53292581 A G 0.297695 3.9733e-05
2:53302809 C T 0.038921 -1.6105e-05
2:53304333 C T 0.037163 -2.6243e-05
2:53314388 A G 0.206845 1.4817e-05
2:53325326 C T 0.079607 -4.3552e-06
2:53328799 T C 0.040590 1.7059e-05
2:53335738 A G 0.253236 -9.8673e-06
2:53341648 C A 0.036538 -3.9469e-06
2:53353054 C T 0.715962 7.4116e-06
2:53355222 G A 0.036582 6.4816e-06
2:53355627 T G 1.142385 1.0566e-05
2:53356999 T C 0.400227 3.3007e-05
2:53358680 G T 0.161386 5.2175e-06
2:53359345 A C 0.339761 -3.5975e-06
2:53368717 C T 0.221260 8.5469e-06
2:53370268 C T 0.080375 8.2335e-06
2:53375283 C T 0.143602 -3.6798e-05
2:53379988 C T 1.130679 -1.4657e-06
2:53380757 T C 0.083666 -1.7279e-05
2:53380974 A G 1.770764 7.1569e-06
2:53381925 T C 1.840416 2.1122e-05
2:53385578 C T 0.050052 -1.7365e-06
2:53388238 C T 0.035528 2.5058e-06
2:53389260 A C 0.158272 1.2661e-05
2:53395138 C T 0.164912 9.3424e-06
2:53402205 G C 0.472555 1.0537e-06
2:53403913 G A 0.025743 -1.7761e-05
2:53410001 C T 0.060894 -6.6365e-06
2:53412753 A C 1.519452 6.4434e-06
2:53421015 A G 1.250713 -1.1761e-05
2:53423530 G A 0.194256 3.2045e-06
2:53428100 C T 1.497646 1.2031e-05
2:53429024 C T 0.601058 -9.2435e-06
2:53429758 C A 0.180038 1.2848e-05
2:53430034 C G 0.240157 -8.7863e-06
2:53453048 G T 0.039129 2.3715e-06
2:53453844 G A 0.191498 1.2363e-05
2:53454229 T G 0.234788 -1.2944e-05
2:53467440 C A 0.063757 4.8036e-06
2:53473426 C T 0.329225 4.3345e-06
2:53479949 G A 0.485947 -5.3876e-06
2:53483010 C T 0.066518 -5.4133e-06
2:53488703 G T 0.429517 -8.9511e-06
2:53488880 A C 0.020287 1.0918e-05
2:53492378 T C 0.610020 1.0947e-05
2:53493030 C G 0.022303 -3.6423e-07
2:53493297 A T 0.090452 2.4863e-06
2:53493642 T A 0.590988 4.6285e-06
2:53502453 T C 0.036405 1.3136e-05
2:53503161 G A 0.325451 2.2441e-05
2:53504370 A C 0.051956 5.8427e-06
2:53504431 G A 0.186031 -1.1057e-06
2:53506164 C A 0.032397 -2.7879e-05
2:53507256 G A 0.081212 -1.9835e-05
2:53507604 C A 0.441416 -1.2020e-06
2:53508118 C A 0.106489 2.6848e-06
2:53508452 C T 0.056379 1.3275e-06
2:53508689 G T 0.637623 -2.7775e-06
2:53511388 C A 0.311934 1.0337e-05
2:53517136 G A 0.127310 -8.5227e-06
2:53519535 C A 0.196850 -3.4801e-05
2:53520152 G A 0.069098 3.9969e-06
2:53520199 C T 0.030326 5.1288e-06
2:53522077 T C 1.066786 8.1434e-06
2:53529766 G T 1.262222 -1.1889e-05
2:53531224 A G 1.963217 -2.8577e-06
2:53531829 A C 0.194844 -3.6785e-05
2:53532456 G A 0.382198 -3.5726e-06
2:53537829 C T 0.186722 9.8307e-06
2:53538638 C T 1.269065 -1.0702e-05
2:53540600 C T 0.690001 1.2422e-05
2:53543805 C T 0.022133 -1.0641e-05
2:53545029 C G 0.329548 1.5287e-05
2:53545876 C T 0.089113 7.6089e-06
2:53547825 T G 1.081276 4.4490e-06
2:53549521 C T 0.420395 -5.1699e-07
2:53551263 G A 0.068921 3.8914e-06
2:53556481 C T 0.359528 -8.5139e-06
2:53577948 G A 0.081796 -1.9119e-05
2:53588427 T C 0.038503 -2.1952e-05
2:53605210 A G 0.031547 1.5554e-06
2:53607715 C T 0.069421 -6.4375e-06
2:53613167 A G 0.107210 4.4383e-06
2:53619334 C T 0.038387 -2.3408e-05
2:53619655 C T 0.027960 6.9795e-06
2:53621813 C A 0.052966 -1.7341e-06
2:53623161 A G 0.414877 -1.0336e-05
2:53628263 A G 0.042056 -1.3242e-05
2:53628335 T C 0.126902 -2.2554e-05
2:53633289 G A 0.440423 1.1571e-06
2:53633492 C T 0.352388 -1.8333e-05
2:53634890 T C 0.098622 -1.0786e-05
2:53635827 G T 0.024836 3.7008e-05
2:53636149 T C 0.829839 4.6331e-06
2:53636324 A C 0.731883 6.8682e-06
2:53642030 A G 0.065368 1.6316e-05
2:53643895 A G 1.759636 9.6787e-06
2:53647051 T G 0.070812 2.8317e-06
2:53649083 T C 1.915589 1.2965e-06
2:53650968 A C 0.435123 5.3376e-05
2:53656304 C T 0.066127 9.5597e-06
2:53656677 G A 0.038989 -1.1650e-05
2:53658184 C T 0.079110 -1.0941e-05
2:53663691 C T 0.191866 -1.4911e-05
2:53666834 T C 0.025176 8.6280e-07
2:53667984 T G 0.564394 -3.5268e-05
2:53675250 C T 0.089803 5.1000e-06
2:53676884 C T 0.135537 -1.9531e-06
2:53680030 G A 0.039013 1.0830e-05
2:53691289 A G 0.894959 -4.2838e-05
2:53693487 A C 0.033271 4.0253e-06
2:53702798 G A 0.091907 1.1118e-05
2:53705382 C T 0.068265 1.2585e-05
2:53718705 G A 0.072233 -4.9569e-05
2:53720073 T C 0.089082 -4.1333e-05
2:53725767 C T 0.947085 2.9839e-06
2:53726818 A G 0.049321 2.3389e-05
2:53731063 C T 0.053391 -1.5769e-05
2:53732738 A G 0.041447 6.1137e-06
2:53736783 G A 0.743840 2.3322e-07
2:53749408 C T 0.090275 1.9119e-05
2:53753164 C T 0.226299 -4.4703e-06
2:53758980 G T 0.096881 8.1282e-07
2:53767897 A G 0.035090 1.6109e-05
2:53768251 T C 0.067439 6.4650e-06
2:53769839 A G 0.674144 5.4302e-06
2:53775031 C A 0.046618 -1.1975e-05
2:53777979 A G 0.020365 -1.8950e-05
2:53778909 A C 0.257465 2.5322e-06
2:53782559 T C 0.095164 -3.5414e-05
2:53783875 T C 0.041128 -9.1575e-06
2:53791702 C A 0.091792 -2.9574e-05
2:53792592 G A 0.355941 1.4383e-05
2:53792994 T C 1.758997 -1.9297e-05
2:53796674 A T 0.041893 1.0128e-05
2:53799432 A G 0.141562 -1.5336e-05
2:53799915 C G 0.100934 -2.6052e-05
2:53801491 A G 1.665236 -1.2142e-05
2:53805483 T C 0.033063 -1.3655e-05
2:53807215 A G 0.374184 -8.8635e-07
2:53813293 T C 0.565112 2.7559e-07
2:53820777 C T 0.384693 7.8198e-06
2:53824470 A G 0.047747 6.7103e-06
2:53826778 C A 0.895401 5.7319e-07
2:53828410 C T 1.120755 -7.5888e-06
2:53828849 T C 0.064862 -5.3480e-06
2:53829044 G C 1.741005 -2.1204e-05
2:53835083 A G 0.394716 2.5209e-05
2:53836482 G A 0.088678 -6.0941e-06
2:53837432 T C 0.092111 3.5688e-06
2:53838078 T C 1.182509 -2.0947e-05
2:53839551 G A 0.052119 3.0610e-07
2:53842082 A G 0.067857 -7.0898e-06
2:53846489 A G 0.243516 -3.2031e-05
2:53846547 T C 1.372978 -7.9233e-06
2:53847735 G C 0.471827 4.9098e-05
2:53847886 C T 0.095045 1.0772e-05
2:53850139 G A 0.291144 -2.1807e-05
2:53850382 C T 0.308337 9.3632e-06
2:53850774 G A 0.768441 -1.6360e-05
2:53851812 T C 0.034063 -1.4254e-05
2:53852682 G A 0.478926 -2.2168e-05
2:53856049 G T 0.455070 3.5078e-05
2:53857398 C T 1.134099 7.4414e-06
2:53862741 T A 0.128520 2.5220e-06
2:53896364 T C 0.075027 1.1407e-05
2:53896767 C G 0.134113 8.9866e-06
2:53897251 G A 0.217789 -2.7944e-05
2:53901973 G A 0.955286 1.7258e-05
2:53904878 A G 0.034032 6.3029e-06
2:53918603 A G 0.034291 2.0544e-05
2:53921754 A G 0.057032 -2.2304e-06
2:53921891 G A 0.263887 4.9359e-06
2:53926906 G T 0.022429 1.2640e-05
2:53936577 G T 0.296991 1.0926e-06
2:53954123 G A 0.417495 4.5748e-06
2:53955513 C A 0.428752 -9.0113e-06
2:53955850 T C 0.366610 -1.2131e-05
2:53955982 A T 0.125256 3.2350e-07
2:53957346 T C 0.062978 -2.2094e-05
2:53965261 T G 0.033927 3.7551e-06
2:53976203 C G 0.045340 1.9174e-06
2:53989471 A G 0.048638 -5.3770e-06
2:53992593 T A 0.048876 7.5207e-06
2:53992622 C G 0.037129 -4.1583e-07
2:53993246 C T 0.051524 1.1328e-05
2:53994820 T C 0.119857 -6.4553e-06
2:53994929 A G 0.119732 -6.1809e-06
2:53995733 G T 0.204686 7.3898e-06
2:54012113 A G 0.023918 -1.2936e-05
2:54035508 C G 0.127024 3.5325e-06
2:54039813 T C 0.309771 8.3521e-06
2:54041934 T G 0.044119 -7.7685e-06
2:54059290 A G 0.056733 -4.2415e-07
2:54067274 G C 0.104545 8.5884e-06
2:54069947 T C 0.370363 -7.5308e-06
2:54081548 T C 0.070200 -2.0025e-05
2:54085437 G C 0.032009 -1.1500e-05
2:54088024 T C 0.060595 4.4898e-06
2:54090198 T C 0.102464 -4.8397e-06
2:54093956 A G 0.120616 5.1349e-06
2:54111824 T C 0.025556 1.5328e-05
2:54112612 G T 0.099710 -9.6191e-06
2:54114864 C T 0.120167 6.1743e-06
2:54115904 G A 0.614685 -2.2979e-05
2:54119870 C T 0.109869 -1.8298e-05
2:54120025 T A 0.590536 -2.9245e-05
2:54120820 A G 0.828890 -1.7634e-05
2:54125258 C T 0.817834 -5.1714e-06
2:54127041 T C 0.966094 -3.3787e-06
2:54130152 A G 0.028399 -2.1456e-05
2:54133744 C T 0.550428 -2.4239e-05
2:54145082 C T 0.102600 1.5169e-05
2:54152585 T C 0.069554 2.4422e-05
2:54153284 G A 0.084530 1.9002e-05
2:54173533 C T 0.047040 6.6039e-06
2:54174258 G A 0.149619 3.1063e-06
2:54178909 C T 0.980896 -6.6057e-06
2:54180399 C T 0.025930 -5.1692e-06
2:54197829 A C 0.080246 1.0694e-05
2:54202478 T C 0.071260 -7.4597e-07
2:54203249 A G 0.056777 1.8908e-05
2:54209345 C T 0.316914 1.9449e-05
2:54212896 A G 0.162889 1.0026e-06
2:54216349 A G 0.996403 -6.7518e-06
2:54240105 T C 0.120942 6.8165e-06
2:54284441 A G 0.220489 -4.3914e-06
2:54284584 A G 0.211755 -1.5640e-06
2:54289362 A G 0.025369 -7.4795e-06
2:54296962 C A 0.044626 1.8187e-05
2:54303813 A G 0.049107 -1.0580e-05
2:54304024 C T 0.061683 -1.0821e-05
2:54308763 A G 0.058851 -2.3694e-05
2:54312153 T A 1.058732 -4.4871e-06
2:54315666 G A 0.771304 -2.4444e-05
2:54319673 A C 0.031690 3.6559e-06
2:54331574 A G 0.028083 -1.2742e-05
2:54339633 T C 0.412089 2.6393e-05
2:54353344 A G 0.021738 -1.0263e-05
2:54353453 G A 0.025604 -5.0962e-06
2:54355294 C G 0.056876 -3.9469e-06
2:54358895 C T 0.447332 2.8266e-05
2:54362975 C T 0.171970 5.3585e-06
2:54370506 T C 0.105578 3.1639e-07
2:54373525 G A 0.116495 -3.1671e-06
2:54385123 G A 0.386264 1.6650e-05
2:54387859 C T 0.151690 -2.7380e-05
2:54408196 G A 0.073599 -2.0838e-05
2:54411930 G T 0.485481 3.2508e-05
2:54418977 A G 0.050113 2.0228e-05
2:54427305 C A 0.081086 -5.8246e-06
2:54434832 C A 0.525585 6.5580e-07
2:54435590 T G 0.562303 7.3030e-06
2:54454013 T C 0.066246 -1.5207e-05
2:54459093 G A 0.190121 1.4064e-05
2:54480882 T C 0.058671 2.9758e-05
2:54482553 A G 0.050787 3.1863e-06
2:54482964 T C 0.518915 7.8223e-07
2:54482989 T C 0.294391 1.9702e-05
2:54483272 A C 0.197672 6.7590e-06
2:54486149 A C 0.077431 1.2739e-05
2:54492661 T G 0.043671 -1.8012e-05
2:54502060 C T 1.333825 -1.5867e-05
2:54505456 C T 0.341152 1.2519e-05
2:54508110 G A 0.786967 -2.9037e-05
2:54521245 T C 0.055281 1.3191e-05
2:54521738 A G 0.150483 -2.7226e-06
2:54527866 C T 0.163263 -3.2311e-06
2:54528018 C A 0.042423 1.5039e-05
2:54535363 A G 0.062632 -7.8764e-06
2:54535788 G A 0.040594 -2.0456e-05
2:54537429 C A 0.028531 -9.6411e-06
2:54540970 C T 1.351912 -1.5238e-05
2:54545431 T C 0.041825 -5.9900e-06
2:54545593 C T 1.118450 -2.7936e-05
2:54547724 G A 0.187929 1.5904e-05
2:54551880 C T 0.316163 1.0765e-05
2:54556550 C T 1.200603 -8.7156e-06
2:54559391 G A 0.771117 -2.2433e-05
2:54559447 G C 0.037367 4.0969e-06
2:54561109 A G 0.035834 1.2258e-05
2:54561638 T G 0.192474 9.0759e-06
2:54562012 A C 0.704093 -2.2520e-05
2:54574532 C A 0.445115 9.3118e-06
2:54580075 C T 0.057593 1.1653e-05
2:54585354 C G 0.050559 2.5958e-06
2:54587302 A G 0.023469 1.9690e-05
2:54587378 G C 0.193144 7.6081e-06
2:54587647 T C 0.028406 3.3376e-06
2:54587659 C G 0.443806 9.2315e-06
2:54592669 G A 0.389422 2.1359e-05
2:54593980 T G 0.038496 2.0664e-05
2:54594875 A G 1.602381 6.3491e-06
2:54596016 T C 1.157218 3.2812e-07
2:54599272 G A 0.194585 6.8950e-06
2:54599685 G A 1.799832 1.5613e-05
2:54602815 G T 0.354921 9.3498e-06
2:54607847 C T 0.089014 -9.6164e-07
2:54609774 C T 0.187507 1.5664e-05
2:54611513 A G 0.413089 1.0354e-05
2:54614156 T C 0.155691 1.1463e-05
2:54615464 A G 0.059915 3.5382e-05
2:54617396 C T 0.054778 4.0823e-07
2:54617544 G A 0.210160 1.2147e-06
2:54619077 A C 0.034729 -1.2506e-05
2:54620184 A C 0.516181 8.7510e-07
2:54631056 C T 1.290862 8.2504e-07
2:54631603 T C 0.148385 -4.3992e-06
2:54649932 C T 0.069479 2.3744e-05
2:54658502 G T 0.029021 -1.6735e-05
2:54660456 A G 0.331112 4.5834e-06
2:54666650 A G 0.873822 -2.0590e-05
2:54668200 T C 0.532960 -3.5974e-05
2:54670790 C T 0.126008 -2.3078e-05
2:54671431 C T 0.485032 1.5815e-05
2:54684557 G A 1.279438 -7.6446e-07
2:54690748 G A 0.046149 2.7197e-06
2:54699021 C T 0.331503 -1.2449e-05
2:54699651 G T 0.651348 1.4930e-05
2:54700265 T G 0.074004 6.5465e-06
2:54700884 A G 0.045190 3.0416e-06
2:54710694 A G 1.957013 8.3394e-06
2:54715749 C A 0.084713 5.5620e-07
2:54717072 A T 0.030292 -4.2662e-06
2:54718181 C T 0.997297 6.3469e-06
2:54724992 T C 0.085070 1.1880e-05
2:54728859 T G 0.092057 1.5484e-05
2:54738209 A C 0.092326 -1.3922e-05
2:54748355 G A 0.368272 -1.3042e-05
2:54757402 C A 0.037935 1.9853e-05
2:54779278 G T 1.455787 1.3675e-06
2:54792104 A G 0.144560 -1.5014e-05
2:54799559 T C 0.596574 -1.8228e-05
2:54816588 G C 0.080443 4.8890e-06
2:54820213 C T 0.075704 1.9573e-05
2:54838859 G T 0.415265 -1.2843e-05
2:54839518 G A 0.024326 2.5754e-06
2:54844790 T C 0.286731 1.8774e-05
2:54845081 T C 0.034940 5.7436e-06
2:54846533 A G 0.073440 5.1937e-06
2:54858193 C G 0.024333 1.7114e-05
2:54858214 G A 0.146339 -6.0804e-06
2:54858511 T C 0.611404 -1.0070e-07
2:54858664 T C 0.377775 -2.5829e-05
2:54858727 G C 0.051881 -6.0358e-07
2:54862003 A G 0.935454 3.3150e-05
2:54871277 A T 1.398857 -6.8768e-06
2:54871519 T C 0.024091 1.5738e-05
2:54878169 T G 0.195932 2.0359e-05
2:54882291 A C 0.092047 -1.7529e-05
2:54883785 T C 0.215280 -2.5613e-06
2:54886347 A G 0.647289 -6.2632e-06
2:54888075 A G 0.503126 -2.6000e-05
2:54891399 A G 0.023721 -1.4888e-06
2:54898115 T C 0.106574 1.0457e-05
2:54904060 G A 0.078923 3.3020e-06
2:54928655 G A 0.190050 7.7911e-06
2:54932638 A C 0.027569 4.8663e-06
2:54934253 G A 1.353303 -9.3974e-06
2:54946278 T C 0.038863 -1.3883e-05
2:54946324 T C 0.159465 -1.2206e-05
2:54948825 G A 0.293044 -2.0109e-06
2:54954824 A G 0.777859 7.6967e-06
2:54970943 A G 1.783645 -1.4637e-05
2:54991585 T C 0.097850 -1.1242e-05
2:54998713 A G 0.069907 -1.5320e-05
2:55008482 C A 0.515440 -1.9371e-07
2:55010334 G C 0.075224 -6.3121e-06
2:55013241 T C 0.139672 -6.0164e-06
2:55017296 C T 1.788191 -6.8765e-06
2:55022134 C T 0.071971 6.3977e-06
2:55024596 C A 0.036980 -1.2823e-05
2:55026843 G A 1.712851 6.9268e-06
2:55027912 T C 0.820350 6.8259e-06
2:55031674 T C 1.637310 -8.6078e-06
2:55035349 C T 0.093057 -2.9000e-06
2:55036539 G A 0.061027 -1.0574e-05
2:55046595 T C 0.045758 -7.2816e-06
2:55056076 T C 1.341951 3.3145e-06
2:55060035 G T 0.020583 -1.5621e-05
2:55063536 T G 0.365593 2.3126e-05
2:55064191 T C 0.037762 -2.1947e-05
2:55069823 G A 0.082415 -6.6605e-06
2:55075732 G A 0.023479 -2.9195e-06
2:55077061 G A 1.002747 -5.9697e-06
2:55079839 G A 0.166958 1.9480e-05
2:55081376 T C 0.520523 -2.9125e-05
2:55084751 A G 0.124141 6.6275e-06
2:55089608 G T 0.353891 -4.2408e-06
2:55091375 A G 0.566220 4.6850e-05
2:55093013 G A 0.128564 1.8480e-05
2:55095373 T G 0.095467 1.0533e-05
2:55096717 C G 0.088392 3.1416e-06
2:55115690 G A 0.044738 -1.1855e-05
2:55122589 G A 0.832674 -2.8491e-05
2:55126056 A C 1.783200 5.7128e-06
2:55127771 T C 0.041491 1.0893e-05
2:55128640 C G 0.041746 2.1101e-05
2:55131343 G A 0.042185 8.4015e-06
2:55154398 A G 0.033607 -8.9166e-06
2:55156024 A G 0.034882 -1.7480e-05
2:55156630 A G 0.560644 -7.8908e-06
2:55157783 G A 0.746244 -1.8566e-05
2:55168513 C T 0.031295 3.3833e-06
2:55179125 G A 0.035967 1.4433e-05
2:55179512 A C 0.160859 -2.4024e-05
2:55179848 A G 0.065600 -8.6877e-06
2:55181707 A G 0.044221 2.0897e-05
2:55182968 A C 1.475275 4.5202e-06
2:55189685 T C 0.139379 8.9305e-06
2:55191321 A G 0.054469 5.3855e-06
2:55191897 T G 0.147960 2.0358e-05
2:55193888 G C 0.058725 2.7475e-05
2:55195330 G A 0.046051 -4.9778e-06
2:55197610 T G 0.040590 -1.2066e-05
2:55208844 C A 0.065780 -2.4828e-05
2:55211446 A G 1.674919 2.2811e-06
2:55216545 A C 0.785815 -1.6790e-05
2:55223638 A G 0.219608 -6.1876e-06
2:55245220 G A 1.514308 2.2746e-05
2:55254165 A T 0.047903 -6.0255e-06
2:55254721 C T 0.213288 -1.1410e-08
2:55300557 A G 0.047356 -8.8048e-06
2:55307811 T C 0.801158 -1.7930e-05
2:55307865 T C 1.139223 6.5931e-06
2:55309085 G A 0.167550 3.1772e-05
2:55316801 C T 0.083887 7.2851e-06
2:55321517 A G 0.078743 1.5681e-05
2:55321615 A G 0.067520 -2.7809e-06
2:55325001 A G 0.044191 1.8872e-05
2:55325927 A G 0.229950 -3.1234e-05
2:55349760 A C 0.574866 1.4749e-05
2:55355402 G A 0.191869 -6.2028e-06
2:55360013 G A 0.588200 -1.4169e-05
2:55361360 C T 0.030945 -9.7019e-06
2:55365532 A G 0.182734 -2.2410e-06
2:55373936 T C 1.628889 1.1779e-05
2:55375662 G A 0.025301 2.6088e-06
2:55385294 T C 0.039305 -1.6287e-05
2:55386983 T C 0.083751 1.8532e-05
2:55390204 C T 0.033396 1.6681e-05
2:55391294 A C 0.260491 1.4174e-05
2:55393919 A G 0.138461 1.8561e-05
2:55395249 C T 0.128194 1.2748e-05
2:55404883 C T 0.102114 2.3937e-06
2:55407644 T A 0.026182 2.3414e-06
2:55407754 T C 1.951845 1.3576e-05
2:55436934 A G 0.466826 -1.7073e-06
2:55443592 G A 0.944427 -9.3739e-06
2:55446900 A G 0.155878 6.3953e-06
2:55449412 A C 0.075636 2.2286e-05
2:55449464 C T 0.418059 3.2249e-06
2:55452266 T G 0.066541 2.9070e-06
2:55457569 C T 0.590162 7.9751e-06
2:55458432 T C 0.037770 8.2837e-06
2:55459373 G T 0.320423 4.3784e-06
2:55463576 C A 0.358270 -8.5561e-06
2:55467780 T C 0.134565 1.4192e-05
2:55469949 G A 0.214012 6.2644e-07
2:55476591 A G 0.098608 -1.7170e-05
2:55490788 C T 0.106737 -4.1553e-06
2:55491330 A G 1.562830 1.2879e-05
2:55500529 G A 0.192403 -8.8891e-06
2:55504559 C T 0.081324 5.3020e-06
2:55507810 T C 0.228730 -4.8544e-05
2:55509306 T G 0.066878 -9.5221e-06
2:55516723 T C 1.914936 -2.6755e-06
2:55518742 C T 1.911067 4.6971e-06
2:55529534 C T 0.036725 -5.9360e-06
2:55533647 G A 0.031969 -1.9498e-05
2:55544736 C T 0.030656 1.0796e-05
2:55550146 A G 1.906060 1.0635e-05
2:55561944 A T 0.025866 -1.4886e-05
2:55562577 C A 0.025764 -6.2923e-06
2:55565387 T C 0.590488 9.4119e-06
2:55591984 C T 0.027957 1.9168e-06
2:55605264 G A 1.791989 4.8916e-07
2:55619131 C A 1.174333 2.6877e-07
2:55624100 C A 0.078057 1.4186e-06
2:55625398 T C 1.791088 1.9497e-06
2:55630251 C T 0.101661 -1.1254e-05
2:55631013 C T 0.412766 7.9450e-06
2:55636064 A C 0.059500 2.3017e-06
2:55639339 T C 0.035283 -2.4064e-05
2:55640649 A G 1.764654 8.5606e-06
2:55648437 A G 0.041253 1.9654e-05
2:55652477 G A 0.189176 -1.0425e-05
2:55658147 A G 1.759877 9.8073e-06
2:55660508 C T 0.622518 -7.1423e-06
2:55681461 C T 0.101158 -1.4259e-06
2:55684494 T C 1.752683 -2.0542e-05
2:55687618 C T 1.314545 -8.9923e-06
2:55688713 T C 1.766973 -2.1315e-05
2:55696124 G A 1.665617 -1.0050e-05
2:55702894 C A 0.050929 -5.3280e-06
2:55716270 C T 0.086505 5.8042e-06
2:55730675 T G 0.067568 6.0068e-06
2:55733511 G T 0.027389 -2.3811e-05
2:55735105 G T 1.800859 -2.5459e-05
2:55741922 G A 0.060850 5.6864e-06
2:55742399 C T 0.099758 -1.1767e-05
2:55749492 G C 0.056634 -8.4850e-06
2:55756586 T G 0.046826 -1.6865e-05
2:55758021 C T 0.088848 -1.9978e-05
2:55762306 G A 0.082738 1.6540e-05
2:55764990 C T 0.251634 9.1820e-06
2:55769851 A C 0.051840 -2.1259e-05
2:55771169 T A 0.108580 1.3115e-05
2:55785408 C T 0.028147 -2.1159e-05
2:55802547 C T 0.099081 -1.1314e-05
2:55805440 C T 1.956761 -2.4491e-05
2:55805584 G A 0.067837 5.5086e-05
2:55812061 G A 0.867995 2.3546e-05
2:55812201 C G 0.022238 2.4209e-05
2:55843052 G A 0.037197 1.6203e-05
2:55843294 C T 1.018291 -3.7963e-05
2:55850333 T C 0.104742 1.6996e-05
2:55863589 C T 0.030884 -2.3818e-05
2:55866517 C G 0.088453 2.7348e-06
2:55872538 C T 0.108437 1.7726e-05
2:55876609 T C 0.072294 -1.5390e-05
2:55884864 A G 0.117913 1.9049e-05
2:55897700 C T 1.087970 -4.1213e-05
2:55901317 C T 1.812745 -4.3203e-07
2:55905375 G C 0.027998 -2.2976e-05
2:55907482 T C 0.140351 2.7146e-05
2:55908128 G C 0.044021 -6.3939e-06
2:55908629 G T 1.883787 -1.2120e-05
2:55912120 C T 0.985666 -3.4727e-05
2:55939235 T C 0.456185 2.7497e-05
2:55939646 C A 0.245780 1.6981e-06
2:55940449 C G 0.049804 9.8715e-06
2:55945517 C T 0.108295 9.8908e-06
2:55963418 C T 0.315626 -2.3904e-06
2:55970143 C T 0.200736 2.3461e-05
2:55970893 G A 0.049253 5.5252e-07
2:55978911 T C 0.080181 2.4701e-05
2:55980425 A G 0.023428 2.0277e-05
2:55987068 G A 0.610319 -6.0572e-05
2:55988870 G A 0.101454 2.1667e-05
2:55993809 A G 0.126184 -1.9345e-05
2:56008904 C T 0.824943 1.3971e-05
2:56012859 T G 0.129040 9.3866e-06
2:56035925 T C 0.087199 8.0696e-06
2:56036619 C A 0.026842 -1.5707e-06
2:56038729 G T 0.107516 -4.9608e-06
2:56040099 C T 0.269283 5.0393e-05
2:56053353 C T 0.823097 1.1528e-05
2:56055436 G T 1.135177 5.9066e-05
2:56055869 C T 0.866112 9.4479e-06
2:56067567 C T 0.245100 2.2068e-05
2:56078344 G A 0.035865 -4.0286e-06
2:56084328 G T 0.077094 -2.9007e-05
2:56085261 C T 0.185603 1.1559e-05
2:56089540 G A 1.135177 1.0021e-04
2:56095104 G T 0.769489 -3.1137e-06
2:56096892 G A 0.450901 -6.6924e-06
2:56111309 T C 0.465670 -7.2298e-06
2:56119413 T G 0.051667 1.1178e-05
2:56123331 T C 0.962140 2.5772e-05
2:56131147 G A 0.594663 1.2614e-05
2:56134800 G C 0.131172 -5.4756e-06
2:56140531 G A 0.444384 3.3487e-05
2:56144930 C T 0.048403 1.2390e-05
2:56145541 C T 0.141375 -6.7153e-06
2:56150349 C T 0.155209 2.8603e-06
2:56158834 A C 0.021249 9.2862e-06
2:56161869 T C 0.239280 2.9379e-05
2:56169597 T C 0.026257 5.9055e-07
2:56182665 T C 0.107414 -2.0039e-05
2:56184748 A C 0.695026 -1.1770e-05
2:56186380 T C 0.045160 -4.3496e-06
2:56188581 T G 0.027729 -1.5488e-05
2:56189500 T C 1.246599 -2.3342e-05
2:56192479 G C 0.047866 -9.8822e-06
2:56199556 G A 1.223365 -1.5906e-05
2:56203569 T C 1.598675 6.5637e-06
2:56210398 G A 0.443840 -1.6018e-05
2:56212850 G T 0.155532 -1.2266e-05
2:56217834 A G 0.530090 1.9170e-05
2:56222179 C A 0.189812 4.3621e-05
2:56229384 T C 0.187466 -3.3174e-05
2:56252929 G A 0.185307 3.9177e-05
2:56254767 C A 0.751058 7.6500e-08
2:56256180 C T 0.614742 -1.6338e-05
2:56266197 A G 1.019036 -1.0111e-05
2:56266397 C T 0.034192 6.7779e-08
2:56269642 A C 0.032784 2.1220e-06
2:56277475 T C 0.085914 -2.2163e-06
2:56295532 C A 1.951301 -3.2517e-05
2:56297205 C T 0.365539 1.0627e-06
2:56300200 T C 0.102321 2.3769e-06
2:56304327 T C 0.049539 1.7970e-05
2:56310623 T G 0.027913 2.4001e-06
2:56313809 C T 0.046510 -8.0709e-06
2:56314205 A C 0.846920 -4.3166e-06
2:56316881 A G 0.084679 4.2093e-06
2:56317948 G A 0.162100 -7.8332e-06
2:56330812 T C 0.045462 -8.5048e-06
2:56331626 A G 0.135126 -1.2774e-05
2:56332270 T C 0.032788 -9.5390e-06
2:56333578 G T 0.055682 1.7224e-05
2:56334870 G T 0.028072 3.6112e-06
2:56336167 G A 0.036412 -2.0033e-05
2:56338393 T C 0.376371 -6.3831e-06
2:56339722 G A 1.963615 -4.0451e-05
2:56340630 T C 0.142878 4.3755e-05
2:56344745 A G 0.043008 1.0240e-06
2:56350884 A G 0.029884 9.9597e-06
2:56351058 G C 0.071352 4.5494e-05
2:56363377 C T 0.900705 -1.9446e-05
2:56382978 A G 0.334373 4.7651e-06
2:56388746 C T 1.674736 -6.4152e-07
2:56394879 G A 0.541316 -1.5553e-05
2:56395391 A G 1.072029 1.8401e-06
2:56395924 C T 0.108074 8.0413e-06
2:56396433 T C 0.747825 -3.8306e-06
2:56398513 G C 1.584817 -9.4171e-06
2:56402848 T C 1.338211 1.6457e-05
2:56403955 G A 0.822006 -3.0078e-05
2:56407010 C T 0.137254 1.2592e-05
2:56408179 C T 1.805615 -8.2879e-06
2:56410545 G C 0.451741 -9.0547e-06
2:56413281 T C 0.473894 1.1822e-05
2:56414284 A G 0.959267 4.1769e-05
2:56420296 T C 0.136193 1.1739e-05
2:56433289 T C 0.049848 1.6343e-05
2:56435657 T G 0.282967 6.9190e-06
2:56438782 A C 0.138686 -1.1035e-05
2:56446420 G A 0.810660 -4.8370e-05
2:56446466 A C 0.061731 7.3403e-06
2:56449261 G A 0.037537 -1.3963e-05
2:56456736 A G 1.731305 1.0321e-05
2:56463347 G C 0.102675 2.7556e-08
2:56464559 G T 0.516729 2.6198e-05
2:56466868 A G 0.298521 -2.8477e-06
2:56473896 T C 0.067017 -9.8347e-06
2:56475106 G A 0.049719 3.9539e-05
2:56475235 A G 1.951811 -1.6820e-05
2:56484164 T C 0.506189 -5.8550e-05
2:56486455 T G 0.076251 1.5148e-05
2:56489815 C G 0.189931 -3.2332e-05
2:56492112 C T 0.615925 -7.2425e-06
2:56493830 G A 0.054169 7.8122e-07
2:56502042 G A 0.080528 1.0249e-05
2:56502380 T C 0.067517 8.0483e-06
2:56503029 C A 1.246120 -4.3942e-06
2:56507299 C T 0.631252 -3.0113e-06
2:56514262 T C 0.102457 -1.3828e-05
2:56516100 C A 0.120129 -9.3446e-06
2:56524178 A G 0.227064 4.8804e-06
2:56524334 C T 1.537437 1.6904e-05
2:56526808 A G 0.244179 2.6234e-06
2:56527010 T C 0.034090 -1.1446e-05
2:56530602 G A 0.216739 8.6145e-06
2:56531106 G C 0.150412 6.6443e-06
2:56536549 C T 0.240361 6.6530e-06
2:56536654 C A 0.103361 -7.3390e-06
2:56538780 T G 0.335314 8.1863e-06
2:56545845 C A 0.494232 1.0148e-05
2:56555396 A G 0.038170 -5.1268e-06
2:56559672 G A 1.963873 -1.2649e-05
2:56566768 T G 0.072681 1.9146e-05
2:56574432 G A 0.603669 7.7433e-06
2:56574487 A G 0.028191 -1.0698e-05
2:56575973 C T 0.122339 -2.7480e-06
2:56576352 G A 1.015908 -5.8355e-06
2:56579460 C T 0.034080 -1.0740e-05
2:56585274 A G 1.733026 -5.6311e-06
2:56591709 A G 0.346632 -1.9578e-05
2:56592083 G A 0.337602 -9.4578e-06
2:56592153 T C 0.031442 -3.3039e-06
2:56594346 T G 0.087005 -8.2580e-06
2:56594487 C T 1.745143 -8.7571e-06
2:56594576 G A 0.225197 -5.2583e-06
2:56597516 A G 0.095430 -2.9193e-06
2:56606179 A G 0.081252 -1.4387e-05
2:56607552 G A 0.199573 1.1563e-05
2:56607821 G T 0.368653 5.4939e-05
2:56608408 G A 0.081871 1.6794e-05
2:56608620 T G 0.111042 5.5527e-06
2:56609288 T C 0.114598 1.2748e-08
2:56610679 A G 0.068098 -2.4144e-05
2:56614299 C G 0.595632 1.4422e-05
2:56615699 A G 0.067446 -9.9708e-06
2:56617402 A G 0.090272 1.3639e-05
2:56626717 A G 0.138060 3.0486e-06
2:56627865 A G 0.036395 -1.2743e-05
2:56638856 T C 0.946725 4.1450e-05
2:56640627 G A 0.064386 -1.1807e-05
2:56646997 T C 0.068523 8.2123e-06
2:56656900 T C 0.042943 -1.8711e-05
2:56656956 C T 0.322191 -1.4950e-05
2:56657047 A G 0.875023 1.9326e-05
2:56658508 A G 0.116543 1.3997e-05
2:56664281 G A 0.072688 -1.3737e-05
2:56679291 A C 0.048437 1.1198e-06
2:56684554 T C 0.100941 -2.5526e-05
2:56687254 G C 1.949798 -2.4438e-05
2:56688622 A G 0.047954 1.5513e-06
2:56701657 C T 0.879463 1.9208e-05
2:56727941 G T 0.044255 -1.2310e-05
2:56747482 A G 1.047033 2.0051e-05
2:56751574 T C 1.131288 3.8199e-05
2:56754915 T C 0.281315 -2.1363e-05
2:56760170 G A 0.026712 1.0198e-05
2:56763314 A C 1.051987 1.5228e-05
2:56763315 T C 0.102046 -1.3351e-05
2:56791901 T G 1.049342 1.7354e-05
2:56793743 A G 1.051895 1.6045e-05
2:56799739 T C 0.068387 3.2437e-06
2:56814058 A G 0.095382 -3.9503e-06
2:56817679 C A 0.519880 2.1068e-05
2:56819786 A G 1.733988 4.6137e-06
2:56820098 G A 0.057029 3.0398e-06
2:56822731 A G 0.068680 -1.5292e-05
2:56837664 G A 1.036783 7.5450e-06
2:56841968 C T 0.373165 -2.7585e-05
2:56843001 T C 1.034233 4.7595e-06
2:56849161 A G 1.036426 5.7337e-06
2:56854346 C A 1.046421 1.1288e-05
2:56856260 G A 0.045595 7.2961e-06
2:56857049 G A 0.575515 -2.0337e-06
2:56857320 G A 0.130750 1.1170e-05
2:56865495 A G 0.062295 -1.7459e-06
2:56867214 G A 0.025577 1.9928e-06
2:56869337 T G 0.072831 1.3357e-05
2:56875624 A G 0.057722 3.8071e-06
2:56884142 C T 0.086627 -2.5854e-05
2:56912770 A G 0.084588 -3.7848e-05
2:56926935 T C 1.055590 5.5294e-06
2:56942421 C T 0.048257 -4.6967e-06
2:56945251 T C 0.072923 -2.3438e-05
2:56960157 A G 0.071678 9.3367e-06
2:56962898 G A 0.024401 1.2266e-05
2:56963766 G T 0.137142 3.6274e-06
2:56974359 A G 0.057005 4.2997e-06
2:56976111 A G 0.041162 -7.6180e-06
2:56979180 T C 1.616218 -9.4489e-06
2:56981259 T C 0.027539 6.6774e-06
2:57000848 G A 0.056957 7.7438e-06
2:57010689 G C 0.058892 -7.0455e-07
2:57015222 A G 1.058375 7.8745e-06
2:57022927 G A 0.049967 8.4550e-07
2:57037545 C T 0.046894 3.8141e-06
2:57050007 T G 0.343205 -1.7091e-05
2:57051996 A G 1.814332 3.4043e-05
2:57054832 G T 0.099302 -2.3828e-05
2:57057524 T C 0.056505 -3.1553e-05
2:57057637 G A 0.066620 1.8287e-06
2:57063075 T C 0.140436 3.2611e-06
2:57068656 C T 0.870650 -1.1331e-05
2:57077993 T C 1.736320 -1.7514e-05
2:57093359 T G 0.995376 -1.5170e-05
2:57102048 G A 0.374409 1.2531e-05
2:57108252 T C 0.427664 -1.8741e-05
2:57113957 C G 0.049515 1.5863e-05
2:57116553 T C 0.040958 -1.7221e-06
2:57123146 G A 0.035460 -5.3128e-06
2:57126362 G C 0.112249 4.9722e-06
2:57128280 T C 1.023836 -2.0522e-06
2:57134038 C T 0.257741 7.4807e-06
2:57135651 T C 0.315014 4.2926e-06
2:57137182 C A 0.073851 -3.1410e-06
2:57139767 A G 0.032329 -3.5567e-06
2:57193085 G C 0.039972 9.9708e-07
2:57193344 G A 0.579439 -7.4366e-06
2:57205658 T G 1.952681 -9.0818e-06
2:57210369 A G 0.069846 -2.7945e-06
2:57224771 A G 1.392724 7.4044e-06
2:57232308 G T 1.915790 -1.2762e-05
2:57242902 G A 1.002166 -1.1272e-05
2:57262343 T C 0.797459 -8.5135e-06
2:57265666 G T 0.065885 1.5943e-05
2:57273562 G A 0.713585 -1.6393e-06
2:57278857 A G 0.063845 1.0737e-05
2:57289282 T C 0.269613 -9.8698e-06
2:57299129 G A 1.453176 -5.2692e-06
2:57308581 A G 0.044463 -3.0398e-06
2:57310592 T C 0.078104 3.9733e-06
2:57333362 T C 0.083812 -1.1398e-05
2:57333827 C A 0.133956 1.9477e-05
2:57343677 A G 0.039343 9.2318e-06
2:57352324 A G 0.060751 -3.7335e-05
2:57353399 A G 0.096837 -2.2411e-06
2:57356639 G A 0.028525 -1.8015e-06
2:57356774 G A 0.729701 -4.9925e-06
2:57369222 C T 0.512180 1.2551e-07
2:57385366 T C 0.020355 -5.7767e-06
2:57393382 C T 0.537662 8.5763e-07
2:57397423 C T 1.590536 -1.0964e-05
2:57398769 A G 0.070927 -5.0397e-06
2:57404328 A G 0.104732 2.6415e-07
2:57407382 G A 0.062921 7.0613e-06
2:57415111 T C 0.276089 -1.1099e-05
2:57426608 C T 0.581438 4.0346e-06
2:57428060 T C 1.743698 -3.9056e-06
2:57429035 C A 0.637630 -8.0889e-06
2:57429607 G T 0.104715 -3.1182e-06
2:57436278 G A 0.362642 2.1652e-06
2:57437263 A G 0.174645 -7.0031e-06
2:57441415 T C 0.105462 1.9334e-05
2:57441643 T G 0.518844 1.1912e-05
2:57441700 A C 0.097701 -5.5323e-06
2:57452921 G A 0.191189 -5.8617e-06
2:57470611 A G 0.062026 -1.0885e-05
2:57475914 C T 1.492559 3.1224e-05
2:57485772 A G 0.315878 1.9177e-05
2:57489688 T C 0.037544 -3.1949e-06
2:57495197 G T 1.317288 2.2290e-05
2:57514968 A G 0.163011 1.4828e-05
2:57515489 A G 0.021096 7.0814e-06
2:57515546 A G 0.030629 -3.9256e-06
2:57520101 A G 0.362081 9.8572e-07
2:57529358 A C 0.062662 -1.4855e-05
2:57560017 T C 0.121462 1.1521e-05
2:57584877 C T 0.164419 -1.3209e-05
2:57585967 C T 0.114132 2.1438e-05
2:57586375 T A 0.105082 -1.3693e-05
2:57595408 G A 0.287013 -1.5312e-06
2:57601174 A G 0.220591 -2.6279e-06
2:57618446 C T 0.955449 2.2833e-05
2:57634174 T C 0.382776 3.5499e-06
2:57634470 A G 0.026185 -1.5493e-05
2:57644813 A G 0.030398 2.8156e-05
2:57655064 A C 0.246280 2.9181e-05
2:57656582 C T 0.043208 1.4173e-05
2:57658764 T C 1.171990 1.9658e-05
2:57665702 G A 0.275392 -1.0405e-05
2:57666723 G T 0.049661 2.8714e-05
2:57673796 T C 1.717373 8.3644e-06
2:57694030 C T 0.205516 -2.7920e-06
2:57703467 T C 1.242353 -2.7438e-06
2:57706880 C T 0.164300 -8.4424e-06
2:57716125 A G 0.144516 -1.6064e-06
2:57717504 A G 0.031982 1.1300e-05
2:57723162 G A 0.202980 -3.6112e-06
2:57728868 G A 0.827034 -1.7898e-05
2:57730190 G T 0.133841 1.5979e-05
2:57742642 C T 0.394118 3.4810e-06
2:57746633 T C 0.049059 5.4496e-06
2:57747323 G T 0.121329 8.7410e-06
2:57752580 T G 0.112048 6.7101e-06
2:57769819 T C 1.516297 2.7405e-05
2:57769988 G T 0.373022 1.5597e-05
2:57770406 A G 0.051365 -2.0965e-05
2:57771591 G T 0.320970 -2.0518e-05
2:57772432 A G 0.226731 -6.4900e-06
2:57772455 A G 1.476230 1.5533e-05
2:57780988 C T 0.308106 1.2512e-05
2:57794837 A G 1.738506 3.7822e-05
2:57798587 C T 0.067238 -1.5801e-05
2:57806504 T C 0.047805 4.6740e-06
2:57819818 G C 0.522828 3.2690e-05
2:57823993 A G 0.175417 2.9139e-05
2:57826372 T G 1.956584 6.0807e-06
2:57835509 A C 0.023336 1.5496e-05
2:57859168 A G 0.067170 -1.5901e-05
2:57859351 C T 0.812976 1.8588e-05
2:57863670 A G 0.124770 -1.2445e-05
2:57869554 T A 0.047737 3.0351e-05
2:57881477 C T 0.788932 -1.6105e-05
2:57889500 A C 0.163059 1.3826e-05
2:57895438 C T 0.145359 2.3768e-05
2:57898234 C T 0.108441 -1.6040e-05
2:57901344 A G 0.759789 1.8460e-05
2:57901385 G A 0.132382 -1.6440e-05
2:57907600 C T 0.478219 5.0196e-06
2:57909478 T G 0.031591 -3.8236e-06
2:57921446 C T 0.075639 -2.0214e-05
2:57927107 T C 0.044174 1.2982e-05
2:57929951 C T 0.083816 -1.5089e-05
2:57933881 A G 0.164823 2.7708e-05
2:57934055 T C 0.823015 -5.6389e-06
2:57936560 C T 1.923586 -2.2799e-05
2:57938350 T C 0.999473 -5.1121e-06
2:57940769 G A 0.243624 6.1079e-06
2:57941185 T C 0.864510 -1.5188e-05
2:57941515 T C 0.045979 2.9550e-05
2:57942021 A G 0.037469 -6.3585e-06
2:57943078 G A 0.102124 -6.4423e-06
2:57943233 C G 0.061771 2.1942e-05
2:57945275 T C 0.093210 -4.5061e-05
2:57954477 C G 0.047910 6.6904e-06
2:57959287 T C 0.149184 9.3264e-06
2:57961424 G T 0.031278 -4.2840e-07
2:57962055 C T 0.210864 -2.4239e-06
2:57971060 G A 0.082714 9.4121e-06
2:57985001 G A 0.032142 -3.7553e-06
2:57992635 A G 0.114016 1.0391e-05
2:58003851 T C 0.024605 -1.7486e-06
2:58014831 T C 1.255204 4.5416e-07
2:58026655 C A 0.362367 -2.3105e-05
2:58071593 A C 0.133824 -4.9241e-05
2:58094873 C A 1.222542 4.2781e-06
2:58095028 C A 0.100577 -4.2370e-06
2:58116640 C T 0.770917 1.2604e-05
2:58125702 T C 0.038976 3.9638e-06
2:58133918 G A 0.049661 7.4775e-06
2:58137755 T G 1.197360 6.8677e-06
2:58145973 A G 1.889465 -1.9387e-05
2:58164435 T C 1.207563 6.9711e-06
2:58168710 C T 0.043273 -4.5114e-07
2:58169002 T C 0.103715 2.0485e-05
2:58173974 C A 0.075738 1.8088e-05
2:58177454 A G 0.065396 1.7464e-06
2:58186797 T C 0.056287 2.9236e-05
2:58210291 A G 0.191811 1.0626e-05
2:58222928 C T 1.237699 1.0856e-06
2:58223236 A G 0.188619 -8.2548e-06
2:58228031 A G 0.085648 1.0870e-05
2:58237066 C T 0.029245 -3.9051e-06
2:58268266 A G 0.148953 -6.3723e-07
2:58279448 G A 0.090816 -3.8295e-06
2:58293031 G T 0.170627 -9.0448e-06
2:58302152 A G 0.051844 -8.2150e-06
2:58310279 T C 0.185593 -1.5064e-05
2:58311684 C T 1.330473 -2.8875e-06
2:58316814 G A 0.794773 8.6348e-06
2:58350504 G A 1.861144 -2.1797e-05
2:58359411 T C 0.041056 -3.5317e-06
2:58363444 A G 0.038938 -2.3246e-05
2:58372175 G C 0.194317 2.6444e-06
2:58387258 G A 0.045116 -7.2790e-06
2:58393836 T C 0.444588 -1.9571e-06
2:58425614 C T 0.052398 2.8160e-05
2:58427786 C A 0.065861 4.5656e-07
2:58429839 A C 0.062802 -3.6170e-06
2:58442977 T C 0.023173 -2.0365e-05
2:58443548 C T 0.163089 -4.5374e-06
2:58445910 C T 0.677000 1.0951e-07
2:58456755 G A 0.196710 1.3222e-06
2:58457732 G A 0.155209 -3.7512e-05
2:58458319 G A 0.046115 -3.0191e-06
2:58467305 C G 0.111562 3.0232e-06
2:58474280 A G 0.351287 -3.2129e-06
2:58475148 A G 0.154627 -5.5726e-06
2:58486224 A G 0.059092 1.3770e-05
2:58492576 C A 0.075673 1.6254e-05
2:58501047 A G 0.914817 5.1395e-06
2:58502233 A G 0.856164 -3.5868e-06
2:58506644 G A 0.042596 -2.3245e-06
2:58507528 C T 0.161237 -6.1640e-06
2:58508092 A G 0.028355 -3.7004e-05
2:58521209 C T 0.252858 1.9677e-05
2:58523256 T C 0.068663 -2.5983e-05
2:58523459 A G 0.368269 2.0573e-05
2:58530458 G T 0.051031 -6.3019e-06
2:58549047 C A 0.026774 2.3791e-05
2:58552641 C T 0.054856 -8.2417e-06
2:58568421 G A 0.380450 2.1133e-05
2:58576846 T C 0.066062 -2.5116e-06
2:58588434 G A 0.050256 3.4074e-05
2:58592685 A C 0.752850 -1.7181e-04
2:58596206 C T 0.257078 4.0312e-06
2:58616336 T C 0.968008 -4.3661e-05
2:58624664 A G 0.031078 -2.5548e-05
2:58625505 C G 0.031948 -1.1260e-05
2:58656604 G A 0.251104 2.1106e-05
2:58658842 T C 0.400584 -9.7113e-05
2:58665605 G A 0.039258 -3.4043e-05
2:58668148 A G 0.032156 -2.2567e-05
2:58673886 C T 0.030639 1.2627e-05
2:58684939 G A 0.510507 8.2780e-06
2:58685318 A C 0.251951 1.5063e-05
2:58710624 A G 0.090496 -1.9324e-05
2:58711865 C T 0.020780 -1.5857e-05
2:58712420 C T 0.066664 -5.8307e-06
2:58719478 C T 0.056464 -1.0473e-06
2:58721780 C T 0.028429 7.6926e-06
2:58724823 A G 0.102722 -3.7316e-05
2:58725711 T C 0.030789 -1.3139e-05
2:58750906 T G 0.026104 -5.3938e-06
2:58768261 A G 0.058848 -2.2168e-05
2:58771207 T C 0.025050 -3.0559e-06
2:58782733 T C 0.333992 -4.7771e-05
2:58794648 C A 0.071845 -1.3218e-05
2:58802507 C T 0.865690 -3.1435e-05
2:58803596 A G 0.030660 4.9416e-06
2:58807544 C T 0.284599 -5.0049e-05
2:58809489 T C 0.054744 6.0199e-06
2:58824738 A C 1.076799 -1.5590e-05
2:58826360 T C 0.029476 -1.2757e-05
2:58827154 T C 0.414238 2.0645e-05
2:58827398 C A 0.031527 7.8035e-06
2:58828603 A G 0.409464 -1.4863e-06
2:58828927 T C 0.032988 2.5713e-06
2:58842418 C A 0.774517 -1.7680e-05
2:58849989 A G 0.775880 -6.5169e-06
2:58852390 T C 0.054900 -2.2088e-06
2:58854574 G A 1.477553 -4.9893e-05
2:58857026 C A 0.057464 -2.2546e-05
2:58863000 G A 0.049678 -7.8256e-06
2:58874854 C T 0.106244 -1.0736e-05
2:58880226 T C 0.046132 -6.0748e-07
2:58887347 G T 0.313297 6.1324e-06
2:58899745 T C 0.279397 1.6883e-06
2:58901913 A T 0.071723 9.8176e-07
2:58905394 G C 0.262415 -3.4974e-05
2:58913361 T C 0.127677 -1.8599e-05
2:58923091 G T 1.720269 -2.6385e-05
2:58927781 A G 0.077958 1.0404e-05
2:58929278 T C 0.071359 3.4658e-06
2:58943232 C A 0.027709 1.5692e-05
2:58943336 T C 0.052840 -6.8803e-07
2:58950628 A G 0.059307 2.1607e-05
2:58967888 G A 0.063451 1.5562e-05
2:58971603 G A 0.023136 -2.4011e-05
2:58976863 T C 0.274400 1.7118e-06
2:58982607 G A 0.174758 -6.8898e-08
2:58994651 G T 0.399993 -2.9397e-05
2:59004083 T C 1.948136 -2.4411e-05
2:59015458 G A 0.050311 -9.3073e-06
2:59026222 C A 0.149324 -2.2790e-05
2:59036916 C A 1.172286 -1.4229e-05
2:59039998 C T 1.187684 -1.1744e-05
2:59042847 A G 1.326862 1.2453e-05
2:59047054 T G 0.121105 4.1662e-05
2:59048826 T G 1.331476 1.5578e-05
2:59059164 G C 0.260171 -1.0133e-05
2:59059447 G A 0.053064 -1.9811e-05
2:59061421 A C 0.045486 2.5974e-05
2:59064150 T C 0.111637 -9.4200e-06
2:59064621 T C 0.052408 -1.0837e-05
2:59065808 A G 0.201759 -1.8826e-05
2:59067070 T C 1.896662 -9.8609e-06
2:59072969 T C 0.787837 2.7266e-05
2:59073595 C T 0.031234 -1.6685e-05
2:59074838 C G 0.068054 -1.4102e-05
2:59075329 C G 0.110634 1.5662e-05
2:59076793 A C 0.156348 9.1703e-05
2:59087526 T C 0.020243 -1.0646e-05
2:59092109 G C 0.101162 -4.7993e-06
2:59094227 G A 0.051623 -1.5862e-05
2:59094746 T C 0.160791 5.6033e-07
2:59099013 G A 0.059779 -2.0291e-05
2:59100543 A G 0.861195 1.9433e-05
2:59105422 A G 1.531450 1.0752e-06
2:59113045 A G 1.648377 -7.4937e-06
2:59116234 G A 0.139658 -2.5056e-05
2:59120824 G T 0.132692 9.9777e-06
2:59125534 T C 0.202286 1.6503e-05
2:59126710 C T 0.046860 -1.1809e-05
2:59130692 G A 0.205999 -2.3417e-05
2:59132154 A G 0.044772 -8.1340e-06
2:59143236 G A 0.336630 -1.4765e-06
2:59144793 G A 0.041240 1.8638e-05
2:59145840 G A 0.429143 4.0015e-05
2:59146423 A G 0.853644 5.3195e-07
2:59147994 C T 0.513016 3.9265e-05
2:59157203 C A 0.149585 -2.1056e-05
2:59157370 A G 0.866475 1.1549e-05
2:59158433 G A 0.079790 -1.6643e-05
2:59159097 G A 0.111035 1.6783e-05
2:59163160 A G 0.995159 1.5280e-05
2:59173523 C T 0.237950 2.7473e-05
2:59180880 T C 0.307449 5.7481e-06
2:59187838 C G 0.024295 -5.8787e-06
2:59193664 T C 0.159282 -9.3109e-06
2:59194864 G A 0.022918 -1.4229e-05
2:59200011 T C 0.220468 2.3110e-05
2:59207274 G A 0.925666 -1.0022e-06
2:59208296 A C 0.257285 -2.7571e-06
2:59210216 C G 0.025148 4.5322e-06
2:59220650 T G 0.694798 -1.2650e-05
2:59224465 A G 0.928787 7.3490e-06
2:59228502 T C 0.122931 -1.8392e-05
2:59232062 A G 0.190812 5.2852e-06
2:59232583 G A 1.844696 -8.3693e-06
2:59232759 C T 1.086145 4.2350e-05
2:59239040 A C 0.925347 -9.5207e-05
2:59239670 T C 0.054720 -3.9558e-06
2:59241284 A G 0.032411 5.9279e-06
2:59243447 T G 0.062309 -2.6778e-05
2:59257567 C T 0.760163 2.4561e-05
2:59259119 T C 0.092271 -1.0497e-05
2:59260221 C G 0.129275 5.5213e-06
2:59260568 G A 1.152013 -8.5869e-07
2:59262730 T A 0.376014 -3.2683e-05
2:59262954 G T 0.184049 1.3335e-05
2:59266958 C T 0.235390 4.7990e-06
2:59267497 C A 0.026083 1.8872e-05
2:59267597 G C 0.152645 1.6088e-05
2:59267800 C G 0.021392 2.0148e-06
2:59271729 C T 0.096018 2.8730e-06
2:59271782 C A 1.664604 5.9363e-06
2:59274895 A C 0.089041 -1.5816e-05
2:59282591 C T 0.897784 5.4712e-07
2:59292075 C T 0.043606 9.0694e-06
2:59292510 A G 1.803320 7.4063e-06
2:59294558 C T 1.207223 -1.6551e-04
2:59297140 A G 0.392798 -9.0486e-06
2:59302877 C T 1.404926 -2.0856e-04
2:59302938 C A 0.198856 2.1235e-06
2:59304229 C G 0.039860 2.3649e-05
2:59304887 A G 0.037408 3.7551e-05
2:59306093 T C 0.057902 1.3078e-05
2:59308308 C A 0.042290 1.9528e-06
2:59323809 A C 0.071821 6.6425e-06
2:59328816 T C 0.667055 -6.8368e-05
2:59334047 A G 0.028987 2.3806e-05
2:59342117 A G 0.033257 -1.2220e-05
2:59346450 T C 0.041151 -1.6196e-05
2:59347123 C T 0.052847 7.2668e-05
2:59348944 C T 0.038765 2.6166e-05
2:59355127 T C 1.305698 9.8154e-06
2:59359802 G A 0.043191 -1.1859e-05
2:59361538 C T 0.584389 -4.4834e-06
2:59364237 G A 0.042185 3.3657e-05
2:59366008 G C 0.070434 -2.5831e-05
2:59367068 T C 0.197985 4.4113e-05
2:59372971 G A 1.278707 1.1423e-05
2:59373057 G A 0.030758 1.7396e-05
2:59375987 C G 0.032060 3.9518e-05
2:59390510 T G 0.038741 2.3648e-05
2:59391471 G A 0.039506 2.9703e-05
2:59394483 T A 0.048216 -1.2461e-05
2:59394634 A G 0.043926 2.9908e-05
2:59394998 A G 1.251634 1.6667e-06
2:59396234 C T 0.140919 1.0275e-04
2:59407134 T C 0.057970 1.2521e-05
2:59414393 A C 0.033447 -1.3947e-05
2:59415306 A C 0.022378 -2.3047e-05
2:59422756 T G 0.141178 4.9105e-05
2:59424801 G T 0.073035 -1.4418e-05
2:59433022 T C 1.630623 -1.0835e-05
2:59434759 C G 0.021426 6.0908e-06
2:59434775 T C 0.299144 3.8468e-06
2:59442233 T C 0.032108 -1.5757e-05
2:59442381 T G 0.535836 -1.5703e-05
2:59453954 G A 0.558122 7.9609e-06
2:59463913 A G 0.036371 -6.6289e-06
2:59470345 C A 0.053656 -1.3196e-05
2:59478988 T C 1.279979 2.7611e-05
2:59479832 C T 0.086111 1.0130e-05
2:59499347 C A 0.236362 -1.9644e-05
2:59499724 C A 0.035902 3.8944e-05
2:59516825 T C 0.092989 1.6541e-05
2:59522795 G A 0.908011 -3.4841e-05
2:59533232 G C 0.122666 -9.5648e-06
2:59535326 T G 0.034219 2.7566e-05
2:59549773 A G 0.035477 3.6651e-05
2:59550719 G A 0.039877 -8.7867e-06
2:59551491 C T 0.050895 1.9758e-05
2:59553375 G A 1.505649 -2.1876e-05
2:59560414 C T 0.665437 1.2543e-05
2:59568660 C T 1.639017 -9.3223e-06
2:59569739 A G 0.050481 -5.9126e-06
2:59575755 G C 1.106251 -1.3642e-05
2:59579910 G A 0.066341 4.8993e-06
2:59580689 T C 0.118844 -7.6533e-06
2:59581942 G A 0.023139 5.4867e-06
2:59588656 C T 0.753989 4.2391e-05
2:59592691 A G 0.029310 6.4024e-06
2:59596676 A G 0.063767 1.1243e-05
2:59605724 T G 1.785237 -4.6209e-05
2:59610563 A G 0.070567 -7.4766e-06
2:59612521 T C 0.021514 3.1047e-06
2:59612917 C T 0.551162 1.0305e-05
2:59620014 T C 0.034240 2.9788e-05
2:59623077 G A 0.612685 1.0998e-06
2:59642567 A G 0.084676 -1.4741e-05
2:59643717 G A 1.700584 -2.6998e-05
2:59644761 T C 0.025067 -1.7752e-05
2:59645667 A G 0.030609 -8.1013e-06
2:59649424 C A 0.999585 -4.0325e-05
2:59653661 T C 0.062938 1.0553e-05
2:59656639 T C 0.046958 1.0388e-05
2:59665197 G A 0.091037 1.1116e-05
2:59672858 C T 0.044527 -7.1249e-06
2:59673658 C T 0.063118 5.3764e-06
2:59681659 T C 0.029521 5.6336e-06
2:59682424 C T 0.069125 9.1649e-06
2:59682471 A G 0.038544 2.3607e-05
2:59686346 G T 0.593823 1.2286e-05
2:59688011 G T 0.077825 1.1393e-05
2:59690063 A G 1.962245 -1.2804e-05
2:59691884 T C 1.698878 -1.0941e-05
2:59694749 T C 0.802576 -4.1472e-05
2:59700964 T C 0.069299 -1.8029e-05
2:59744766 G A 1.872180 -4.5151e-06
2:59745190 C A 0.189078 3.0801e-07
2:59747036 C T 0.064695 1.3508e-05
2:59747869 T C 0.918744 -1.4007e-05
2:59748751 G A 0.141351 4.7839e-06
2:59757514 A G 0.061918 1.8297e-05
2:59761076 T C 0.071767 7.2600e-06
2:59761338 T C 1.710882 -5.0447e-05
2:59762371 T C 0.620743 -2.8088e-05
2:59772609 A G 0.156514 -1.0993e-05
2:59780472 A C 0.201626 2.9682e-05
2:59789145 T C 0.048298 -3.5609e-05
2:59790316 T G 1.154233 -8.8083e-06
2:59790629 A G 0.039084 2.7048e-06
2:59790812 A C 0.268192 9.2546e-06
2:59790889 T C 0.368180 1.0785e-04
2:59791233 T C 0.433579 -2.1080e-05
2:59792492 A C 1.771991 8.6262e-06
2:59793800 C T 0.654826 3.9693e-05
2:59795171 G C 0.081093 -1.1046e-05
2:59796487 T C 0.281662 1.3502e-04
2:59798353 G T 0.324673 -3.0668e-05
2:59799246 C T 0.319546 3.0630e-06
2:59800327 T G 0.385696 -1.1777e-05
2:59801184 T C 0.242054 1.4219e-05
2:59805887 A G 0.040835 -6.7574e-06
2:59807652 C T 0.089953 6.2637e-06
2:59809202 A C 0.082826 -5.7685e-06
2:59810284 T C 0.336018 -2.4853e-05
2:59812464 G A 0.909731 1.6232e-05
2:59819588 T C 1.179385 -2.3530e-06
2:59825607 T C 0.093872 -1.1880e-05
2:59837395 G A 0.024414 -5.9527e-06
2:59840723 G T 0.495436 8.8479e-06
2:59853322 G T 1.158904 1.2666e-05
2:59856900 G A 0.109077 6.6748e-06
2:59878259 C T 0.364556 -1.0561e-05
2:59878898 T C 0.037558 2.2124e-05
2:59878983 C T 0.045860 -3.6547e-06
2:59886357 C T 1.540358 6.9656e-06
2:59891444 A G 0.053523 1.0721e-05
2:59901491 C T 0.407601 1.2761e-05
2:59902206 A G 0.039095 -9.6547e-06
2:59903052 G A 1.168376 1.9861e-06
2:59904565 A G 0.061843 5.4392e-07
2:59919277 G T 1.334757 6.2757e-06
2:59945462 C T 0.056512 -1.6050e-05
2:59945789 A G 0.095239 2.4918e-06
2:59948633 C G 0.056828 9.4222e-06
2:59953668 C G 0.056916 -8.8877e-06
2:59961296 T C 0.478134 -1.2681e-05
2:59961339 A G 0.090751 -8.0876e-06
2:59962684 G T 1.013348 8.9925e-06
2:59969145 A G 0.043113 2.9800e-05
2:59970460 G A 0.026369 7.6549e-06
2:59976545 T C 0.127990 1.8505e-06
2:59982359 C G 0.317581 1.2328e-05
2:59983136 G A 0.037565 1.9421e-05
2:59986838 C T 0.268188 4.2043e-06
2:59987410 G A 1.133188 1.2213e-05
2:59987774 C T 0.325564 1.0752e-05
2:59992507 A G 0.060357 -2.2546e-05
2:59996939 A G 0.065300 2.8197e-05
2:59997337 A G 0.084159 4.8174e-06
2:60005190 G A 0.295135 1.0548e-05
2:60012638 G A 0.064658 9.2478e-06
2:60023273 G A 0.034991 -3.5491e-06
2:60031166 G A 0.026267 3.0074e-06
2:60031255 C A 0.219952 1.3403e-05
2:60046254 T C 0.068748 -3.0499e-05
2:60052844 G A 0.145295 -7.2911e-06
2:60053727 G A 1.311573 3.9301e-06
2:60070877 G A 0.206386 2.2552e-05
2:60071277 C T 0.910520 -2.4691e-05
2:60080209 T C 0.324272 -2.7202e-05
2:60082777 C G 0.390599 -1.9486e-05
2:60086504 T C 0.022279 -4.1471e-06
2:60091708 G T 0.535220 -1.6201e-06
2:60096269 T G 0.025849 -1.0718e-06
2:60097447 C T 1.198165 -3.2571e-05
2:60105275 G A 0.542126 1.4912e-05
2:60106395 G A 0.077526 -9.7781e-07
2:60109988 C A 0.044830 8.7295e-06
2:60111439 T C 0.087328 -6.3747e-06
2:60118138 A G 1.266227 1.7797e-05
2:60125363 C T 0.059759 8.9011e-06
2:60133425 T C 0.274053 2.3101e-06
2:60135937 T C 1.418838 2.2436e-05
2:60138687 T C 0.070798 -1.1868e-06
2:60171757 A G 1.520234 5.8826e-06
2:60179973 C T 0.307568 -1.1306e-05
2:60187703 C T 0.739971 3.5393e-05
2:60194916 T G 0.063220 -1.8383e-05
2:60200525 G C 0.114710 -1.6147e-05
2:60211897 A C 0.724193 -3.5430e-05
2:60222017 T C 1.151425 -9.3088e-06
2:60230735 C T 0.547983 -3.4466e-06
2:60231298 C G 0.048883 7.5907e-06
2:60235049 G A 0.063995 -1.1528e-05
2:60235600 G A 0.276389 -3.3432e-06
2:60240412 T C 0.021205 2.9291e-06
2:60245125 G A 0.041899 1.1907e-05
2:60252604 C A 0.024237 8.1986e-06
2:60255976 T G 0.674198 2.0113e-05
2:60260765 C T 0.150595 -9.9606e-06
2:60260984 T C 0.068693 1.1252e-05
2:60269774 T C 0.043106 9.2883e-06
2:60281608 C G 1.006810 9.0899e-06
2:60281737 A G 0.020549 4.8822e-06
2:60282058 T C 1.898621 9.9894e-06
2:60283233 G A 0.548283 2.9325e-05
2:60285100 C T 0.496847 -3.5556e-06
2:60288904 C T 0.112177 -1.2435e-05
2:60289424 C T 1.188133 1.3531e-05
2:60289536 A T 0.488588 1.2408e-05
2:60296223 T C 0.671431 2.3119e-05
2:60299530 A G 0.110851 -1.8741e-05
2:60302746 G A 0.711991 3.8451e-05
2:60308702 C T 0.033600 -1.2866e-05
2:60309906 C T 0.114751 3.5390e-06
2:60318058 A G 1.937215 3.0787e-05
2:60323975 T C 0.622871 2.9322e-05
2:60332593 T C 0.048094 -1.5386e-06
2:60335811 T G 0.566159 3.1679e-05
2:60337563 G A 0.419297 1.7372e-05
2:60338227 A G 0.258353 2.1353e-06
2:60347878 C T 0.255979 -4.9780e-06
2:60350652 C G 0.378264 -1.1126e-05
2:60351132 C T 0.268086 -4.3078e-06
2:60352719 G A 0.157102 1.9590e-05
2:60352976 T C 0.055200 7.8850e-06
2:60353857 C T 0.285167 3.7886e-05
2:60355540 C T 0.286455 2.8200e-05
2:60364924 G C 1.374528 3.0586e-05
2:60388051 G T 0.137428 2.9075e-06
2:60392324 G A 0.221043 7.9656e-06
2:60402172 A G 0.198281 3.6391e-05
2:60411629 C T 0.049144 1.3146e-05
2:60444356 C T 0.180973 4.1439e-05
2:60449687 A G 0.042447 6.7148e-06
2:60449710 G A 0.292735 1.6030e-05
2:60472107 G A 0.257958 1.7606e-05
2:60480973 T G 1.272775 2.9212e-05
2:60485161 C A 1.096388 1.4336e-05
2:60485299 C T 0.040475 2.1183e-05
2:60486154 G A 0.086464 8.3940e-07
2:60488331 C T 1.940914 1.8902e-05
2:60500144 A T 1.038670 3.4294e-05
2:60500359 A G 0.037534 9.4249e-07
2:60500439 T C 0.038925 8.3794e-06
2:60501973 A G 0.055138 -8.4844e-06
2:60509080 T C 1.171552 5.8408e-05
2:60517252 A C 0.047903 -1.1585e-06
2:60517707 G A 0.159567 1.1035e-05
2:60523452 G A 0.041216 1.6537e-05
2:60529659 T G 0.123356 5.8258e-06
2:60532752 G A 0.062975 7.3746e-06
2:60533240 C T 0.135524 -1.2710e-05
2:60534455 G A 0.514312 -1.2347e-05
2:60538889 G A 0.537009 -8.6292e-06
2:60539860 C T 0.155086 1.2135e-06
2:60541441 C A 0.105680 -8.8602e-06
2:60541853 T C 1.120544 -1.1885e-05
2:60546719 C T 0.028827 1.1412e-05
2:60551462 C T 1.137842 -2.0068e-05
2:60559735 C G 0.062125 2.0011e-05
2:60560555 A G 0.079328 4.0072e-06
2:60562648 T C 0.057726 -1.1707e-05
2:60565568 C T 0.901847 4.1578e-05
2:60566438 G T 0.255741 9.6238e-07
2:60575895 C T 0.170307 5.9936e-07
2:60577960 C G 0.045401 1.4075e-05
2:60579771 C T 0.139994 -1.5446e-05
2:60580831 G A 0.910034 -2.0316e-05
2:60583370 G A 0.055155 1.3151e-05
2:60584819 A G 0.914195 5.0389e-05
2:60587342 C G 0.142079 1.1055e-05
2:60587805 T C 0.044888 -9.6110e-06
2:60588947 C G 0.139852 -7.3162e-06
2:60589020 G A 0.207430 -3.0834e-05
2:60593634 T C 1.357981 -2.3046e-05
2:60594004 A G 0.070635 3.7280e-06
2:60597260 G A 0.720361 -5.4281e-06
2:60600421 T C 0.230362 -2.3120e-05
2:60601868 A G 0.037928 9.0902e-06
2:60602892 T C 1.237590 -1.6422e-05
2:60605030 A G 0.075496 -1.8642e-06
2:60606562 G T 0.021371 -6.5600e-06
2:60608759 C T 0.817430 -8.8371e-05
2:60623795 G A 0.072770 2.5614e-06
2:60624939 A G 0.347458 4.2212e-05
2:60634916 A G 0.020402 -9.2605e-06
2:60643568 C T 0.390051 -1.9507e-05
2:60655408 C A 0.021745 -3.9275e-06
2:60655551 T C 0.174547 -2.3303e-05
2:60660308 C T 0.581101 -1.3943e-05
2:60661935 C T 0.024795 -1.0636e-05
2:60668720 C T 0.143622 1.1680e-05
2:60687959 G A 1.243876 -1.3261e-05
2:60689522 A G 0.059677 -1.3675e-05
2:60702766 C T 0.244886 -5.2962e-05
2:60710772 T C 1.952681 -3.9755e-06
2:60713235 G A 0.864684 1.8296e-05
2:60715179 T C 1.082344 -6.2993e-06
2:60718043 G T 1.693965 -3.5023e-06
2:60718347 T C 0.852947 1.5442e-05
2:60719918 G A 0.077272 6.9474e-06
2:60721347 A G 1.394199 -8.2191e-06
2:60722120 C T 0.115047 -1.7454e-05
2:60722241 G A 0.575318 -5.3945e-06
2:60723266 A G 0.531980 2.0962e-05
2:60723672 C T 1.073304 -6.2061e-06
2:60724087 T G 1.707401 -1.4604e-05
2:60725451 C G 0.862902 -2.7124e-05
2:60727629 A G 0.656618 1.1060e-05
2:60728571 G A 0.187378 -4.2094e-05
2:60730622 A C 0.059181 -9.1963e-06
2:60745396 T C 0.791608 3.5893e-05
2:60748531 C T 0.021504 2.7418e-06
2:60749162 T G 0.044544 -2.6770e-05
2:60750560 C T 1.414523 -8.5254e-07
2:60755763 A G 0.340475 -5.0926e-06
2:60762502 G T 1.687679 -1.2271e-06
2:60771729 C G 0.118841 -4.1403e-06
2:60784394 A G 0.092220 -1.8126e-05
2:60785937 G A 0.937882 2.0531e-05
2:60788459 T G 0.021504 3.6143e-06
2:60788481 G C 0.257064 -1.2370e-05
2:60795300 A C 0.095868 1.4953e-05
2:60800641 C T 0.877776 1.7265e-05
2:60810195 G A 1.250870 8.9543e-06
2:60811670 A G 0.043797 -1.1720e-05
2:60821147 C T 0.021443 -5.6891e-06
2:60822323 C A 0.922253 1.7041e-05
2:60826802 C A 1.299718 9.8618e-06
2:60831419 A G 0.809715 1.7214e-05
2:60832368 G C 0.377802 -1.0571e-05
2:60834777 C T 0.021147 3.1241e-06
2:60838611 G A 0.031788 1.7365e-05
2:60851349 C A 0.973495 1.2184e-05
2:60852117 G A 0.306504 -3.9497e-06
2:60861105 A G 0.067888 1.1762e-05
2:60861670 G A 0.299841 1.7714e-06
2:60868779 G A 0.633979 -1.2844e-06
2:60878133 C T 0.401777 2.1697e-05
2:60888699 A C 0.062026 1.0043e-05
2:60897986 G A 0.066664 9.9920e-06
2:60899756 T C 0.132906 1.6349e-07
2:60902165 T C 1.043579 3.5273e-05
2:60914729 C T 0.422557 8.1897e-06
2:60915895 A G 1.277497 -4.4857e-05
2:60920795 T G 0.905543 2.8602e-05
2:60928367 A G 0.410977 -1.0894e-05
2:60932141 T C 0.041777 1.6687e-05
2:60932600 A G 0.176689 -1.8040e-05
2:60933007 C T 0.109270 -7.1804e-06
2:60951334 C T 0.073950 1.5196e-05
2:60955544 G A 0.066535 -1.3326e-05
2:60957311 C A 0.037027 3.3264e-06
2:60961830 A G 0.064637 9.8885e-07
2:60966197 T C 0.976752 3.0805e-06
2:60984155 G A 0.029527 4.2887e-06
2:60995218 C T 0.958930 4.5681e-06
2:61002427 G A 0.072025 -6.6905e-06
2:61008112 G A 0.081643 -1.7320e-05
2:61015384 T G 0.422748 8.0510e-07
2:61015779 A G 0.045921 2.3651e-05
2:61016004 C T 0.198271 -6.4302e-06
2:61017705 C T 0.097126 1.4867e-06
2:61030705 T C 1.780929 3.1491e-06
2:61041377 G A 0.519717 -8.2303e-06
2:61043834 G A 0.313657 4.5330e-06
2:61057016 T C 0.145893 -6.0488e-06
2:61065579 A G 0.051990 -1.9676e-05
2:61066666 A G 1.199083 -2.5465e-05
2:61080839 C G 0.045031 -3.2497e-06
2:61081542 T C 0.859502 7.2125e-06
2:61088295 G C 0.143313 -4.3708e-06
2:61091950 A G 0.870637 2.7670e-06
2:61105077 C T 0.061224 1.8827e-05
2:61111923 G A 0.044891 8.6877e-06
2:61126664 G A 0.463896 -1.7461e-05
2:61136013 A G 0.294853 -1.6221e-06
2:61136129 T G 0.738159 6.0947e-07
2:61157720 A G 0.055223 1.0305e-05
2:61164331 A G 0.736391 6.3707e-06
2:61183657 G A 0.493896 -6.8024e-07
2:61191975 G A 0.026454 -9.2962e-07
2:61194214 G A 0.030371 2.5082e-06
2:61197395 A G 0.674766 -3.0647e-05
2:61204599 T C 1.880581 -1.4999e-06
2:61204856 G A 0.753418 -4.1202e-05
2:61206001 T C 0.094505 4.8316e-05
2:61214344 C T 0.061918 -4.5716e-06
2:61216277 T C 0.052269 7.7554e-06
2:61217542 C T 1.032533 -1.6431e-05
2:61222736 A G 0.315861 1.0621e-06
2:61224259 T C 0.811514 -1.9815e-05
2:61244410 G C 0.363346 -1.1988e-05
2:61272779 A G 0.050158 2.5752e-05
2:61275771 G C 0.085132 -2.0358e-06
2:61276263 A G 1.952525 1.6790e-05
2:61287445 T C 1.128520 -2.6217e-05
2:61289914 C A 0.112704 7.5733e-06
2:61304271 G A 0.642345 1.3373e-05
2:61307982 C T 0.398082 -3.1376e-05
2:61312235 G A 0.084839 -2.0965e-05
2:61336213 T G 0.052218 -1.2903e-05
2:61336523 C T 0.211853 4.8673e-05
2:61336718 C G 1.092536 -1.2254e-05
2:61344546 A G 0.036874 1.1193e-06
2:61352059 T C 0.113251 5.1500e-05
2:61353256 C T 1.038081 -3.9251e-07
2:61356652 G A 0.097289 6.2931e-06
2:61378019 G A 0.806407 -1.6188e-05
2:61393175 G A 0.902925 -1.9587e-05
2:61396766 G A 0.871854 -2.4231e-05
2:61400776 T C 0.135085 -4.0111e-05
2:61409595 A C 0.280118 2.5056e-05
2:61416753 A G 0.247432 1.5926e-05
2:61416985 C T 0.020739 5.1687e-06
2:61425621 C T 1.230144 1.9309e-06
2:61429580 T C 0.031034 -1.6593e-05
2:61435847 A G 1.795589 1.6172e-05
2:61458258 G A 0.130009 2.6932e-05
2:61458401 C T 0.023833 -1.4710e-05
2:61465504 T G 0.304770 2.8731e-05
2:61472632 G A 0.247646 8.5633e-06
2:61473148 C T 0.533408 7.0204e-06
2:61474248 T C 0.218017 8.0058e-06
2:61476053 T C 0.146617 5.7789e-06
2:61482261 A G 0.562504 -6.4602e-06
2:61492260 G T 0.043817 -9.5287e-06
2:61496816 C T 0.078478 8.4524e-06
2:61514422 A G 0.266662 1.4444e-05
2:61522612 C A 0.060938 -1.4382e-06
2:61531694 G A 0.046792 -3.7042e-06
2:61545570 C T 0.208283 3.0654e-05
2:61557164 T C 1.350729 3.5968e-05
2:61558194 T C 0.222165 5.1120e-06
2:61560043 G A 0.064794 8.6812e-07
2:61575308 G A 1.966349 2.2188e-05
2:61581434 A G 0.027454 -2.3491e-05
2:61585663 G A 0.055257 9.2584e-07
2:61617681 G A 0.055410 -2.0682e-06
2:61620600 A C 0.059007 -7.9016e-07
2:61632807 A G 0.027913 -1.1780e-06
2:61632918 C T 0.036184 2.0899e-05
2:61642874 T C 0.076635 2.7987e-05
2:61662095 A G 0.204768 -1.5402e-05
2:61670731 C T 1.216939 -7.5540e-06
2:61670871 T C 0.024278 -6.0882e-06
2:61683037 C T 0.048063 1.0426e-06
2:61684564 A G 0.975409 -1.8642e-05
2:61685826 C T 0.249000 -2.1046e-05
2:61695900 C A 0.045150 -2.4501e-05
2:61710573 C A 0.736813 -4.9346e-05
2:61716677 C T 0.249003 2.7243e-06
2:61752250 C A 0.107717 -1.3723e-05
2:61763647 C T 0.052503 1.0548e-05
2:61764098 C A 0.330806 1.5241e-05
2:61767223 G A 0.040461 -1.7082e-05
2:61772257 G A 1.205397 -1.5347e-06
2:61780200 A T 1.122975 -6.6921e-06
2:61786579 C T 0.050664 -1.6231e-05
2:61807078 C T 0.095695 1.2445e-05
2:61812761 T C 0.046530 7.2479e-06
2:61832387 G A 1.953858 7.3581e-06
2:61832519 G A 0.091387 3.7219e-05
2:61840018 T C 1.184298 -9.5176e-07
2:61843183 C G 0.784954 -9.0284e-06
2:61846622 G A 0.320685 1.2616e-05
2:61847242 T C 0.045085 1.6109e-05
2:61847535 C T 0.457997 8.4505e-06
2:61853638 A G 0.410539 1.6778e-06
2:61855070 T C 0.087695 1.0273e-05
2:61859089 C T 1.657855 7.2508e-06
2:61861269 C A 0.037208 1.6398e-05
2:61863041 T C 0.025539 3.5932e-06
2:61869373 C T 0.489496 1.2853e-05
2:61873449 A G 0.484740 -1.2181e-05
2:61881338 G A 0.650763 -3.8255e-07
2:61881862 T C 0.324112 7.5077e-07
2:61910813 A C 1.967474 2.2353e-05
2:61920541 A G 0.415305 -3.0847e-06
2:61929529 A G 0.204445 2.8964e-05
2:61938117 A G 0.052140 1.5562e-06
2:61938725 G A 0.383687 -6.9003e-06
2:61939264 A G 0.049304 -3.0292e-05
2:61953674 G A 0.771753 4.9189e-07
2:61957995 A G 0.137513 4.1082e-05
2:61958426 C T 0.173748 -8.8997e-06
2:61963138 T C 0.103239 7.6549e-06
2:61970732 C G 0.283416 -1.8818e-05
2:61982918 A G 0.622589 -3.1309e-05
2:61987823 C T 0.049811 7.3825e-07
2:61988050 C T 0.236019 -4.6288e-05
2:61989536 T C 0.161801 -1.7664e-05
2:61997569 G A 1.755451 -1.0819e-05
2:61997577 C T 0.387876 -2.9570e-06
2:62013938 C T 0.401839 -1.0258e-06
2:62019643 T C 0.339958 1.3808e-05
2:62020774 T C 0.054846 5.2184e-06
2:62026744 T C 0.477981 4.0130e-05
2:62029645 A G 0.277171 -2.0212e-05
2:62043956 A G 0.462155 -1.1554e-05
2:62048108 A G 0.067028 2.3159e-05
2:62067433 C T 0.469920 1.3378e-05
2:62069358 C T 0.389113 -8.7811e-06
2:62069528 T C 0.475713 1.5054e-06
2:62070676 C T 0.107659 -4.7307e-06
2:62071338 C T 0.301370 -2.3685e-05
2:62078329 A G 1.278201 5.9595e-06
2:62079895 C T 0.526289 6.4176e-06
2:62089561 T G 0.025281 -1.0179e-05
2:62098993 T C 0.651243 -1.3530e-05
2:62100380 T G 0.290855 -2.0292e-05
2:62105986 T C 0.140294 -1.1492e-06
2:62111137 G A 1.932684 -2.1439e-05
2:62125121 G A 0.665107 -5.8930e-06
2:62133446 G A 0.050049 1.7070e-05
2:62176945 C T 0.112708 -4.2632e-05
2:62187592 T C 1.749209 -3.6712e-05
2:62191221 A G 0.051178 -1.5236e-05
2:62194320 T C 0.021103 -2.1301e-05
2:62195401 C T 0.356533 -1.4626e-06
2:62202235 C T 0.056743 6.5380e-06
2:62215011 T C 0.061108 5.2645e-06
2:62217099 G A 0.392945 4.6756e-06
2:62228180 G C 0.507016 -1.1566e-05
2:62255291 G A 0.052993 7.1823e-06
2:62262243 G C 0.368905 -1.8499e-05
2:62267616 G A 0.046714 -6.2284e-06
2:62269110 T C 0.025329 8.0882e-06
2:62274123 A G 0.632336 4.1136e-05
2:62310302 A G 0.331697 1.5604e-07
2:62316087 A G 0.052619 1.8168e-06
2:62334716 T C 0.072182 -2.2513e-05
2:62350070 G A 0.113602 1.7931e-05
2:62351623 C G 0.063791 6.3513e-06
2:62364284 G A 0.030915 -1.1638e-06
2:62371236 G T 1.063512 2.2073e-05
2:62376735 A C 1.966298 2.5997e-05
2:62377309 A G 0.321300 1.0254e-06
2:62382395 A G 0.038319 1.1660e-05
2:62394002 A G 0.096569 -4.1885e-06
2:62394127 G A 0.687995 3.2261e-05
2:62408828 A G 0.101155 -2.5650e-06
2:62409452 A G 0.038887 -7.7089e-06
2:62409504 C A 0.073769 1.5475e-06
2:62413794 T C 0.033084 -2.0189e-05
2:62416450 T G 0.030323 -3.6959e-06
2:62419708 A C 0.562841 2.7809e-05
2:62420005 T C 0.065018 2.1177e-07
2:62429195 T C 0.063210 -2.5396e-05
2:62430208 G A 1.382222 6.1757e-06
2:62430496 T C 1.393740 1.0143e-05
2:62430954 T G 0.044731 1.0840e-05
2:62431069 C T 0.092356 -3.5234e-05
2:62432306 A G 0.054285 4.4911e-06
2:62436342 C T 0.296172 -9.9844e-06
2:62438681 A G 0.556109 -7.4171e-07
2:62443146 T C 0.027539 -1.1737e-05
2:62446431 A G 1.809358 -1.3733e-05
2:62453594 C T 0.245970 1.9030e-06
2:62465691 G C 0.454951 2.1937e-05
2:62468323 T C 0.269705 -1.2664e-05
2:62481051 C G 0.449066 2.5869e-05
2:62481458 G A 0.335964 -1.0964e-05
2:62486136 T C 0.036840 1.1488e-05
2:62486490 A G 0.376388 1.5597e-05
2:62489753 G C 0.140331 6.3451e-05
2:62489874 T G 0.020328 6.1387e-06
2:62491575 A G 1.106234 -1.9153e-05
2:62494085 C G 0.249632 -1.8906e-06
2:62498515 G T 0.106037 3.3480e-05
2:62500985 T G 0.069186 -3.1440e-07
2:62503603 C T 0.654915 -3.9027e-05
2:62503997 T G 1.018026 6.7014e-07
2:62509361 A G 0.247915 4.5003e-05
2:62521326 A G 0.095963 -3.4394e-06
2:62524238 T G 0.106673 3.7341e-05
2:62524895 G A 0.295638 8.0323e-06
2:62529865 T C 0.102817 -1.4616e-05
2:62530788 T G 1.227605 4.7489e-05
2:62533045 A G 0.187337 2.0769e-05
2:62541752 C T 1.225843 5.5102e-05
2:62542078 G A 0.137305 4.0760e-05
2:62547786 A G 0.061989 -3.9925e-05
2:62551472 G A 1.254348 -1.5798e-05
2:62561021 G A 0.829744 -2.9394e-05
2:62568535 G A 0.058956 2.1749e-05
2:62579207 C T 0.051205 -8.6665e-06
2:62589536 A G 0.102046 1.2047e-06
2:62592963 A G 0.043739 1.1195e-05
2:62595111 G A 0.181455 -2.5120e-05
2:62608898 G A 1.008554 -1.5140e-05
2:62612674 A G 0.439009 -5.6839e-06
2:62625844 A G 1.062999 -1.3272e-05
2:62632629 C G 1.123760 4.5382e-07
2:62635367 C A 0.705001 2.8130e-05
2:62643510 G A 1.713919 6.1682e-05
2:62644158 C G 0.133450 1.3625e-05
2:62644403 G A 0.582529 -1.0051e-05
2:62644823 T C 0.238566 -5.0139e-06
2:62654225 A G 0.164599 3.4590e-05
2:62666220 C T 0.869705 4.6557e-05
2:62667262 A G 0.064304 6.0116e-06
2:62667392 T G 0.197788 1.7351e-05
2:62669276 T G 0.028576 -3.0993e-05
2:62672062 C G 0.051759 3.3042e-06
2:62672367 A C 0.201225 5.9996e-06
2:62678618 C T 0.396399 2.5754e-05
2:62685481 G A 0.432372 -4.8494e-05
2:62688769 T C 0.065226 3.0004e-05
2:62688792 G A 1.789884 7.6113e-06
2:62689311 T C 0.072352 1.7540e-05
2:62691126 A C 0.249510 2.3285e-05
2:62695127 T C 0.070509 1.3826e-05
2:62695757 C T 1.572602 -7.8776e-06
2:62698379 C T 0.143656 -1.3427e-05
2:62701750 T C 0.053806 4.7736e-09
2:62705531 A G 0.080447 -7.1786e-08
2:62708494 C T 0.045177 4.3688e-06
2:62710634 A C 0.154141 -2.8196e-05
2:62713295 A G 0.763468 2.7686e-05
2:62713533 T C 0.443918 2.1573e-06
2:62715566 G A 0.244804 8.8961e-06
2:62716971 A G 0.756515 2.9759e-05
2:62717798 T C 0.039193 1.8052e-06
2:62719607 A G 1.688641 1.1483e-05
2:62721458 T C 0.124824 1.2473e-05
2:62724210 C G 0.235003 -1.7662e-06
2:62724367 G A 0.023877 -1.9044e-06
2:62724809 T G 1.781544 1.4501e-06
2:62728046 A G 0.218486 -1.9317e-05
2:62733189 T C 0.366168 -1.6906e-05
2:62733201 T A 0.169519 -1.7910e-07
2:62733253 T C 0.752350 -2.0746e-05
2:62734898 A G 0.713895 3.3486e-05
2:62741150 G A 0.196319 -1.4713e-05
2:62752798 T C 0.310285 1.4864e-05
2:62754382 T C 1.780055 1.8465e-05
2:62754391 G A 0.128717 -2.8551e-05
2:62757555 A G 0.245535 -2.2702e-05
2:62763977 A G 1.903360 -8.0624e-06
2:62765272 A G 0.294452 7.1450e-06
2:62766127 A G 0.148392 3.4538e-05
2:62773092 G T 0.234340 1.2013e-06
2:62775358 T C 0.028786 -1.0612e-05
2:62775607 G A 0.050729 -7.4113e-06
2:62776483 C T 0.031163 -4.4984e-06
2:62781499 T C 0.785502 -1.7327e-05
2:62783449 T G 0.038850 9.4497e-06
2:62783842 T C 0.082368 3.1374e-05
2:62787930 A G 0.385686 -4.3457e-06
2:62790805 A G 0.577769 -1.0938e-05
2:62796919 A G 0.109610 -5.6009e-06
2:62801078 T C 0.043202 -1.3283e-05
2:62803044 C T 0.036378 9.0822e-06
2:62805622 T C 0.410780 2.3247e-05
2:62817678 A G 1.416148 -2.8942e-05
2:62831112 G A 0.146192 1.2877e-06
2:62831597 G A 0.241347 -1.4841e-06
2:62838936 G A 0.881737 -1.0893e-05
2:62839670 A G 1.951617 1.1092e-05
2:62840987 A G 1.176471 -2.7539e-05
2:62867173 C G 0.083207 3.8972e-05
2:62871184 A C 1.380444 -4.4636e-05
2:62871225 C T 0.183587 1.0943e-05
2:62891680 T C 0.102042 1.3433e-06
2:62902637 C A 0.050974 -1.8561e-05
2:62911256 A G 0.056461 3.9747e-05
2:62915083 T C 0.381341 3.3340e-05
2:62918698 C T 0.096582 -2.0864e-06
2:62947492 A G 0.039360 1.9643e-05
2:62975450 A G 0.135374 5.8417e-06
2:62982875 G A 0.031486 -1.8529e-05
2:63020319 G T 0.059317 -3.0169e-05
2:63023836 C T 0.123138 2.1092e-06
2:63035975 T C 0.289485 -3.3863e-05
2:63078983 C T 0.037415 6.6558e-06
2:63101170 A G 0.030517 6.4107e-06
2:63117850 C T 0.113748 6.7302e-05
2:63121630 G A 0.041104 3.3333e-05
2:63131731 A G 0.397677 1.0087e-05
2:63135100 T C 1.589539 -1.1024e-05
2:63147172 A G 0.045578 3.2854e-06
2:63149557 A G 1.351219 -3.9953e-07
2:63151953 A G 0.093556 -4.0131e-06
2:63176139 C A 0.287098 1.5200e-05
2:63201634 C T 0.041362 3.4708e-05
2:63208460 C T 1.375711 -7.8846e-07
2:63254056 C A 0.090799 1.7047e-05
2:63265068 G A 0.027107 3.4333e-06
2:63275830 T C 0.043083 -1.1891e-05
2:63289734 G T 0.246351 -3.6741e-06
2:63292022 G T 0.410692 -3.5904e-06
2:63301164 A G 0.966366 7.0195e-06
2:63306151 C T 0.049042 -2.2848e-05
2:63333526 T G 0.104936 -1.0669e-05
2:63373995 A G 0.037626 1.5876e-05
2:63374205 A G 0.022490 8.6903e-06
2:63375893 G A 0.034107 -1.6064e-05
2:63401820 C T 0.031129 -1.8285e-05
2:63414409 A G 0.035297 -3.1251e-05
2:63415932 C T 0.491679 -6.6074e-06
2:63416606 A G 0.437068 1.7695e-05
2:63430056 T C 0.078179 1.2894e-06
2:63449512 T C 1.825171 5.0806e-05
2:63454401 A C 0.464582 1.3346e-05
2:63472250 C T 1.025305 2.2226e-05
2:63488208 T C 0.043491 -6.1158e-06
2:63494304 C A 0.076724 1.7299e-05
2:63509795 T C 0.078662 2.5825e-05
2:63529861 G T 1.384581 -2.3098e-05
2:63537198 A G 0.024679 4.3347e-06
2:63541960 T C 0.031867 2.5053e-05
2:63543188 A G 0.056580 -3.7267e-05
2:63577041 A G 1.084268 -2.3030e-07
2:63578504 G A 1.881965 5.0906e-06
2:63596836 G A 0.225772 -1.5230e-05
2:63601292 G A 1.116257 4.7412e-06
2:63606277 T G 0.095800 -3.4992e-05
2:63625519 C T 0.037721 1.2472e-05
2:63633443 A G 0.842483 -2.3869e-05
2:63648795 A G 0.065766 -1.3625e-05
2:63649353 C T 0.200018 -1.8749e-05
2:63660902 T C 0.129999 -1.0000e-05
2:63668876 C T 0.026838 -9.6655e-07
2:63678069 C T 0.107108 -7.9287e-06
2:63688917 T G 0.075520 4.8780e-06
2:63709708 G T 0.183441 4.7227e-05
2:63709965 T G 0.029653 -1.0877e-05
2:63720210 G A 1.414758 -4.7626e-05
2:63765121 T C 0.077917 -1.0392e-05
2:63781174 C A 0.038911 1.8527e-05
2:63794888 T G 0.048536 -2.2134e-05
2:63806970 A G 0.086770 2.2240e-05
2:63812148 A G 1.736942 -1.6910e-05
2:63813357 G T 0.025672 3.9648e-05
2:63815801 C A 0.508314 -2.4090e-08
2:63821117 A G 0.097286 1.9456e-05
2:63822426 G A 0.031571 9.0658e-06
2:63826834 T G 0.031224 -1.0935e-05
2:63831325 G C 0.558162 -4.3879e-07
2:63838485 A G 0.032468 -5.2205e-06
2:63841859 G T 0.088732 1.9843e-05
2:63855334 G A 0.057974 -2.0233e-05
2:63889819 G A 0.054003 -1.9590e-06
2:63894064 G A 1.447179 -2.0582e-05
2:63895005 T C 0.045510 1.7809e-05
2:63896251 C T 0.093539 -3.5342e-05
2:63922369 A G 0.720042 -2.7579e-05
2:63939417 C T 0.496265 -8.9301e-06
2:63943005 T C 0.028317 -4.3326e-05
2:63948750 C T 0.053928 -4.6826e-06
2:63968655 A G 0.089035 -4.2594e-06
2:63980952 T C 0.087841 -2.1644e-05
2:63982690 A G 0.076618 -1.6127e-05
2:64023194 G A 0.073837 1.3849e-05
2:64031160 T C 0.425032 1.7779e-05
2:64067771 T C 0.103096 -3.4628e-06
2:64068068 T C 0.049311 1.7844e-06
2:64079188 G A 0.028140 -4.0743e-05
2:64085405 G T 0.051820 -1.1244e-05
2:64086107 A G 1.898390 1.1103e-05
2:64093468 A G 0.070210 -2.4424e-06
2:64096806 C A 0.039356 -2.6063e-05
2:64103741 A G 1.624289 1.0920e-05
2:64113956 G A 0.052126 -7.3334e-06
2:64117649 C T 0.074738 -3.1856e-06
2:64131114 C G 0.054251 -1.0325e-05
2:64146534 G T 0.479939 2.8469e-05
2:64149874 A C 0.080249 -1.8905e-05
2:64168232 A G 0.449722 1.0347e-05
2:64172502 T C 0.098571 -1.5555e-05
2:64173312 A G 1.876933 1.6666e-05
2:64175373 A G 0.054972 -8.5933e-06
2:64200119 C T 0.280241 -3.1245e-06
2:64209661 C T 0.084645 9.2623e-06
2:64219057 G A 0.129941 -6.6571e-07
2:64231812 G A 0.091727 -5.2667e-05
2:64235081 G T 0.036483 -1.4833e-05
2:64245151 A G 0.028484 -3.9421e-05
2:64255570 G A 0.051484 1.2179e-06
2:64258278 C A 0.028671 -3.6885e-05
2:64263369 T C 0.049318 1.8025e-06
2:64276197 G A 0.106870 -1.6946e-05
2:64291431 G C 0.105496 -6.8435e-08
2:64292988 G A 0.458085 -2.4942e-06
2:64303417 C T 0.974382 4.4206e-05
2:64320746 A G 0.239980 -7.7463e-06
2:64333527 T C 0.079178 -1.9449e-05
2:64335394 G A 0.096171 -5.0656e-06
2:64342439 T C 0.515906 1.4945e-05
2:64346042 A C 0.033781 -9.8275e-06
2:64357206 A G 1.509722 -3.8168e-06
2:64357282 G A 0.105136 -3.1179e-05
2:64360433 A G 1.016465 -1.8355e-05
2:64371569 G A 0.608065 -5.1561e-05
2:64378988 A G 0.214984 -2.3649e-05
2:64380178 T C 0.032669 4.9524e-06
2:64384524 A G 1.465946 -1.7124e-05
2:64387688 G A 0.091765 2.4385e-05
2:64399313 T C 0.059273 1.5024e-05
2:64400608 A G 0.876593 -7.1587e-06
2:64401060 T C 0.509715 2.6759e-06
2:64414041 T G 0.131801 -2.0997e-06
2:64415259 G A 1.203292 8.5239e-06
2:64425949 T C 0.728531 -8.9926e-05
2:64426967 A G 0.041553 1.8106e-05
2:64446326 T C 0.945256 1.4191e-04
2:64449416 C G 0.020185 -8.5000e-06
2:64455201 G A 0.063169 3.5567e-08
2:64457388 A G 0.078845 -2.5468e-05
2:64461118 C T 0.548378 -3.4491e-05
2:64463958 C T 0.292919 4.4631e-05
2:64466378 A G 0.030398 -4.5558e-06
2:64477349 T C 0.042464 1.4568e-05
2:64485195 A G 0.245763 -2.9975e-05
2:64489028 C G 0.022993 2.1863e-05
2:64489056 T A 0.144727 7.4343e-06
2:64495627 A G 1.012855 -3.8279e-06
2:64509621 T C 0.650491 -2.2608e-06
2:64509954 G T 0.149143 -1.6866e-05
2:64516258 C T 0.060088 -5.4731e-05
2:64517384 T C 0.719729 -1.2408e-05
2:64525486 A G 0.087059 6.4066e-06
2:64527674 C T 0.449943 2.6009e-05
2:64528233 A G 0.585269 -3.5373e-05
2:64537710 A G 1.337511 -4.6899e-06
2:64550651 A C 0.023547 3.8856e-05
2:64553440 C A 1.089160 -1.2446e-05
2:64554571 C G 1.100142 -1.4128e-05
2:64556555 A G 0.283603 6.1077e-06
2:64557654 G A 1.176322 -1.9237e-05
2:64562895 G A 0.026468 2.8038e-06
2:64567680 G T 0.566863 1.1070e-06
2:64575409 T G 0.048233 -6.4973e-06
2:64587952 G T 0.024360 2.2039e-05
2:64593459 A G 0.104245 -1.3784e-05
2:64594011 A C 1.462604 -1.0529e-05
2:64596035 C A 0.053285 1.3020e-05
2:64597034 A G 0.112364 -6.4950e-06
2:64600850 G A 0.771573 2.2919e-05
2:64606265 G T 1.617656 7.5605e-06
2:64606299 G T 0.043555 -1.8811e-05
2:64607835 C T 0.230862 3.5883e-05
2:64607880 T C 0.269392 6.2662e-06
2:64608457 A G 0.040995 1.3201e-05
2:64609175 T G 0.057430 1.4147e-05
2:64623838 T C 0.057188 1.8098e-05
2:64630299 G A 0.709339 2.3323e-05
2:64632569 G A 0.097085 -1.3412e-05
2:64640704 C T 0.086957 3.1762e-05
2:64641736 C T 0.623184 7.7166e-06
2:64642419 T C 0.048366 1.9865e-05
2:64642433 C T 0.067299 4.0915e-06
2:64643871 T G 0.489955 -8.5996e-07
2:64651932 T C 0.034807 2.3810e-05
2:64661404 C T 1.425087 2.8319e-05
2:64661463 A G 0.046370 -5.9278e-06
2:64663169 T C 0.487473 4.3843e-06
2:64667920 A G 0.255490 8.0609e-06
2:64682364 C A 1.078468 4.0584e-05
2:64682556 C G 0.047944 5.7149e-07
2:64684769 A C 0.034563 -4.8296e-06
2:64685229 G A 0.157238 -1.5698e-05
2:64690627 A G 0.138614 -8.1345e-06
2:64691032 T G 0.099686 -1.5356e-05
2:64692041 C T 1.721629 2.3123e-05
2:64693084 T C 0.032373 4.6006e-06
2:64694317 T C 0.044854 1.2440e-05
2:64696502 C A 1.061397 1.1584e-05
2:64696694 T C 1.036932 5.4443e-06
2:64698397 A G 1.240816 4.0443e-06
2:64698555 C T 0.118083 3.8857e-05
2:64698666 T C 0.072324 2.6086e-06
2:64700760 T C 0.248476 1.7769e-05
2:64703099 G A 1.152244 -7.4829e-07
2:64704236 C A 0.121217 -1.5957e-05
2:64719328 T C 1.232980 5.4611e-08
2:64719410 C G 1.728453 5.7874e-06
2:64723761 C T 0.053268 8.1353e-06
2:64730587 C T 0.718903 6.6527e-06
2:64731048 A G 0.037150 1.5375e-06
2:64737575 A C 0.038547 5.1635e-07
2:64745712 C G 0.091153 1.0526e-05
2:64748935 A G 0.068109 1.0244e-05
2:64750639 A G 0.085635 1.9230e-06
2:64751257 T C 0.135374 -2.0508e-05
2:64765474 G T 0.751391 1.4926e-05
2:64765559 T C 0.645997 1.7560e-05
2:64768388 T C 0.041094 -9.4795e-06
2:64771275 T C 0.656271 1.4648e-05
2:64774456 C G 0.659005 1.3950e-05
2:64780144 G A 0.103324 2.4130e-06
2:64782999 C T 0.031363 1.7049e-05
2:64785153 C T 0.755774 1.8990e-05
2:64787267 G C 0.069050 9.2633e-06
2:64790171 A G 0.758772 1.1044e-05
2:64794437 C T 0.058810 -1.4560e-05
2:64800452 T C 0.132692 -3.0780e-05
2:64818317 T G 0.032397 1.5766e-05
2:64818864 C T 0.203653 1.0082e-05
2:64820733 T C 0.547592 4.1293e-07
2:64823848 T C 1.583029 -3.8503e-05
2:64824178 C T 0.320709 -2.7646e-05
2:64826622 C T 0.382293 -1.6847e-05
2:64826712 A C 0.446213 1.6930e-05
2:64829465 G A 1.198941 -1.1766e-05
2:64832222 T C 0.293167 -2.7930e-05
2:64839959 A G 0.779195 9.9482e-06
2:64843049 C G 0.354540 -4.5890e-06
2:64843727 C T 0.068126 1.2236e-05
2:64843759 C T 0.021507 -2.9328e-06
2:64844792 A C 0.177070 1.5958e-05
2:64845113 G A 1.898070 -1.8604e-05
2:64846954 C T 0.778933 -3.2121e-06
2:64847469 T C 0.524501 -1.9627e-05
2:64847880 G A 0.258410 1.8062e-05
2:64853119 C T 0.102447 -6.1452e-06
2:64857836 C T 1.599321 3.7531e-05
2:64860681 T C 0.052027 -2.0225e-05
2:64862055 G A 0.822815 -1.3298e-05
2:64864450 C T 0.035715 -7.4085e-06
2:64865804 C T 0.912016 4.2057e-05
2:64876503 C T 0.102722 2.9262e-05
2:64878693 A G 0.325081 -1.2625e-05
2:64879863 A G 1.819792 9.1361e-06
2:64886606 A G 0.027273 1.4802e-05
2:64892587 A G 0.165439 1.7588e-05
2:64894699 A C 0.099588 -3.1349e-05
2:64895116 A G 0.091027 -3.0952e-05
2:64909444 C T 1.887456 2.3337e-06
2:64913191 C G 0.064073 4.0479e-06
2:64918176 C T 0.051861 4.5464e-06
2:64926764 A G 1.399370 -1.6747e-05
2:64936472 G T 0.541874 1.9911e-05
2:64946639 A G 0.514672 -4.0695e-05
2:64947375 T C 1.901613 -2.0595e-06
2:64956719 A G 0.028718 7.7737e-06
2:64959331 G T 0.492583 1.0646e-05
2:64964926 C T 0.033131 -9.5496e-06
2:64982415 G A 1.351185 -1.7161e-05
2:64987236 T G 0.074562 1.9799e-05
2:64992460 G A 0.113143 -3.7657e-05
2:64994903 C T 1.709767 8.7687e-06
2:65001188 A G 0.510895 4.8125e-06
2:65004016 C T 0.054924 3.9125e-06
2:65005530 C T 0.029844 4.0692e-06
2:65008100 T C 0.037673 -1.2195e-05
2:65008738 C A 0.625003 -1.4327e-05
2:65008812 T C 0.486569 -2.7608e-06
2:65009325 A G 0.041787 -1.4850e-05
2:65010150 T C 0.072675 1.2614e-05
2:65014248 C T 1.971081 -7.2659e-06
2:65016223 G A 0.513564 -1.1944e-05
2:65032738 C T 0.529325 -1.2411e-05
2:65034095 T C 1.668004 1.1395e-05
2:65039700 T C 0.074143 -1.0765e-05
2:65041484 A C 0.025917 4.1826e-06
2:65043656 T C 0.148810 1.5404e-05
2:65046048 A G 1.769421 1.6024e-06
2:65053216 T C 0.126144 -8.0885e-06
2:65054939 T G 1.089419 -9.7464e-06
2:65056280 A G 1.974702 -2.3746e-05
2:65056930 G A 0.247701 1.0650e-05
2:65063410 A G 0.115557 1.7716e-06
2:65066048 T C 1.775109 2.4462e-06
2:65066282 G A 0.099214 -2.0266e-06
2:65067742 T C 0.049328 5.2453e-06
2:65071715 G A 0.053326 8.9639e-06
2:65074357 G T 0.033583 9.6049e-06
2:65074479 G C 0.185175 4.6877e-06
2:65076497 T G 0.118208 3.6251e-06
2:65079840 A G 0.058154 9.7635e-06
2:65082415 T C 0.268865 7.2683e-06
2:65084207 C T 0.029099 1.0016e-05
2:65086196 A G 1.117386 4.0802e-06
2:65086261 C T 0.246259 -3.1852e-05
2:65088945 C T 0.138216 -4.3695e-05
2:65090447 T C 0.068455 3.6381e-06
2:65091471 G A 0.099673 6.8510e-06
2:65092202 C T 0.294765 9.5600e-06
2:65093137 T A 0.964717 1.0528e-05
2:65093357 G T 0.110579 -1.9359e-05
2:65093681 C A 0.301578 3.0231e-05
2:65094497 T G 1.444126 7.9808e-07
2:65095571 C A 0.206954 1.3800e-05
2:65095732 C T 0.049019 2.3385e-05
2:65096086 T C 0.133113 4.9463e-06
2:65096411 C T 0.227870 -5.3764e-06
2:65096583 G A 0.044245 7.6010e-06
2:65097201 C T 0.228975 -8.6799e-06
2:65097612 T C 0.137625 -2.9075e-06
2:65097855 C T 1.653385 5.7590e-06
2:65098144 A C 0.182193 2.8476e-05
2:65102463 A G 0.149143 -1.1332e-05
2:65103814 G A 0.924459 1.2528e-05
2:65108111 A G 0.090643 7.2384e-06
2:65108508 G C 0.594003 1.2422e-06
2:65111660 G A 0.066854 -3.6871e-05
2:65113153 A G 0.565285 6.9340e-06
2:65115038 T C 0.051348 -1.0654e-05
2:65125541 A G 0.217201 -1.4105e-05
2:65128290 T C 0.528118 1.1898e-05
2:65129895 G C 1.359439 -8.1428e-05
2:65132708 C T 0.864262 -2.7091e-05
2:65134135 A G 0.079722 1.3929e-06
2:65138454 A G 0.238107 -4.8014e-05
2:65139654 T G 0.040706 1.7129e-05
2:65141933 T C 0.276759 -2.7771e-05
2:65142410 G A 0.033621 -2.2626e-05
2:65146194 A G 0.193729 2.9223e-05
2:65150870 T C 0.736415 -3.1178e-05
2:65151324 A G 0.055271 3.2653e-05
2:65151969 C T 0.197931 -3.5880e-05
2:65155272 G A 0.460367 -1.2826e-05
2:65155592 C A 0.265343 -4.7226e-05
2:65160233 G T 0.079583 -2.5419e-05
2:65166627 A G 0.045452 -2.4663e-06
2:65167461 A G 0.388345 5.0236e-06
2:65168390 T C 1.906760 1.3034e-05
2:65169568 C T 0.163970 1.3740e-05
2:65172970 C T 0.276718 -3.3381e-05
2:65180817 A G 0.429962 -2.1239e-06
2:65184334 G A 0.033560 -5.1941e-06
2:65190286 T C 0.034342 3.4237e-06
2:65193391 T C 0.194619 2.2145e-06
2:65199579 G A 0.025832 4.1939e-06
2:65202736 C T 0.563544 -4.5422e-07
2:65204256 G A 0.024061 -1.9468e-06
2:65204814 T C 0.157840 -2.1820e-05
2:65205008 A G 0.111191 2.9958e-05
2:65209484 C A 0.066433 -1.1885e-05
2:65215257 T C 1.508175 2.5928e-05
2:65216817 A G 0.023673 1.2001e-05
2:65219181 C T 0.305620 1.0269e-05
2:65220910 C T 0.856276 1.6810e-05
2:65222105 C G 0.657726 6.0031e-06
2:65224757 T C 0.094141 -1.3580e-05
2:65226463 A G 0.288329 5.2898e-05
2:65228297 T C 0.024724 -1.9221e-05
2:65230959 A G 0.030122 1.1757e-05
2:65231245 G A 0.254756 -3.4961e-05
2:65232229 G A 0.031448 -2.3649e-05
2:65234115 T C 0.039353 -1.4422e-05
2:65234136 T C 0.029548 -2.5017e-05
2:65234580 T C 0.023262 6.4159e-06
2:65234613 T C 1.747091 3.1433e-05
2:65238050 A G 0.274947 -7.9816e-06
2:65238407 T G 0.357141 2.0148e-05
2:65243321 C T 0.405527 -2.6005e-06
2:65245889 A G 0.024985 3.2033e-06
2:65249014 T G 0.061863 2.9810e-05
2:65249922 A C 0.272849 -3.5049e-06
2:65255099 C T 0.651338 -2.3939e-05
2:65258569 C T 0.064838 -2.0785e-06
2:65259339 C T 0.039741 -1.1270e-06
2:65261429 A G 0.080178 -6.8924e-06
2:65264463 A G 0.037772 7.4297e-06
2:65270648 C A 0.279805 -6.9287e-06
2:65272362 A G 1.021847 -2.3748e-05
2:65276312 A C 0.075024 1.7817e-06
2:65279414 G A 0.746448 -2.5437e-05
2:65283581 T C 0.145376 5.7385e-07
2:65287896 G A 0.721612 -2.2050e-05
2:65291334 C T 0.053054 6.0177e-06
2:65291546 G A 0.826701 -1.5920e-06
2:65296798 A G 0.311675 -4.1298e-05
2:65299298 A C 0.257101 1.0827e-05
2:65299420 C T 0.037401 -8.1238e-06
2:65299766 C T 0.106115 -4.9980e-06
2:65302017 T C 0.601704 -2.8606e-05
2:65307673 T C 0.054006 4.4283e-06
2:65315679 C T 0.033658 -8.3597e-08
2:65324322 C T 0.028317 -1.9131e-05
2:65331659 G T 1.393662 2.6740e-05
2:65336033 A G 1.336810 1.6495e-05
2:65341374 C T 0.244964 -3.1407e-05
2:65342570 C T 1.638286 2.7536e-06
2:65348069 T C 1.963075 1.7158e-05
2:65353872 G A 0.494936 1.5399e-05
2:65362233 G A 0.339193 9.9189e-06
2:65364615 G A 0.107315 -1.0787e-06
2:65372396 T C 0.082357 -1.5520e-05
2:65374127 A G 1.486334 1.9153e-05
2:65392277 T C 0.560746 -1.0514e-05
2:65395946 G A 0.568801 3.4487e-05
2:65398107 C T 0.072375 4.1116e-05
2:65402878 T G 1.479096 7.9752e-07
2:65403249 A C 0.023030 -8.8449e-06
2:65408002 C G 0.686162 -2.1071e-05
2:65410316 A G 0.583049 -6.4474e-07
2:65417487 G A 0.220489 -1.0835e-05
2:65418246 C T 0.131692 -1.9259e-05
2:65431764 A G 0.023204 1.4455e-06
2:65432486 A T 0.367052 1.0928e-05
2:65441108 T C 0.071277 1.4869e-05
2:65463665 G A 0.607562 -1.5019e-05
2:65475252 T C 0.020273 -9.6499e-06
2:65480194 G A 0.200858 -2.5339e-05
2:65489742 A G 1.688250 -7.2955e-06
2:65496018 G C 0.561236 -9.2565e-06
2:65498805 C T 0.520741 1.5967e-05
2:65505038 G T 0.051983 9.3888e-06
2:65521092 C G 0.537821 -1.3334e-05
2:65524097 G A 1.652902 3.7853e-06
2:65527876 A C 0.072426 2.7677e-05
2:65531854 T C 0.076686 1.0418e-05
2:65535936 A G 0.078760 1.1291e-05
2:65538467 T C 0.057800 8.7268e-06
2:65538956 A G 0.039441 3.5309e-05
2:65539596 A G 0.349458 -5.6254e-06
2:65539641 T C 0.799237 1.5824e-05
2:65545068 C T 0.447318 2.1411e-05
2:65548507 C T 0.473306 -6.4289e-06
2:65555720 G A 0.367898 3.1835e-05
2:65581884 T C 0.066909 1.8559e-05
2:65586769 C A 0.104099 -9.9769e-06
2:65595586 A G 0.984459 4.5542e-05
2:65598866 T C 0.043678 5.1987e-05
2:65604767 A G 0.048570 1.1649e-05
2:65607203 T C 0.162811 1.5071e-05
2:65608909 T C 0.911482 -3.6437e-05
2:65614083 A G 0.066079 -5.4760e-06
2:65616716 T C 0.039690 7.3841e-07
2:65618268 C T 0.316897 -6.9312e-07
2:65621689 A G 0.023126 1.3295e-05
2:65636701 A G 0.064386 6.4138e-06
2:65638822 C T 0.042073 2.9106e-05
2:65640058 A G 0.056957 1.4971e-07
2:65640651 A G 0.169223 4.0034e-07
2:65640740 C G 0.048257 3.2621e-06
2:65649159 C G 0.096422 2.4523e-05
2:65664221 A G 0.027868 -9.7725e-07
2:65664564 C A 0.046227 9.5196e-07
2:65666404 G A 0.241734 5.9467e-06
2:65677729 G A 0.435813 -2.3935e-05
2:65687795 T C 0.353143 6.9507e-06
2:65697229 T C 0.028174 8.3242e-06
2:65705388 T G 0.333982 -5.0800e-06
2:65710170 G A 0.392802 6.4703e-06
2:65711026 A G 0.035331 -9.5188e-06
2:65715769 C T 0.061125 1.5182e-05
2:65715816 G A 0.054016 2.9068e-05
2:65715832 C T 0.875417 -8.4851e-05
2:65717348 A G 0.032064 1.7859e-06
2:65718090 C G 0.189234 -1.5162e-05
2:65718815 G C 1.004257 2.4697e-06
2:65723237 C T 0.736867 -2.6732e-05
2:65723290 G A 0.430197 -2.3785e-05
2:65726755 C T 0.250523 2.3677e-06
2:65734749 T G 0.183223 -4.9498e-06
2:65738799 A G 0.028535 1.6043e-05
2:65740698 G A 0.201405 -2.7946e-05
2:65744100 C G 0.067007 -1.2726e-05
2:65753040 A G 0.059793 2.2360e-05
2:65754855 T C 0.112555 -3.3030e-05
2:65758525 C T 1.248075 1.0150e-04
2:65772387 T C 0.140222 7.9766e-06
2:65776093 A G 0.074524 7.2741e-06
2:65777374 G A 1.337337 6.4901e-07
2:65786773 A G 0.929386 9.4453e-06
2:65790027 A G 0.160346 -5.8277e-05
2:65790041 G A 0.612566 1.0139e-05
2:65790848 T C 0.100434 3.7646e-05
2:65793594 A G 1.922562 6.5101e-06
2:65810841 C A 1.636664 2.7640e-05
2:65819714 A G 0.035260 3.9853e-06
2:65819883 A C 0.187731 -3.5645e-06
2:65821471 G A 0.034246 -2.4658e-05
2:65826889 A G 0.059946 5.9116e-06
2:65834871 C T 0.078074 9.5777e-06
2:65845308 G A 0.053704 -3.2766e-05
2:65846033 A G 0.032315 -3.1492e-06
2:65851260 T C 0.222420 -4.0734e-05
2:65855537 G A 1.215909 3.1259e-06
2:65858959 G T 1.612451 1.3782e-05
2:65862378 A G 0.203595 1.6357e-05
2:65863527 G A 0.335263 2.1903e-05
2:65870851 A G 0.076598 2.5977e-05
2:65875042 A G 0.104922 1.0638e-05
2:65877293 A G 0.090629 4.2845e-07
2:65877938 G A 0.073307 2.4452e-05
2:65878263 G A 0.027277 -7.4495e-06
2:65886488 A G 0.629664 1.1827e-05
2:65889672 A G 1.689593 3.9636e-06
2:65890312 C T 0.957856 -9.6179e-06
2:65891446 C T 0.098785 -1.1574e-05
2:65891768 C T 0.241585 2.9332e-05
2:65892607 T C 1.246535 -2.7364e-05
2:65896130 T G 0.043385 -3.1233e-06
2:65904430 A G 0.179327 5.6766e-05
2:65904684 A G 0.147393 3.9921e-05
2:65918162 G A 0.071012 -2.5828e-05
2:65921399 C T 0.051446 1.2922e-05
2:65921856 T C 1.035355 -3.4463e-06
2:65922489 A G 0.034042 -1.0359e-05
2:65925212 G A 0.108743 -4.7257e-05
2:65925377 A C 1.126307 4.1672e-06
2:65926252 A G 0.216830 6.6695e-06
2:65928920 T C 0.069044 9.3643e-06
2:65928971 C T 0.528808 -2.7218e-05
2:65934266 A C 0.153686 -1.2956e-05
2:65935157 T C 0.231773 -3.5673e-06
2:65938057 T C 1.267848 2.8292e-05
2:65940892 A G 0.236818 2.3115e-05
2:65951115 T C 0.048175 3.2453e-05
2:65952563 A G 0.100557 2.0314e-05
2:65957082 C T 0.125807 3.1179e-06
2:65957688 A G 0.773045 -9.9693e-06
2:65959185 T C 0.033563 -8.9522e-06
2:65963804 T C 0.844774 -1.0215e-05
2:65969677 G A 0.094964 -9.0743e-06
2:65971846 G T 1.213703 1.2469e-05
2:65973907 C T 1.847776 -2.4749e-05
2:65974020 C T 0.030037 -4.2178e-05
2:65975931 T C 0.042739 2.4345e-05
2:65978327 A G 0.097364 4.5195e-07
2:65994268 T C 0.269844 2.3483e-05
2:65995553 A C 0.068629 1.5351e-07
2:65997965 A G 0.022082 -1.0527e-05
2:65998040 T C 0.165935 8.3663e-06
2:66001225 A G 0.075122 8.8895e-06
2:66001846 G T 0.188843 2.1016e-06
2:66006445 C T 0.103229 -2.9300e-07
2:66006558 C T 0.847406 -1.9002e-05
2:66006680 A G 0.043293 1.1212e-05
2:66009782 T C 0.078295 1.3545e-05
2:66010049 T C 0.022711 9.0019e-06
2:66023291 G A 0.350352 -1.8772e-05
2:66023903 C T 0.031649 -1.1166e-05
2:66025838 G A 0.096096 -1.7765e-05
2:66027244 C T 0.111657 1.8655e-06
2:66042101 C T 0.411787 -1.7619e-05
2:66046305 C T 0.365335 -1.7772e-05
2:66055427 T G 0.053173 -1.4338e-05
2:66058935 C A 0.238185 -2.1673e-05
2:66060689 G A 0.079376 8.9248e-07
2:66061264 G A 0.074133 9.0844e-06
2:66064858 T G 0.226472 1.2127e-05
2:66066014 T C 0.326866 2.6421e-05
2:66069076 A G 0.657930 2.5909e-06
2:66069228 A G 0.095083 -1.4183e-05
2:66073413 C T 0.035885 3.6844e-06
2:66074017 C T 0.065147 -9.3959e-07
2:66078387 C G 0.091700 -5.6419e-06
2:66080617 T C 0.372192 -2.7762e-05
2:66097560 A G 0.516865 -2.5969e-05
2:66098651 G A 0.047190 -1.6197e-06
2:66099432 A G 0.569259 4.9632e-06
2:66101755 G A 1.131723 -1.4998e-05
2:66103986 G A 1.885565 1.2243e-05
2:66111016 T C 0.087457 4.3310e-06
2:66111594 A C 1.127085 -7.0191e-06
2:66111938 C T 0.053479 -1.2929e-06
2:66125630 C T 0.040672 2.2097e-06
2:66126449 G A 0.457912 -1.6903e-05
2:66127902 G A 0.034117 -2.6264e-06
2:66144844 T C 0.314898 1.1360e-05
2:66147313 A G 0.029313 5.4411e-06
2:66149484 G A 0.155504 1.4846e-05
2:66165446 G A 0.027464 -7.4632e-07
2:66167165 T A 0.053384 -1.3986e-05
2:66170081 T G 0.342026 -2.3633e-05
2:66172270 A G 1.514757 -5.1643e-06
2:66177281 A G 0.051548 -2.9877e-05
2:66179131 G T 0.101757 1.6906e-06
2:66201226 T C 0.048818 -4.2473e-06
2:66201731 C T 0.295751 -3.1731e-05
2:66211350 T C 0.034760 6.7685e-06
2:66218022 C T 0.097881 1.9988e-07
2:66226685 C T 0.083653 1.0400e-05
2:66230169 T C 0.221631 5.2875e-05
2:66233695 T C 0.082554 -9.0470e-06
2:66244820 T C 0.076227 7.7166e-06
2:66247776 T C 0.625622 2.0395e-05
2:66253721 A G 0.082806 -6.3297e-06
2:66255387 A G 0.025397 1.5319e-05
2:66270322 A G 0.048451 2.5416e-06
2:66270594 T C 1.959376 1.6251e-05
2:66272243 C A 0.087885 -1.1516e-05
2:66275234 A C 0.045942 -5.7417e-06
2:66285062 A G 1.814975 2.9178e-05
2:66285871 C T 1.019797 2.5637e-05
2:66286074 G T 0.500794 -4.1546e-05
2:66292252 T C 0.066392 -6.7492e-06
2:66293445 G T 1.244216 1.0784e-05
2:66293566 T G 0.068248 -5.9275e-06
2:66298004 G A 0.052208 1.7570e-05
2:66299662 G A 0.106860 1.8945e-05
2:66302934 A C 1.061918 -1.5849e-05
2:66304003 G C 0.031884 8.1234e-06
2:66306769 T C 0.716540 -1.3905e-05
2:66318383 T G 0.319876 1.7869e-06
2:66320240 A G 0.154906 2.8843e-06
2:66329532 G A 0.952688 1.0321e-05
2:66330982 A G 0.048672 -7.6866e-06
2:66332214 G T 0.055030 1.2782e-05
2:66345333 T C 0.038204 8.8052e-06
2:66349950 C T 0.369357 -1.8192e-07
2:66350062 C T 0.900433 4.3589e-07
2:66358238 C T 0.101536 -5.1502e-05
2:66365204 G A 0.453315 1.5789e-05
2:66375016 T C 0.425671 4.1699e-07
2:66375349 G A 0.099734 1.4355e-05
2:66388290 C T 0.549473 -1.2536e-05
2:66392333 A G 0.023527 1.4629e-05
2:66399176 T C 0.034110 -1.0344e-05
2:66410487 G A 0.565588 4.6159e-06
2:66423091 A G 0.190033 1.3846e-06
2:66424630 G T 0.465908 1.5595e-05
2:66426822 C T 0.142544 -2.9253e-05
2:66455372 A G 1.647411 -5.2733e-06
2:66457766 T C 0.070213 1.2283e-05
2:66460709 T C 0.218428 -2.9066e-06
2:66483217 A G 0.053010 -1.8938e-06
2:66501811 T C 0.090418 3.4573e-06
2:66510581 T C 0.341723 -6.2292e-06
2:66512270 G T 0.411001 2.5872e-06
2:66512626 T C 1.761016 9.4259e-06
2:66522294 T C 0.600609 2.9174e-05
2:66522914 T C 0.052707 1.4589e-06
2:66528386 G A 0.315323 1.1875e-05
2:66536272 A G 0.288332 -3.0329e-05
2:66541711 C T 0.037245 9.4022e-06
2:66550979 A G 0.219737 -5.2028e-06
2:66567896 C T 0.732866 -2.2829e-05
2:66572429 A C 0.527656 -1.4951e-05
2:66588076 A G 0.067058 -1.4427e-05
2:66593496 T G 0.047353 -1.1114e-05
2:66603934 T C 1.925031 -3.8800e-05
2:66605631 G T 0.805398 -3.8329e-05
2:66616661 G A 0.031306 7.5009e-06
2:66617064 C T 0.614824 -3.3237e-05
2:66617394 A G 0.039635 -1.4409e-06
2:66617843 A C 0.136122 5.3017e-05
2:66618215 C T 0.036596 5.7165e-06
2:66639145 C T 0.047380 -3.1321e-06
2:66644707 C T 0.051286 -7.2544e-06
2:66645964 A G 0.124342 -3.8811e-05
2:66651863 T C 0.405718 3.2401e-06
2:66652088 G A 0.454855 9.4703e-07
2:66658268 T C 0.045326 -1.5342e-05
2:66665146 C T 1.359745 -1.9746e-05
2:66668802 A G 0.029007 3.6663e-05
2:66682256 G C 0.029507 2.6102e-05
2:66686596 C T 0.960018 -1.1052e-05
2:66693163 C A 0.047122 1.6096e-05
2:66695463 T C 0.232922 1.1588e-05
2:66696292 G A 0.321790 2.5987e-05
2:66701336 T C 0.087148 2.5880e-05
2:66705963 A C 0.050419 7.0250e-06
2:66709822 C G 0.130560 -1.2594e-06
2:66710082 T C 0.062458 -8.4272e-06
2:66710737 A G 0.065753 -7.1634e-06
2:66715089 A G 0.038187 2.2924e-05
2:66715364 G T 0.323779 2.5648e-05
2:66716855 G A 0.033077 -1.1732e-05
2:66723134 G A 0.052741 3.6867e-06
2:66723641 G C 0.098619 -8.1292e-06
2:66725062 C T 0.572860 -3.0667e-05
2:66725638 C T 0.041315 1.1386e-05
2:66725829 T C 0.077944 -4.1892e-05
2:66726453 T C 0.789762 9.8706e-06
2:66735120 A G 0.291399 2.6878e-05
2:66744897 G T 0.056277 -5.5638e-06
2:66746073 A G 1.855293 -5.7224e-07
2:66749828 A G 0.650457 -1.9527e-05
2:66752797 C G 0.023374 9.4277e-06
2:66753877 A G 0.024027 -2.4964e-06
2:66756976 G A 1.207957 1.8673e-05
2:66772000 C T 0.795140 -1.7824e-05
2:66779306 A G 0.068874 -1.0859e-05
2:66780694 A G 0.049127 5.0079e-06
2:66781426 T A 0.066579 7.9744e-06
2:66781453 G T 0.502181 1.3877e-05
2:66782671 G T 0.576505 -2.9469e-05
2:66783571 G A 0.034648 -1.7964e-05
2:66784649 C A 0.612441 2.4555e-05
2:66788772 A G 0.599613 5.7676e-07
2:66792109 G A 0.368803 1.0263e-05
2:66794095 T C 0.059069 -1.7023e-05
2:66797138 A G 0.082048 -6.8967e-06
2:66798282 T G 1.950142 -5.7578e-06
2:66799394 G A 0.090751 5.7524e-06
2:66803359 T C 0.704933 -8.9718e-06
2:66803797 G A 0.032149 -1.6921e-05
2:66803893 C T 0.396351 -6.9562e-06
2:66806278 T C 1.265071 -5.2213e-06
2:66806603 T C 1.111912 -1.3169e-05
2:66810862 A G 1.924565 -1.6126e-06
2:66811108 C T 0.283280 1.0908e-06
2:66813190 C T 0.050855 1.3182e-05
2:66814124 A G 0.047482 -7.3894e-06
2:66814462 G A 1.113738 -2.0139e-05
2:66815275 A C 0.679108 5.5365e-06
2:66816983 T G 0.324601 1.9501e-05
2:66817402 T C 1.510184 -2.3479e-05
2:66817428 A G 0.094444 8.2544e-06
2:66819030 G A 1.296471 -5.7591e-05
2:66821247 T C 0.410036 -1.9893e-05
2:66823380 T G 0.029232 7.0875e-06
2:66828708 T C 0.441617 6.0324e-05
2:66830010 C T 0.111936 1.3255e-05
2:66835123 T C 0.073535 4.5899e-05
2:66835267 C A 0.031377 1.3364e-05
2:66862263 C T 0.029895 3.3708e-07
2:66863944 T G 0.046034 -1.8825e-05
2:66876044 T C 0.357440 2.9436e-05
2:66877281 T C 0.057535 -8.7547e-06
2:66882774 A G 0.181561 -4.8815e-05
2:66887743 C A 0.289774 8.7765e-06
2:66897911 G T 0.316993 3.6055e-05
2:66900322 T C 0.374110 2.6082e-05
2:66901031 T G 0.164772 1.9987e-05
2:66902745 A G 0.442344 5.1431e-05
2:66903422 G A 0.034522 1.7769e-05
2:66903653 T G 0.775085 -3.9569e-05
2:66905543 A G 0.047978 -2.8936e-06
2:66907708 C T 0.773120 -1.7107e-06
2:66911701 T C 0.313885 -2.9082e-05
2:66919316 C T 0.160570 2.2653e-05
2:66921605 C T 0.063328 -2.5570e-06
2:66927859 G A 0.419912 1.7137e-05
2:66932848 G A 0.065467 8.9471e-08
2:66938007 T C 0.743925 -2.2164e-05
2:66939510 T C 0.038466 9.9482e-06
2:66941192 C T 0.639615 -1.4096e-05
2:66944047 G A 0.085081 2.2599e-05
2:66945568 C T 0.663132 -3.7029e-05
2:66951269 C A 0.161617 2.5241e-05
2:66951487 A G 0.086763 1.5301e-05
2:66953286 A G 1.628365 -1.9235e-05
2:66954221 T C 0.099312 1.0221e-05
2:66957093 G A 0.020273 1.3135e-05
2:66958307 C A 0.023649 4.7964e-06
2:66962767 G T 0.081548 3.2240e-05
2:66963775 A G 0.977364 -2.5423e-05
2:66972826 C G 0.167305 5.2416e-06
2:66973628 C T 0.460509 -3.7846e-05
2:66979307 T C 0.367344 2.6417e-05
2:66980020 C T 0.076306 1.5147e-05
2:66983230 G C 0.079488 9.5746e-06
2:66983557 T C 0.029296 -7.0702e-06
2:66988064 T A 0.196588 4.7139e-05
2:66995595 G A 0.926169 -4.8985e-05
2:66996329 G A 0.752010 -3.4498e-05
2:67000076 C T 0.075870 1.1483e-05
2:67003156 C T 0.075418 1.3581e-05
2:67003923 G A 0.272526 3.3337e-05
2:67008896 G A 0.128925 -1.5129e-05
2:67011870 A G 0.933221 1.7518e-06
2:67014002 C T 0.125596 2.1883e-05
2:67021598 A G 0.080124 1.7272e-05
2:67029344 T C 0.560420 -2.2209e-05
2:67031412 T C 0.039839 -3.7601e-06
2:67041677 A G 0.771437 -2.3369e-05
2:67045142 G A 1.073137 -3.0657e-05
2:67052512 T C 0.096178 3.4977e-05
2:67053344 G A 0.179650 -1.5949e-05
2:67055458 G C 0.399421 2.0004e-05
2:67055848 G C 0.120534 3.4363e-06
2:67059154 T C 0.043681 4.5406e-06
2:67061235 C T 0.554389 -6.0287e-07
2:67063487 T A 0.030643 1.1392e-05
2:67065761 T C 0.050450 6.7267e-07
2:67073844 G A 0.607467 -6.1058e-06
2:67077111 G T 1.702703 2.6759e-05
2:67080118 T C 0.093852 2.1792e-05
2:67087652 T C 0.134701 5.0801e-05
2:67092068 A C 0.178528 -1.6338e-05
2:67092727 C T 0.811888 3.3637e-05
2:67100658 C G 0.110783 -1.9356e-05
2:67113503 C T 1.971401 -4.1764e-06
2:67113853 G T 0.720541 4.1146e-05
2:67113999 A G 0.179534 -1.3905e-05
2:67120725 A G 1.745812 1.8210e-05
2:67122247 A C 0.244539 1.4746e-05
2:67142450 A G 0.099176 2.0907e-05
2:67144548 T C 0.072794 -1.9169e-05
2:67147925 G C 0.171059 3.8997e-06
2:67151535 G T 0.172296 3.1731e-05
2:67163157 A G 0.078679 -1.0553e-05
2:67175630 C G 1.545678 -5.0889e-06
2:67176692 T C 0.038224 1.8122e-05
2:67177439 G A 0.218765 -2.4140e-05
2:67180413 T C 0.193912 1.5959e-05
2:67199427 C T 1.948941 -1.4468e-05
2:67199563 A G 0.052303 2.2384e-05
2:67204629 A G 1.027304 -1.2701e-05
2:67218179 G A 0.460883 -8.5895e-06
2:67223326 G A 0.699697 -2.8489e-05
2:67228272 A G 0.138036 -1.8906e-05
2:67229091 T A 0.233564 5.3021e-06
2:67229597 C A 0.206624 1.2916e-05
2:67231403 A G 0.070645 -4.3686e-06
2:67232314 C T 0.253640 -3.8052e-06
2:67237495 G A 0.115883 -1.0981e-06
2:67238352 C T 0.078274 -2.0536e-05
2:67241174 A G 0.695950 -1.9742e-05
2:67241329 T C 0.047601 1.1015e-05
2:67242537 C A 0.283912 2.6374e-05
2:67251052 A G 0.399547 -1.1607e-05
2:67258857 G A 0.093162 9.4578e-07
2:67263227 A G 0.321678 -2.8341e-05
2:67266462 C T 0.087212 1.0443e-05
2:67268691 C A 0.989059 -5.2495e-06
2:67270649 A G 0.036483 -1.0568e-06
2:67273120 A G 1.412711 4.0185e-06
2:67274661 C T 0.033213 -1.7932e-05
2:67275125 A G 0.025658 1.6015e-06
2:67278482 C T 0.094508 -1.9340e-05
2:67292692 C T 0.062951 1.7459e-06
2:67299931 T C 0.057205 -2.4283e-05
2:67301173 C T 1.294241 2.8900e-05
2:67305081 T G 0.149796 1.8081e-05
2:67305340 A G 1.511670 1.3073e-05
2:67306352 A T 0.124576 8.7754e-06
2:67307672 C A 0.427766 6.2528e-06
2:67313607 C T 1.342342 -1.9247e-06
2:67332813 A G 0.057069 -2.3196e-05
2:67337825 C T 0.066164 3.9482e-05
2:67358513 A C 1.974641 1.9517e-05
2:67365757 T C 0.072134 -1.1913e-05
2:67365786 T C 0.817392 4.1318e-05
2:67374882 T G 0.228988 5.2743e-06
2:67382758 C T 0.868570 4.4896e-05
2:67402034 C A 0.135432 1.5927e-06
2:67402182 A G 0.208045 -2.3006e-05
2:67409768 T C 1.229083 1.2814e-05
2:67409996 G C 0.183165 -6.1535e-06
2:67410112 A C 0.126960 9.4609e-06
2:67412281 G A 0.118423 3.0377e-06
2:67414485 G A 0.906875 2.9846e-05
2:67423662 C T 0.058633 -1.3624e-05
2:67423888 G A 0.039652 5.9471e-06
2:67424352 A C 0.088106 -4.9814e-06
2:67429831 G A 1.106081 2.0245e-05
2:67445315 C T 0.627583 1.5020e-05
2:67446093 C T 0.263962 4.8120e-05
2:67446290 T C 0.224630 -7.4270e-06
2:67446590 C A 0.840195 -2.2296e-05
2:67446845 T C 0.303526 -3.8822e-06
2:67452013 G A 0.986727 -1.3382e-06
2:67452797 A C 0.130574 -6.6397e-06
2:67453451 G A 0.084639 1.6280e-05
2:67453754 C T 1.899100 -1.0533e-05
2:67457481 C T 0.251135 1.4684e-05
2:67460360 G A 0.025050 -6.6228e-06
2:67460472 A C 0.051847 -1.5606e-05
2:67461530 C T 0.081922 2.2958e-05
2:67466031 A G 1.246300 -5.2805e-05
2:67480869 C T 0.206090 8.3790e-06
2:67485028 T C 0.368480 -1.9073e-05
2:67485485 A G 0.061251 1.2601e-06
2:67490638 T C 0.209817 -2.6612e-05
2:67492532 C T 1.480398 -1.0893e-05
2:67492984 T C 0.643552 -1.1973e-05
2:67496547 T C 0.118797 -5.0920e-07
2:67504661 A G 0.021817 2.0880e-06
2:67512462 T C 0.197441 1.2814e-05
2:67515903 T C 0.297454 2.2509e-05
2:67518237 A G 0.132885 -4.8725e-06
2:67521205 A G 1.335743 2.2577e-05
2:67530379 C T 0.071879 7.7954e-06
2:67541369 G A 0.207022 8.1212e-06
2:67544915 G T 0.126252 -1.6924e-06
2:67553875 A G 0.022327 4.2779e-06
2:67557025 C T 0.445268 3.7385e-05
2:67577965 A G 0.076438 1.7065e-05
2:67579080 T C 0.175550 -1.2811e-05
2:67579783 A G 0.129996 3.4730e-06
2:67612820 A G 0.031969 -2.7983e-06
2:67619656 T C 1.427395 3.3655e-05
2:67624779 T C 0.069894 7.2016e-06
2:67624960 T C 0.085421 -1.1364e-05
2:67630476 C T 0.206400 2.8027e-06
2:67631129 A G 0.205557 2.6387e-06
2:67631831 A G 0.909463 -9.3061e-07
2:67632125 T C 1.418892 2.6849e-05
2:67633067 T C 0.154049 -4.8623e-05
2:67649889 C T 0.099319 -6.9571e-06
2:67661910 T G 0.054754 2.3100e-05
2:67665951 T C 1.422241 2.4589e-05
2:67668124 T C 0.062883 -3.4433e-06
2:67669753 T C 0.037986 -1.6377e-05
2:67674042 A G 0.713150 5.6325e-06
2:67674506 A C 0.154335 2.3159e-05
2:67682091 A G 1.154981 3.4861e-05
2:67682542 A G 0.142034 3.8645e-06
2:67687629 A G 0.453526 3.1098e-05
2:67689387 A C 0.109818 1.5308e-05
2:67694307 T C 0.044021 -1.0388e-05
2:67695596 T C 0.163021 -6.5444e-08
2:67703701 A G 0.749770 -1.8859e-05
2:67704491 G T 0.203224 2.3305e-05
2:67709601 T C 0.074262 -1.6509e-05
2:67711185 T C 1.042692 -4.9934e-06
2:67712947 T C 0.021562 -2.3793e-05
2:67714517 C T 0.173296 -5.2072e-06
2:67716851 G A 0.020532 -1.0996e-05
2:67723565 G A 0.875590 3.3427e-05
2:67726417 T C 0.035634 8.9677e-06
2:67728288 T G 0.023214 -1.0779e-06
2:67729163 T C 1.491801 -2.1341e-05
2:67741792 T C 0.708979 -2.5625e-05
2:67748425 A C 0.124002 -4.3158e-06
2:67749987 T C 0.319158 2.8039e-05
2:67751373 T G 0.116767 -1.3115e-06
2:67753577 A C 0.181085 -1.7356e-05
2:67757780 A C 0.532252 -1.2118e-05
2:67767448 C T 0.040509 1.4624e-06
2:67770114 C A 1.503225 -2.4664e-05
2:67790203 G A 0.091850 -9.9724e-06
2:67793236 C T 0.114254 1.8289e-05
2:67794452 C T 0.039455 -9.6273e-06
2:67797924 T C 0.609207 -1.5589e-05
2:67799964 G A 1.616442 -1.4395e-05
2:67801540 A G 0.226194 1.0742e-05
2:67808113 A G 0.022364 1.8584e-05
2:67813262 T G 0.068840 -1.2241e-07
2:67828078 A G 0.401512 8.1754e-06
2:67833614 G T 0.021776 -1.4110e-05
2:67833878 C T 0.703977 -1.0674e-05
2:67834046 A G 0.026998 -1.2719e-05
2:67841757 A C 0.148443 -1.1215e-05
2:67843004 T C 0.102151 -5.6465e-06
2:67853957 C G 0.561348 -1.7653e-05
2:67864675 T C 1.391663 -2.9482e-05
2:67870799 T C 0.595931 -3.1697e-05
2:67870992 C T 0.747186 1.0595e-05
2:67871388 C G 0.505679 7.0383e-06
2:67872768 A G 0.024166 2.1545e-06
2:67874342 T C 0.109090 -8.4015e-06
2:67876158 C T 0.053469 -3.5904e-05
2:67880309 G C 0.299541 -1.8397e-05
2:67880913 A C 0.063223 -2.9153e-06
2:67884356 T C 0.092033 -2.8610e-05
2:67890461 C T 0.059391 1.1496e-06
2:67907131 A C 1.441780 -6.2069e-06
2:67908711 C T 1.564602 2.6022e-06
2:67910238 A G 0.120316 1.3347e-05
2:67913611 T C 0.020379 -7.2889e-07
2:67915740 A C 0.066980 2.0786e-06
2:67916491 A C 0.041927 -7.1110e-06
2:67919554 C T 0.922069 -6.0043e-06
2:67921057 C T 0.054693 -1.6442e-06
2:67921216 G A 1.367548 6.3327e-06
2:67929696 C T 0.050372 3.5433e-06
2:67942202 C T 0.172449 2.1499e-05
2:67942326 A C 0.062479 -1.9218e-05
2:67942480 A C 1.261834 1.1794e-06
2:67942920 C T 0.037238 -2.4021e-05
2:67952404 G C 0.130829 6.9691e-06
2:67956306 G A 0.072161 3.4499e-05
2:67957807 A G 0.049702 3.1971e-07
2:67958069 G A 0.260154 -2.5589e-05
2:67958996 G C 0.040951 1.3802e-05
2:67960057 A G 0.021650 -4.6131e-06
2:67962914 G C 0.389538 -5.2206e-06
2:67966042 G A 1.518041 -1.1335e-05
2:67972623 C T 0.112711 -1.7248e-05
2:67973887 G T 0.152713 1.1183e-05
2:67974823 C T 0.081215 -1.6336e-05
2:67975574 A G 0.149232 1.2372e-05
2:67976788 T C 0.124440 2.3329e-05
2:67977529 T G 0.894901 3.8370e-06
2:67983095 G A 0.058382 1.3647e-05
2:67984338 G A 0.098187 -2.0565e-05
2:67987351 T C 0.083748 -8.7333e-06
2:67992075 A G 0.142776 1.1627e-05
2:67992654 A C 0.154512 1.2327e-05
2:67994306 C T 1.083812 3.6365e-06
2:67994932 A G 0.128625 -6.8329e-06
2:67999661 T G 0.041954 -5.4245e-06
2:68000843 T C 0.265319 -1.1904e-06
2:68002521 G A 0.347397 2.4472e-05
2:68002744 T C 0.029051 -9.0218e-08
2:68003733 T C 1.503742 1.5729e-05
2:68003954 G C 0.046754 -1.0115e-05
2:68004369 A G 0.072593 -1.4368e-05
2:68004958 T C 0.028929 1.3600e-05
2:68009259 A C 1.426005 2.6871e-05
2:68010206 T C 0.029160 -3.5925e-05
2:68010318 G A 1.590488 3.0098e-06
2:68010701 G A 1.193752 2.6491e-05
2:68011603 C T 0.095219 -1.4392e-05
2:68011742 G T 0.435731 -6.1854e-06
2:68011837 C T 0.094352 2.9043e-05
2:68012881 G T 0.772168 5.8908e-06
2:68012962 G A 1.905298 -1.5998e-05
2:68020044 A G 0.104388 -3.7072e-06
2:68020254 C T 0.113367 1.3859e-05
2:68021800 A C 0.183584 2.1146e-05
2:68021977 T C 0.034403 -5.2925e-06
2:68028130 C T 0.921971 -2.1658e-07
2:68029129 C T 0.056304 -9.5842e-07
2:68030319 A C 0.466252 -9.7461e-06
2:68031191 A G 0.022422 4.3852e-06
2:68031592 G A 0.282365 -7.8480e-06
2:68032115 C G 0.188731 -5.3776e-06
2:68032136 A G 0.050260 -1.1216e-05
2:68032239 C T 0.131311 -4.3129e-05
2:68041912 T C 0.761727 3.8325e-05
2:68048610 C T 0.762193 3.9139e-05
2:68050777 A G 0.026454 -2.4346e-07
2:68051882 T G 0.047672 -3.4608e-06
2:68058434 C T 0.092377 -2.3693e-05
2:68063300 A G 0.098333 2.5157e-05
2:68070225 G A 1.151799 -2.2311e-05
2:68070309 G A 0.025165 5.7007e-06
2:68076427 T G 0.225541 1.3058e-05
2:68077707 A G 0.669058 1.2179e-05
2:68082046 T C 1.016850 -3.0341e-05
2:68082919 T G 1.746890 -2.5681e-05
2:68091229 T C 1.806486 -1.8717e-05
2:68101715 C T 0.978816 -1.2408e-05
2:68103326 T C 0.061676 7.1686e-06
2:68106168 G A 0.201657 1.0370e-05
2:68108933 T C 0.038374 8.1701e-06
2:68113674 A G 0.735021 -4.6316e-06
2:68121902 T C 1.708186 -3.1806e-05
2:68124985 A G 0.958760 -2.7029e-05
2:68125654 T C 0.098190 -1.8524e-05
2:68146374 G A 0.208260 3.5918e-07
2:68149296 C T 1.041168 2.3062e-05
2:68151789 C G 0.022694 7.3988e-06
2:68153556 C T 1.149915 -2.9122e-06
2:68159535 G T 0.099475 1.1956e-05
2:68159682 T G 0.052333 8.2765e-06
2:68160110 C T 0.434154 -2.7915e-05
2:68160635 T C 0.545213 2.1477e-05
2:68161536 T C 0.211884 -2.5236e-05
2:68164262 G A 1.664329 2.4462e-05
2:68164280 T G 0.046819 1.0695e-05
2:68171909 C T 0.093162 1.2433e-05
2:68172141 C T 0.415353 1.0788e-05
2:68173663 G A 0.109899 8.8828e-06
2:68180063 T C 0.488330 1.6969e-06
2:68184081 G A 0.191444 2.5942e-05
2:68186265 C T 0.328365 -9.0371e-06
2:68188694 G A 0.054067 -3.3313e-05
2:68195277 G T 1.517055 -2.0189e-05
2:68198869 T C 0.046350 -1.6321e-05
2:68200419 G A 0.613964 1.7135e-05
2:68204454 T C 0.332044 -4.1629e-06
2:68219893 T C 0.597451 2.0683e-05
2:68223525 A G 1.286673 -1.0478e-05
2:68225099 T G 0.120248 2.0292e-05
2:68225372 T C 0.044014 -7.8985e-06
2:68227555 A C 0.743946 7.6453e-06
2:68235796 T C 0.028273 -1.2180e-05
2:68249482 T C 0.433899 -5.4574e-06
2:68250476 T C 0.093121 -1.8422e-05
2:68258988 C T 0.164194 2.6994e-05
2:68262703 T C 0.270782 3.2916e-05
2:68263508 T C 0.038411 -8.1355e-06
2:68266202 G A 0.042151 -2.4791e-06
2:68267007 A G 0.045602 -2.7199e-06
2:68267191 A G 1.389745 6.6644e-07
2:68285610 A G 0.036630 1.3569e-05
2:68286636 G C 0.202776 -2.0355e-06
2:68298424 G C 0.309323 1.2763e-05
2:68301690 C A 0.106448 1.2109e-05
2:68309692 T C 0.063515 1.3804e-05
2:68311729 A G 0.270656 -1.0653e-05
2:68319987 A G 0.023224 8.9279e-06
2:68324127 G T 0.528489 -3.3562e-06
2:68329807 T C 0.044133 2.4293e-05
2:68337745 G A 0.863674 8.2620e-06
2:68339733 G A 0.093679 1.2422e-05
2:68344020 T C 0.839749 1.1171e-05
2:68348687 C T 0.488656 1.4066e-05
2:68350615 A G 0.797632 -1.2364e-05
2:68353300 G A 1.435585 7.0891e-06
2:68359897 T C 0.162410 -8.8489e-06
2:68361859 T C 0.031153 -3.5350e-06
2:68364478 C T 0.542068 1.3704e-05
2:68365561 C T 0.458911 1.0996e-05
2:68385097 G A 1.289199 -6.2988e-06
2:68386278 C T 0.050321 -4.3053e-06
2:68388823 G A 0.584511 -9.9174e-06
2:68398233 T C 0.034287 5.6149e-06
2:68399586 C T 0.524854 -8.3190e-06
2:68409037 A G 1.423723 -1.9867e-07
2:68410388 C T 0.069594 5.3761e-05
2:68435371 C G 1.961579 -8.0276e-06
2:68445889 G C 0.161937 -7.1904e-06
2:68457573 T C 1.313858 -3.7446e-06
2:68494223 T C 0.535506 1.2393e-05
2:68500221 G A 1.964696 -8.2187e-06
2:68503044 A G 0.721160 2.6184e-06
2:68510034 G A 0.899525 -2.6038e-06
2:68513189 G T 0.099509 -1.0793e-05
2:68514129 C T 0.070808 -8.1742e-06
2:68514628 C T 0.342655 6.9927e-07
2:68518280 T C 1.236600 -4.0131e-06
2:68519544 G A 0.460061 3.1685e-06
2:68520015 A G 0.032309 -2.2875e-05
2:68521742 A G 0.058344 1.5907e-05
2:68530681 T C 0.149881 8.2364e-06
2:68531637 T G 0.553940 -3.0953e-05
2:68536253 T C 0.318159 1.4127e-05
2:68537514 T C 0.058827 8.6944e-06
2:68542557 A G 1.358797 -8.1078e-06
2:68546449 A G 0.643423 5.5248e-07
2:68552957 T C 0.033590 -1.7202e-05
2:68554191 C T 0.183070 6.3708e-07
2:68562519 T C 1.351671 -1.9223e-05
2:68567552 G C 0.150629 3.4455e-06
2:68589481 T C 1.419565 -1.0653e-05
2:68592496 T C 0.054611 -4.8506e-06
2:68593134 T G 0.027556 1.8418e-06
2:68593145 A G 0.745377 2.6569e-06
2:68598955 C T 0.562157 -1.1460e-05
2:68607947 T G 0.503096 -1.0643e-05
2:68611112 G A 0.124889 2.0405e-05
2:68619863 G A 0.061520 1.1792e-05
2:68620463 A G 0.503269 -1.2463e-05
2:68620930 A C 0.612679 -9.7951e-06
2:68631260 G T 0.902986 -4.6642e-06
2:68646004 A G 0.028980 -1.3745e-05
2:68647095 T C 1.088052 -4.0849e-05
2:68656414 G A 1.533388 -6.5317e-06
2:68661249 A G 0.054414 -1.1353e-05
2:68663366 G A 0.029786 -6.0941e-06
2:68663534 C T 1.763440 2.7790e-06
2:68667646 G A 0.048420 8.0705e-06
2:68667722 T C 0.028572 6.2790e-06
2:68680413 T C 0.036463 -7.5981e-06
2:68697978 A C 0.101128 5.9836e-05
2:68702438 A G 0.026468 -1.3532e-05
2:68704898 C A 0.046323 -1.7866e-07
2:68707279 G A 0.256517 -1.3162e-05
2:68716701 A G 0.095895 -1.2821e-05
2:68722521 T C 0.162291 -1.6408e-05
2:68728773 A G 0.061438 -1.7689e-05
2:68729992 G A 0.095593 -2.5730e-05
2:68740519 T C 0.634108 1.9353e-05
2:68750678 A G 0.069435 1.8098e-05
2:68753240 A T 0.255435 -3.1427e-05
2:68758591 T C 0.064872 -1.9802e-05
2:68765205 T C 0.163620 -1.9992e-05
2:68794483 A C 0.065770 -2.0332e-05
2:68797174 C T 0.092390 -3.0141e-05
2:68800468 G A 0.145441 3.4588e-05
2:68801666 G A 0.456508 -1.0134e-05
2:68812523 G A 0.073021 1.7027e-06
2:68813782 A G 0.031411 1.3044e-05
2:68817052 G A 0.077771 -1.3096e-05
2:68819891 A G 0.161930 -1.6786e-05
2:68819969 G A 0.046972 -1.7432e-05
2:68851755 C T 0.093957 -1.0381e-05
2:68854480 A T 0.023986 7.9980e-06
2:68855856 G A 0.279343 -3.2819e-05
2:68861119 G T 1.353633 -1.4093e-05
2:68861408 A G 0.058015 2.8082e-05
2:68868022 C T 0.156694 -1.3484e-05
2:68869456 T C 0.704032 -3.4975e-05
2:68873071 G A 0.091499 -2.8587e-05
2:68875544 C T 0.042933 1.9211e-05
2:68878041 A G 0.047026 -2.5419e-05
2:68878102 A G 0.031374 -1.8254e-05
2:68878181 A G 0.081742 4.4972e-05
2:68879534 T C 0.133440 3.1226e-05
2:68880811 A G 1.214175 -1.9723e-05
2:68882138 T G 0.040407 1.3935e-06
2:68882661 G A 0.086828 -1.6805e-05
2:68882783 C A 0.058926 -9.6507e-06
2:68884126 G A 0.025747 6.9883e-06
2:68886050 C A 0.568814 -2.5278e-05
2:68894521 G A 0.076108 -1.3765e-05
2:68898972 C T 0.670822 -2.9471e-05
2:68909037 T G 0.078101 -1.0507e-05
2:68925402 G T 0.088440 -9.9668e-06
2:68925436 T C 0.122315 4.5534e-05
2:68926383 C T 0.025852 -1.2092e-05
2:68942705 A G 0.023292 -6.6460e-06
2:68947907 T G 1.979972 -1.3653e-05
2:68952033 C T 0.153611 -1.7007e-05
2:68953566 C T 0.024197 2.2798e-06
2:68954782 A G 0.907878 -3.3880e-05
2:68957910 A C 0.261219 -2.0801e-06
2:68958510 C A 0.063743 6.9482e-06
2:68958952 T C 0.233544 -2.3349e-05
2:68959471 G A 0.668497 -1.0279e-06
2:68961308 A G 0.021218 1.1402e-05
2:68962432 A G 0.041410 3.5285e-06
2:68965169 C A 0.148933 -3.2834e-06
2:68975878 A G 0.045670 1.2017e-05
2:68978247 G A 0.311427 -5.7638e-05
2:68984520 T G 0.225140 -2.9266e-06
2:68989691 T C 1.656482 -2.3751e-05
2:68995663 G A 1.292925 -1.6738e-05
2:68996225 G A 0.159220 1.3332e-06
2:68996749 G A 0.130492 1.0888e-06
2:69004492 T C 0.066290 2.5039e-07
2:69006123 C T 0.717669 9.8034e-08
2:69008205 C T 1.707037 -2.4737e-05
2:69009947 A G 0.070152 2.6567e-06
2:69012158 A G 0.108839 3.2292e-06
2:69014596 T C 0.816127 -2.8224e-05
2:69016977 T C 0.116073 4.6289e-06
2:69027820 A G 0.027059 -1.3033e-06
2:69029770 C T 1.305909 -6.3425e-06
2:69030378 G A 0.154148 1.9913e-06
2:69031060 A G 0.093781 8.3795e-06
2:69031110 A G 1.151710 -8.6673e-06
2:69035423 G T 0.772127 -1.2716e-05
2:69036013 A G 0.343831 -5.6813e-06
2:69041267 C T 0.066756 -4.0009e-06
2:69042093 C T 1.028800 8.3342e-07
2:69047461 G A 0.077312 1.1940e-06
2:69049939 T G 0.375806 -5.9306e-06
2:69050788 A G 0.651817 6.6376e-06
2:69052293 A G 0.085614 1.9125e-05
2:69059103 T C 0.212271 1.1754e-06
2:69059451 T C 0.159414 1.3440e-05
2:69063909 A G 0.307820 -8.4027e-06
2:69064431 T C 0.204071 -3.0023e-06
2:69065316 A G 0.424957 -4.6020e-06
2:69071296 C T 0.571656 9.0524e-06
2:69071493 G A 0.054428 1.4579e-05
2:69072557 A G 0.965162 1.1848e-05
2:69073050 A G 0.140583 -1.3471e-05
2:69079067 G A 1.213828 4.0641e-06
2:69084549 G A 0.021293 -1.6598e-05
2:69090906 A G 0.134902 -1.1897e-05
2:69091224 T C 0.091333 -4.2430e-05
2:69091772 C T 0.125110 1.7023e-05
2:69093413 A G 0.024567 9.5862e-06
2:69098078 G A 0.035260 1.0851e-05
2:69104565 T C 0.041855 -4.2723e-05
2:69108823 C T 0.036327 -6.7874e-06
2:69109669 T C 1.348370 -1.4087e-05
2:69111794 C T 0.577157 2.2389e-05
2:69114291 A C 0.027124 1.6066e-05
2:69117176 G A 0.038204 6.2292e-06
2:69126125 G A 1.344361 -1.9305e-06
2:69135190 C G 0.314691 -2.9439e-05
2:69136562 T C 0.188677 -1.3866e-05
2:69139564 T C 0.721187 -7.4809e-06
2:69139626 A C 0.422261 -1.2317e-05
2:69139834 A G 0.277779 -2.4037e-06
2:69141606 T C 0.021334 8.6438e-06
2:69142254 T G 0.350542 -2.0392e-05
2:69147960 C T 0.753914 -1.4802e-05
2:69148244 A G 0.109705 -3.9127e-06
2:69148885 T G 0.034593 -3.2862e-06
2:69152944 G A 0.245862 -1.6095e-05
2:69155326 C T 1.669850 1.0965e-05
2:69171609 C T 0.030789 -2.1775e-06
2:69171641 A G 0.044408 -3.2757e-06
2:69173570 T C 0.164742 -2.3951e-05
2:69178524 C T 0.107380 1.1273e-05
2:69186718 T G 0.041570 -6.3747e-06
2:69189827 G C 0.272904 -1.9778e-06
2:69197003 A G 0.088273 -1.7980e-05
2:69198122 G A 0.112640 -2.4114e-05
2:69198388 C T 0.556106 -5.4829e-07
2:69198657 C T 0.057437 1.2240e-05
2:69200839 T C 0.141164 -9.8303e-06
2:69201894 T C 1.176080 -3.1514e-06
2:69206848 G C 0.302282 -4.6384e-06
2:69220371 A C 0.063750 3.4694e-07
2:69221004 G A 0.253110 -7.3082e-06
2:69223296 T C 0.048475 4.8472e-06
2:69226382 A C 0.106204 -1.4340e-05
2:69230627 A G 0.127045 -4.5272e-06
2:69231050 C A 0.128921 -3.1425e-06
2:69239595 C A 0.097283 4.1593e-06
2:69245234 G A 0.200069 -1.2421e-05
2:69247789 C T 0.305239 -6.1411e-06
2:69256659 C A 0.071933 5.3428e-07
2:69259558 G A 0.188316 -1.0592e-05
2:69266804 T C 0.225714 -1.8518e-05
2:69267134 A G 0.095090 -6.3847e-06
2:69269675 T C 0.156259 1.3411e-05
2:69279299 C T 0.044901 -5.4839e-06
2:69288672 A G 0.074147 -8.5918e-06
2:69296510 T C 0.228458 -8.0989e-06
2:69297017 T C 0.184695 -1.6757e-05
2:69300191 C T 0.037990 -8.6861e-06
2:69306298 T G 1.274702 -2.5278e-05
2:69307915 G A 0.032489 -2.3121e-05
2:69308277 A C 0.075282 1.4202e-05
2:69310306 C T 0.049427 -3.4966e-06
2:69313773 T G 1.957414 5.1397e-06
2:69313884 C A 0.121132 1.1941e-06
2:69315031 C T 0.129387 2.3854e-05
2:69318647 C T 0.062995 2.4710e-07
2:69319558 A G 0.076214 8.7988e-06
2:69320810 C T 0.198257 -2.3432e-06
2:69326307 A G 0.050358 -2.7671e-05
2:69329207 C A 1.635155 -1.2246e-05
2:69330445 G A 0.251131 2.3889e-05
2:69333243 T C 0.039513 1.7570e-05
2:69337463 G T 0.033495 -2.0663e-06
2:69341019 A G 0.024115 -5.6748e-06
2:69342533 C T 0.722530 -2.8445e-06
2:69342743 G T 0.640333 -3.0703e-05
2:69342875 A C 0.673144 -1.6869e-05
2:69344397 T C 0.447733 1.3045e-05
2:69344536 G A 0.309744 -6.7816e-06
2:69345168 G A 0.995298 1.3706e-05
2:69345243 T C 0.610591 2.0140e-05
2:69347843 G A 0.471348 -6.1999e-06
2:69351963 A G 0.158503 4.5081e-05
2:69354700 C T 1.040516 -1.7013e-06
2:69357894 T C 0.536444 -1.6502e-05
2:69358771 T C 0.288257 -5.1610e-05
2:69365798 G A 1.885219 -6.9762e-07
2:69384107 C A 0.920155 4.5948e-05
2:69390292 A G 0.226911 -2.5327e-06
2:69396953 G A 0.235886 -8.1374e-06
2:69407720 G T 0.923657 1.5720e-05
2:69410325 G T 0.190135 -3.1565e-05
2:69426595 G A 1.112381 -2.8072e-05
2:69443457 G A 1.957444 6.0753e-06
2:69444581 C T 0.841969 -3.2410e-06
2:69445443 G A 1.942115 7.8325e-06
2:69448077 A G 0.030697 2.3921e-06
2:69453881 A G 0.037024 -1.4791e-05
2:69467250 G T 0.026223 -4.4260e-06
2:69468691 G A 0.021769 -1.0002e-05
2:69480250 G A 0.046836 -5.4808e-06
2:69489703 T C 0.045354 2.2986e-05
2:69489897 A G 0.064770 1.6105e-05
2:69502855 T C 0.055319 -9.2352e-06
2:69503629 T G 0.123040 -8.1991e-06
2:69506559 T C 0.033033 -1.8134e-05
2:69517156 C T 0.051779 -1.2806e-05
2:69519638 T C 0.764120 -4.9383e-06
2:69520258 A G 0.836652 -9.6049e-07
2:69527410 C T 0.197591 5.9593e-06
2:69529531 T C 0.338133 -4.5476e-05
2:69533321 C T 0.035406 5.6920e-05
2:69566297 C T 0.027970 -2.3105e-05
2:69568774 C T 0.066688 1.9110e-06
2:69597209 G A 0.047951 -4.2729e-07
2:69609963 T A 1.950750 9.5146e-06
2:69615295 T C 1.156946 -5.7120e-06
2:69617677 T C 0.196928 7.6201e-06
2:69618001 T C 0.107451 -3.9165e-06
2:69648520 T C 1.183611 -8.5743e-06
2:69659126 T A 0.820806 2.5467e-05
2:69666686 T C 0.097286 -9.1938e-06
2:69667987 C T 0.848113 2.1450e-05
2:69678080 A G 0.059861 6.9637e-06
2:69679500 G A 1.183886 -9.7112e-06
2:69693006 T C 0.844937 1.8349e-05
2:69695184 T C 0.042926 -1.4854e-05
2:69707382 A G 0.102137 3.0486e-06
2:69723710 T C 0.352419 -4.6179e-05
2:69734636 A G 0.020681 8.0751e-06
2:69736561 G A 0.086933 5.5360e-06
2:69739937 T C 0.047856 -1.9326e-05
2:69740279 G T 0.823396 5.0759e-05
2:69748975 A C 0.069448 3.4050e-05
2:69761720 T C 0.047523 -8.2886e-06
2:69762558 C A 0.070478 -2.9206e-05
2:69767803 G A 0.816308 8.5874e-06
2:69773085 A G 0.193630 -2.9891e-05
2:69775473 C T 0.791774 1.3952e-05
2:69778066 A G 0.031863 7.3191e-06
2:69778558 T C 0.590838 4.1684e-05
2:69779120 T C 0.050025 2.7957e-05
2:69787268 G C 0.281954 -1.3908e-05
2:69789533 C T 0.034597 -1.2649e-05
2:69790480 G A 0.026702 -1.2367e-05
2:69812148 T G 0.089844 7.0390e-06
2:69812179 A C 0.047356 -6.9528e-06
2:69813458 C T 0.253878 -2.3587e-05
2:69813713 T G 0.855378 1.1753e-05
2:69819772 T C 0.091081 -2.1396e-05
2:69833382 T G 0.543526 4.9368e-05
2:69863423 G A 0.726984 1.2925e-05
2:69874221 A G 0.083999 -6.6417e-06
2:69877490 C T 0.744803 1.3803e-05
2:69880229 G A 0.184043 -4.0562e-05
2:69884081 A G 0.739155 1.4040e-05
2:69886343 T G 0.048036 1.8908e-05
2:69887601 G A 0.035375 -1.3826e-05
2:69901259 G T 0.020705 -9.1812e-06
2:69909977 C A 0.543672 4.4867e-05
2:69918574 A G 0.056916 -1.5640e-05
2:69924117 G T 0.049648 -9.6013e-06
2:69927753 C T 0.293779 -1.8595e-05
2:69931182 C G 0.088997 -8.1658e-06
2:69942273 C T 0.035096 -1.1825e-05
2:69945018 T C 0.023925 -1.5750e-05
2:69947249 G A 0.025335 -1.5069e-05
2:69949316 C T 0.249265 -1.8695e-05
2:69962901 G A 0.084373 -3.0416e-05
2:69976661 C T 0.066854 2.0667e-05
2:69980296 G C 0.081113 2.5271e-05
2:69980606 C T 0.050763 -1.5202e-06
2:69981115 A G 0.020610 -2.1478e-05
2:69981295 A G 0.981661 1.4059e-05
2:69983406 A G 0.036698 -3.6205e-06
2:70007115 T C 0.453315 8.4937e-05
2:70018637 A G 0.035950 -3.0882e-06
2:70033584 T C 0.391296 -1.8722e-05
2:70034282 G A 0.073715 3.7115e-06
2:70034793 G A 0.912519 2.6861e-05
2:70040034 A T 0.072831 3.9374e-06
2:70046065 G A 0.072702 8.5156e-07
2:70046070 A G 0.032496 9.8659e-06
2:70047497 A G 0.105289 1.7407e-06
2:70057600 G A 0.086474 -2.5019e-06
2:70060406 A G 0.223994 1.1287e-05
2:70064840 G T 0.038897 -1.2999e-05
2:70065243 G A 0.028647 -5.9117e-06
2:70072230 T C 0.054509 -3.2415e-05
2:70092346 T G 0.030197 -7.4194e-06
2:70096862 C T 0.084302 4.8494e-05
2:70117807 C A 0.065453 2.2723e-05
2:70140759 A C 0.107186 -1.0898e-05
2:70141221 C A 0.050501 -2.6232e-05
2:70145450 C A 0.483686 6.0130e-05
2:70145833 A G 0.871494 2.1646e-05
2:70148093 T C 0.482357 5.9867e-05
2:70154528 G A 0.029252 -6.2462e-06
2:70156321 A G 0.483108 7.0432e-05
2:70172116 G A 0.892623 2.1104e-05
2:70174054 G A 0.868576 2.8904e-05
2:70174766 C T 0.300473 7.1928e-05
2:70176685 C T 0.143439 -1.8414e-05
2:70176772 G T 0.190543 4.9013e-05
2:70181154 T C 0.188524 2.1490e-05
2:70187538 T C 0.175784 1.9929e-05
2:70188676 C T 1.052660 3.5797e-05
2:70202613 T C 0.681117 4.4585e-06
2:70205690 A G 0.108407 9.2729e-06
2:70221227 T C 0.049233 6.6114e-06
2:70250305 T C 0.021001 3.3288e-05
2:70251490 C T 0.786121 1.4644e-05
2:70272133 C T 0.021691 -1.4670e-05
2:70274880 A G 0.107543 7.7332e-06
2:70290192 T C 0.075204 2.5289e-06
2:70301815 G C 0.093682 -4.5155e-06
2:70303441 G A 0.103705 5.0779e-06
2:70306360 C A 0.049644 1.7991e-05
2:70311653 G A 0.108971 -9.3949e-06
2:70312980 T C 0.108380 2.1890e-07
2:70313548 A G 0.021011 3.2643e-05
2:70315987 T C 0.041808 3.7845e-06
2:70341575 G A 0.500260 2.7116e-07
2:70346527 T C 0.112130 2.4263e-06
2:70354790 A G 0.026094 -7.1829e-07
2:70368099 G A 0.620124 3.2061e-06
2:70372329 T C 0.094974 1.7482e-06
2:70396304 C T 0.042780 2.0196e-05
2:70398587 G A 0.225605 5.6252e-06
2:70414741 C T 0.128802 7.8701e-06
2:70427457 G A 0.820180 -1.2478e-05
2:70475933 G T 1.378444 -1.1624e-05
2:70485320 T C 0.130543 7.5599e-06
2:70488470 T C 0.299507 -1.5123e-05
2:70501283 T C 0.045241 -6.7508e-06
2:70522043 C G 0.105061 -1.9788e-05
2:70524142 G A 0.790340 5.7958e-06
2:70540095 C T 0.134177 -1.0993e-05
2:70541938 C T 0.606151 -2.8867e-06
2:70546369 G A 1.959627 -3.8926e-06
2:70548654 C T 0.080161 7.3920e-06
2:70552016 C T 0.063546 -6.6026e-07
2:70564002 A C 0.529604 -3.3677e-06
2:70569151 A G 0.386658 -7.8314e-06
2:70571103 G A 0.389681 1.5958e-05
2:70572693 A G 0.862681 7.2146e-07
2:70579640 C G 0.535370 -2.9969e-05
2:70579922 T C 0.943393 -1.8161e-05
2:70580161 G A 1.060921 -6.3471e-06
2:70595465 C G 1.466687 2.9823e-06
2:70596235 C A 0.494276 2.4851e-05
2:70605754 A G 1.343416 -9.5378e-06
2:70607901 A G 0.549333 -1.3924e-05
2:70613948 A G 0.023999 1.3794e-06
2:70616885 A G 0.031367 -1.9979e-05
2:70618903 G T 0.550877 -1.9747e-05
2:70628655 A G 1.023163 -5.8539e-05
2:70628925 C T 0.533116 -1.6640e-05
2:70641243 C T 0.241030 -2.9268e-05
2:70667237 A G 0.134123 2.3010e-05
2:70668585 A G 1.910636 -1.2809e-06
2:70672131 A G 0.783292 -1.5415e-06
2:70673055 T C 0.230899 -1.6250e-06
2:70681296 A G 0.053534 -1.4566e-05
2:70681649 G A 0.570558 -1.7305e-05
2:70699465 T C 0.050025 1.7082e-05
2:70701923 A G 0.671904 -2.3660e-05
2:70703847 A C 1.033033 -3.5811e-05
2:70712860 T C 0.100635 -5.0289e-06
2:70724011 G C 0.260188 -6.4910e-06
2:70729253 C A 0.141235 5.1130e-06
2:70733526 C T 1.429506 1.2133e-05
2:70735051 C T 0.055815 -4.5517e-06
2:70736219 G A 0.695587 5.2836e-06
2:70738550 C G 0.574203 -1.7494e-06
2:70748107 T C 0.147104 -1.5437e-05
2:70748650 G A 0.361901 -4.4395e-06
2:70756057 A C 0.489704 7.2476e-06
2:70765928 G T 0.032142 -4.1214e-06
2:70769717 T C 0.049454 -1.2223e-06
2:70772720 G A 0.418001 3.1406e-06
2:70776281 C T 0.239225 -1.0701e-05
2:70778230 C A 0.936104 5.5214e-06
2:70785358 T C 0.183125 -1.3183e-05
2:70796257 G A 0.723404 1.2425e-05
2:70796542 G C 0.030758 1.1870e-05
2:70799620 C T 0.213584 -3.5776e-06
2:70801802 G C 0.093488 -1.8449e-05
2:70807660 T G 0.075051 1.0807e-05
2:70808334 G A 0.418834 -2.0036e-05
2:70817049 G A 0.243074 -7.2574e-06
2:70819674 C A 0.073164 -2.9987e-07
2:70819770 A G 0.045653 2.5972e-05
2:70823702 T C 0.132627 1.5620e-05
2:70825200 T C 0.073742 1.1990e-05
2:70825480 G T 1.219754 2.6340e-06
2:70828725 G A 0.082500 4.5857e-06
2:70829851 C T 0.789901 -6.6657e-06
2:70835618 T C 0.295900 -5.7071e-06
2:70842774 T C 0.627706 -1.5295e-05
2:70842775 G A 0.085512 -1.3426e-05
2:70844368 T G 0.038177 6.5720e-06
2:70853607 G C 0.023224 -1.9228e-06
2:70854130 C A 0.796684 9.7342e-06
2:70857059 G T 0.748845 4.1051e-06
2:70857070 C T 0.070172 4.0674e-06
2:70867086 T G 0.949744 -2.7350e-06
2:70871146 C T 1.944277 -1.2902e-05
2:70874253 C T 0.118899 -1.3445e-05
2:70876155 T C 0.272849 -2.0832e-05
2:70884364 T C 0.059228 -1.4995e-05
2:70885537 C T 0.109977 -2.0816e-05
2:70887166 C T 0.319131 -1.2809e-07
2:70896357 T C 0.541116 6.9590e-07
2:70897245 C T 0.087926 -1.6587e-06
2:70901699 G A 0.257248 7.9427e-06
2:70913543 A G 0.046598 1.6282e-05
2:70920909 G A 0.562637 -5.1800e-06
2:70921539 T C 1.543013 -4.2738e-05
2:70936867 T C 0.035382 1.9993e-05
2:70938683 A G 0.068792 -1.0889e-05
2:70943059 T C 0.057243 -3.7510e-06
2:70943806 C T 0.497697 5.3022e-05
2:70944349 C T 1.071131 1.4923e-05
2:70947134 G T 0.203738 4.4678e-06
2:70952091 A C 0.374609 -2.0118e-06
2:70955191 A G 0.043606 2.4853e-05
2:70977946 C T 0.683541 -1.2110e-05
2:71001323 G A 0.835826 2.9817e-05
2:71012399 C A 0.351715 4.8047e-06
2:71012734 G C 1.053472 2.6420e-05
2:71018623 C A 0.493073 2.9669e-05
2:71021006 T C 0.228203 -4.6079e-06
2:71021959 T C 0.026009 1.6913e-05
2:71022128 G C 0.047791 -1.6196e-06
2:71024061 G A 0.097408 -2.8665e-06
2:71024801 C G 0.077686 9.5587e-06
2:71028273 T C 0.833222 4.1280e-05
2:71029439 G A 1.296502 -8.4087e-07
2:71036082 A G 0.069295 -4.4614e-06
2:71036482 C T 0.069166 -6.5010e-06
2:71038565 T C 0.645936 -7.9636e-06
2:71043461 T C 0.584324 -9.1971e-06
2:71043467 C T 0.027804 8.1031e-07
2:71044211 T C 0.725165 1.0233e-05
2:71045046 G A 1.865996 -9.8543e-07
2:71045375 T C 0.091302 -6.3464e-06
2:71046299 C T 0.727178 9.6370e-06
2:71048767 G T 1.952426 1.2029e-06
2:71052173 A G 1.315504 1.4092e-05
2:71055344 G T 0.539882 -4.7443e-06
2:71056823 G A 1.418804 5.0036e-06
2:71058306 C T 0.102715 -1.5214e-05
2:71058835 G A 0.849857 9.3121e-06
2:71060111 A G 0.118905 -6.2766e-06
2:71060936 C G 0.647323 -4.3395e-06
2:71061001 A T 0.163705 -3.0730e-05
2:71062648 A G 0.712858 -1.7305e-05
2:71062765 C T 0.026644 1.0407e-05
2:71063805 G T 0.038731 -1.0303e-05
2:71066277 G T 0.277609 -1.9130e-05
2:71068801 C A 0.964618 -3.4973e-05
2:71080975 T C 0.604835 2.7656e-05
2:71090525 G A 1.618180 -2.0396e-06
2:71097013 T C 0.639731 2.6309e-05
2:71114280 T C 0.987601 -6.8850e-06
2:71119900 T C 0.026376 -1.2511e-05
2:71122429 G A 1.185236 -3.9659e-06
2:71126725 A C 0.055448 6.4081e-06
2:71129663 A G 0.199485 -6.4772e-06
2:71130658 C T 1.782857 8.9783e-06
2:71132246 T C 0.044929 -3.2886e-05
2:71133014 A G 0.245756 -1.3905e-05
2:71140312 T C 0.380729 6.0487e-06
2:71145741 T C 1.467309 5.6169e-06
2:71154611 T C 0.054377 8.5617e-06
2:71158175 C T 0.133783 1.8152e-05
2:71160222 G C 0.176964 3.7354e-06
2:71163750 T C 1.393672 8.0882e-06
2:71164595 A G 0.595353 -9.9080e-06
2:71167152 A G 0.080688 1.2114e-05
2:71168881 A G 1.034552 4.0304e-05
2:71170117 C A 1.942298 1.0381e-05
2:71170294 A G 0.090490 -1.8517e-05
2:71173691 G A 0.222797 5.3419e-06
2:71175645 A G 0.361014 -3.1272e-05
2:71176202 A C 0.205591 1.7134e-05
2:71176660 T C 0.806771 4.3234e-05
2:71180940 C A 0.175523 -5.1401e-06
2:71183177 G C 0.031408 -3.7782e-06
2:71185391 C A 0.933921 -9.3829e-06
2:71187104 A G 0.036949 1.3764e-05
2:71190655 A G 0.132284 8.0205e-06
2:71197802 C T 1.027032 -4.9110e-06
2:71200673 A G 0.048617 2.0378e-05
2:71202549 G A 0.838729 -2.7888e-05
2:71203077 G A 0.706636 -4.0305e-06
2:71206267 A G 0.098183 7.3876e-06
2:71208844 G A 1.276072 1.2784e-05
2:71211815 A G 0.425896 -4.8243e-09
2:71212336 C T 0.028304 4.6227e-06
2:71213577 C T 0.084873 -1.7233e-05
2:71228388 T C 0.044884 3.0487e-06
2:71228854 T C 0.043729 -2.7249e-05
2:71229195 A G 0.398843 3.0121e-07
2:71241442 C T 1.433552 1.0396e-05
2:71246439 G A 1.078176 4.4552e-06
2:71246505 A G 0.113506 -2.5597e-05
2:71256898 T G 0.188204 -1.1122e-05
2:71274196 A G 0.864391 -2.1280e-05
2:71274815 T C 0.020280 4.7255e-06
2:71276698 A G 0.539630 -1.3214e-05
2:71285678 T C 0.183169 -1.0860e-05
2:71286406 A G 0.084360 -8.4714e-06
2:71291087 G T 0.491155 -1.1746e-05
2:71291297 T C 0.040376 -2.1219e-05
2:71294179 T C 0.045636 -1.6630e-05
2:71297528 T C 0.032869 1.1995e-05
2:71297598 T C 0.079556 -6.0555e-06
2:71297695 C T 0.308007 -3.4671e-06
2:71298401 G T 0.033009 -1.3889e-05
2:71300210 C T 0.028627 8.2279e-06
2:71300814 A G 0.032686 8.5370e-06
2:71305456 T C 1.368840 -4.7996e-05
2:71311643 G A 0.599358 -2.3095e-05
2:71313440 T C 0.211867 -3.2470e-06
2:71329852 T C 0.039057 8.1983e-06
2:71330011 G A 0.232347 -1.6213e-05
2:71330823 T C 0.592586 -2.8180e-05
2:71331054 C T 1.747529 -1.4554e-05
2:71335603 T G 0.021201 3.2371e-07
2:71348416 T C 0.339782 1.6916e-05
2:71351403 A C 0.340696 1.5813e-05
2:71355511 A G 0.022486 -6.2699e-08
2:71357634 T C 1.348458 -1.7460e-05
2:71360282 A G 0.340411 1.9688e-05
2:71360625 T G 0.630990 5.3077e-06
2:71366957 A C 0.021963 4.1221e-07
2:71369207 A G 0.040641 2.9498e-06
2:71376999 A G 0.623640 2.1231e-06
2:71380469 T C 0.192093 -2.5224e-06
2:71381201 A C 0.313283 3.5919e-06
2:71381984 G A 1.783686 1.0091e-06
2:71383514 C A 0.036324 2.3614e-05
2:71396308 A G 0.093067 -1.1964e-06
2:71403284 A C 1.494467 -1.1551e-05
2:71415479 C T 1.809695 -4.7936e-06
2:71427348 C A 0.504010 -7.1178e-06
2:71429687 G C 0.128843 6.8822e-06
2:71429725 C T 0.247840 1.8317e-05
2:71434492 T C 0.082364 -1.3189e-05
2:71438489 T C 0.203653 -5.4975e-06
2:71451634 A C 0.109049 -9.5311e-06
2:71456086 C G 0.021307 2.4901e-06
2:71461374 A G 0.336195 1.8823e-05
2:71463051 A G 0.066691 -8.8642e-06
2:71471088 T G 0.056379 1.4863e-06
2:71489447 G A 0.535924 1.2698e-05
2:71490508 T C 0.070210 7.7241e-06
2:71505482 T C 1.287067 6.2756e-07
2:71511843 T C 0.022316 8.0848e-06
2:71512087 C A 1.550812 1.5199e-05
2:71512890 C T 1.744782 1.9734e-05
2:71518208 T C 0.059544 1.3841e-05
2:71531762 T C 0.027722 -1.9876e-06
2:71559838 T A 0.041508 -3.3374e-05
2:71565414 G T 0.147495 -4.4682e-06
2:71568282 G A 0.305025 2.3271e-05
2:71573736 T C 1.948795 8.4926e-06
2:71578701 A G 0.253168 3.1466e-05
2:71589862 C G 1.948812 3.8265e-06
2:71590079 C T 0.166904 5.8716e-06
2:71608735 C A 0.028307 4.9619e-06
2:71612681 A G 0.374701 1.1019e-05
2:71612909 G A 0.032669 -1.3627e-05
2:71626055 A G 0.125994 5.7126e-06
2:71627539 T C 1.144027 -2.5101e-05
2:71631109 G A 0.175669 -9.3122e-06
2:71633389 T C 1.145713 -2.0193e-05
2:71635392 C T 0.051742 4.8436e-06
2:71654175 A G 0.480517 1.3186e-05
2:71665338 C T 0.029820 -5.8151e-06
2:71665855 C A 0.126943 1.3020e-05
2:71677701 T C 0.094767 -2.7936e-05
2:71686337 G A 0.438672 1.8841e-05
2:71687432 A G 0.350828 -2.8579e-05
2:71688136 A G 0.475866 5.9282e-06
2:71688249 T C 0.575719 -7.5470e-06
2:71700935 G A 0.074480 1.4812e-05
2:71701847 T G 0.700761 2.4492e-05
2:71703364 G A 0.695835 2.2968e-05
2:71704198 G A 0.100166 -9.9656e-06
2:71704304 A G 0.406891 -9.6644e-05
2:71706697 A C 0.936593 -1.6603e-05
2:71706739 G C 0.785798 -9.6143e-06
2:71711076 A G 0.151965 -9.7902e-06
2:71711949 T C 0.193287 -8.6762e-06
2:71712868 C T 1.695390 -1.7628e-05
2:71714528 G A 0.309924 -1.3879e-05
2:71714981 C T 0.077288 2.2280e-05
2:71715665 G A 0.959729 9.9607e-07
2:71717797 A G 0.048692 -1.5024e-05
2:71721605 G A 0.056964 -5.7673e-06
2:71722096 G A 1.756195 8.5184e-06
2:71722232 C T 1.336725 2.3028e-05
2:71725118 T C 0.093845 2.1035e-05
2:71725553 A G 0.021864 -4.9766e-06
2:71728920 A G 1.280312 2.7689e-06
2:71731046 C T 1.837631 -1.3381e-05
2:71740897 A C 0.027896 2.9309e-05
2:71745287 C T 0.084948 4.3441e-05
2:71747235 G A 1.639496 -1.6141e-05
2:71747899 A G 1.081181 -5.2868e-05
2:71750602 T C 1.357502 -5.1206e-05
2:71757924 G C 0.078937 6.6801e-06
2:71763023 T C 0.228662 -1.2422e-06
2:71771952 A G 1.461009 -1.2667e-05
2:71772953 T C 0.071114 -1.1146e-05
2:71773227 G T 0.035797 -1.0709e-05
2:71776346 G A 1.690715 -1.5778e-05
2:71779032 A G 1.349046 -3.0390e-05
2:71780248 T C 0.057484 2.7540e-05
2:71780489 C T 0.043198 6.1039e-06
2:71782418 G A 0.044521 4.0902e-06
2:71782671 T C 0.031690 5.8008e-06
2:71784787 A G 0.249802 3.7135e-06
2:71791332 G A 0.048264 1.8789e-06
2:71793069 A G 0.061680 -8.7694e-06
2:71794366 C G 0.095171 2.4196e-05
2:71797176 C A 1.076098 -3.6034e-05
2:71797762 A G 0.044895 -2.7562e-06
2:71804067 T C 0.044391 9.4955e-06
2:71806112 C T 1.120449 -4.7818e-06
2:71806132 A G 0.096004 1.2233e-05
2:71806615 A G 0.034801 -2.3078e-05
2:71809623 A T 0.091037 -6.1004e-06
2:71813055 T C 0.062890 -1.1970e-06
2:71821847 G A 0.429098 -2.0400e-05
2:71827385 T C 0.609143 2.0648e-05
2:71829821 T G 1.921430 2.2053e-05
2:71830689 C T 1.845954 2.0213e-05
2:71831570 T C 0.073671 -2.4392e-05
2:71833779 A G 0.079036 -5.0699e-07
2:71834123 A G 0.858265 1.7963e-05
2:71834676 C A 1.160761 5.3432e-07
2:71835646 G T 0.050389 -7.4217e-06
2:71837912 C T 0.052044 -4.4260e-07
2:71847120 T G 0.955850 1.1392e-05
2:71848442 T G 1.660269 2.6546e-05
2:71856682 A G 0.942699 2.7561e-06
2:71857259 G C 1.785981 3.3056e-05
2:71864106 C A 0.061163 -2.0713e-05
2:71868159 T C 0.208559 -1.7740e-05
2:71878017 A G 1.764865 4.2715e-06
2:71879435 A G 0.028178 3.2996e-06
2:71880211 A G 1.421224 8.5024e-06
2:71886100 A G 0.052146 5.1763e-06
2:71897951 A G 1.770855 2.0214e-05
2:71900414 T C 0.169563 -3.1902e-06
2:71900805 G T 1.249469 2.4231e-05
2:71906278 C A 0.498081 -1.3992e-05
2:71909363 C T 0.043712 2.7365e-05
2:71914320 T C 0.087443 2.1280e-05
2:71914438 T C 1.017410 -4.7238e-06
2:71918796 A G 0.025009 -1.9520e-05
2:71920647 G A 0.628066 -6.0488e-06
2:71923417 G A 0.037282 -7.0147e-06
2:71925491 T C 0.262534 1.6324e-05
2:71928741 A G 0.151999 1.6525e-05
2:71929118 A C 1.697171 3.6844e-05
2:71938120 G T 0.388175 4.8085e-06
2:71938188 G A 1.672713 3.1116e-05
2:71941905 G A 0.100880 -6.3881e-06
2:71948947 A C 0.054142 8.1843e-07
2:71949888 A G 1.265587 2.8726e-06
2:71958480 T C 0.701513 1.7518e-05
2:71961663 A G 0.024146 -2.8364e-05
2:71963875 G A 0.067718 -8.9061e-06
2:71969584 A G 0.192549 3.2957e-05
2:71983048 T C 0.159016 1.6461e-05
2:71983351 T C 0.038211 1.2339e-05
2:71985616 A G 0.829519 3.8827e-05
2:71993963 T C 0.627209 3.5926e-05
2:72005585 T C 0.795218 6.0289e-05
2:72006645 A C 0.020314 8.2877e-06
2:72012027 C A 0.035695 -9.3840e-06
2:72013658 G A 0.374473 9.9948e-07
2:72019988 A G 0.873853 6.7124e-06
2:72029547 A G 1.954463 -1.5219e-05
2:72030471 G A 0.400999 9.9912e-06
2:72030760 A G 0.878762 2.0053e-05
2:72031172 A C 0.782748 5.4972e-05
2:72034455 C G 0.512516 2.1643e-05
2:72034704 C T 0.040373 1.6745e-05
2:72035939 T C 0.043222 -5.2719e-06
2:72038036 T G 0.029555 -1.0201e-06
2:72044472 A G 0.064580 1.5236e-05
2:72053970 A G 0.055533 7.8283e-06
2:72057409 G A 0.028650 9.6933e-06
2:72063741 C T 0.077907 2.1458e-05
2:72070005 C T 1.147022 -8.9558e-06
2:72070524 T G 0.082537 -1.9513e-05
2:72077960 T C 1.765133 -2.7702e-05
2:72086013 G T 1.079576 4.6576e-06
2:72088761 A G 0.707126 -1.7032e-07
2:72092652 G A 1.836030 -2.2407e-06
2:72097591 A G 0.146672 -8.0629e-06
2:72099440 G A 0.696447 -4.9455e-07
2:72099750 A G 0.059510 -2.2575e-05
2:72102210 C T 0.654303 1.0794e-05
2:72104573 T C 0.235723 -1.2741e-05
2:72107760 T C 0.035035 2.4240e-05
2:72109459 G T 0.527170 1.8027e-05
2:72110659 A G 0.085315 3.2113e-05
2:72111402 T C 0.045870 -8.3396e-06
2:72112443 A G 0.147511 7.2026e-06
2:72115974 T C 0.035980 1.5853e-06
2:72120357 C A 0.118950 -8.9718e-06
2:72122789 T C 0.043307 -2.9230e-06
2:72126420 A G 0.547654 -1.4037e-05
2:72130187 A C 0.020671 -1.1107e-05
2:72145004 T C 0.084985 -1.5352e-05
2:72146784 G A 0.034960 9.3250e-06
2:72148446 G A 0.120459 -1.2454e-05
2:72149222 G A 1.905658 -1.4602e-05
2:72156187 T C 0.035022 2.4664e-06
2:72156426 C T 0.231661 -4.9728e-06
2:72157699 A G 0.042726 1.0100e-05
2:72160175 G A 1.416890 8.6486e-06
2:72163054 T C 1.186637 2.2314e-05
2:72164818 G A 0.040186 8.4518e-06
2:72170462 G A 0.045945 -5.4897e-07
2:72171416 A G 0.370332 -4.7876e-05
2:72174600 A G 0.165752 -2.9228e-06
2:72177707 G A 0.039666 1.0620e-05
2:72180062 T C 0.032951 1.5181e-05
2:72187212 C T 1.226272 2.7087e-05
2:72188433 G A 0.059738 -8.1437e-06
2:72190584 C T 1.923892 7.1601e-06
2:72195993 C T 1.103698 2.2893e-05
2:72197419 T C 0.117484 -2.6585e-05
2:72206006 T G 0.989359 2.4347e-06
2:72213541 C T 0.046030 -2.3183e-06
2:72220565 A G 1.294527 -1.3861e-05
2:72221149 G A 0.086073 7.0176e-06
2:72239762 C T 1.148831 -2.2678e-06
2:72241164 T C 0.117688 -2.3742e-05
2:72242260 T C 0.021120 1.0327e-05
2:72257858 G A 0.039877 -1.5490e-05
2:72264864 G A 0.927135 1.6476e-05
2:72267484 C T 0.184308 -2.0563e-05
2:72269451 C T 0.881526 8.6939e-05
2:72302190 A G 0.467248 5.9683e-06
2:72303473 C T 0.162733 1.9229e-05
2:72306479 G A 0.736840 8.0219e-06
2:72310763 T C 0.211204 1.0265e-05
2:72311359 T C 0.115312 -2.2507e-05
2:72313155 A G 0.078301 -9.1356e-06
2:72313631 A G 0.144336 2.2589e-05
2:72318621 T C 0.416393 -1.7838e-05
2:72323034 G A 0.689011 -1.7904e-05
2:72330200 T C 0.032662 1.9573e-06
2:72335487 T C 0.068591 -7.8315e-06
2:72340293 T C 0.098370 2.7616e-06
2:72345643 A G 0.469278 -1.5745e-05
2:72347224 T C 0.065661 -3.5482e-06
2:72354740 T C 0.068061 1.2109e-05
2:72356195 G A 0.744871 7.3240e-06
2:72356303 G A 0.031680 2.5749e-06
2:72356370 A G 0.113595 1.9688e-05
2:72357336 T C 0.338670 2.7607e-05
2:72361960 G A 0.336222 2.1136e-05
2:72363148 A C 0.046785 -1.8327e-05
2:72377384 G A 0.040312 -7.5205e-06
2:72378898 C T 0.121986 1.5641e-05
2:72382278 G A 0.122700 1.5498e-05
2:72386287 G A 0.037116 2.4963e-05
2:72387539 C T 0.170790 1.8148e-05
2:72400179 A C 0.076836 2.3040e-06
2:72402810 C T 0.620624 -3.3582e-05
2:72403848 C T 0.412075 -2.1716e-05
2:72403927 C G 0.089973 -6.2357e-06
2:72417880 G A 0.035678 7.9342e-06
2:72422217 T C 0.048730 -1.4378e-05
2:72440777 A C 0.656587 -1.4377e-05
2:72441096 A G 0.656162 -1.6300e-05
2:72446925 A G 0.052211 -2.6505e-06
2:72448427 A C 0.112969 2.6704e-05
2:72462925 T C 0.050579 1.2775e-05
2:72487364 C T 0.334930 -2.0443e-05
2:72491308 C T 0.027025 6.5132e-06
2:72500694 A G 0.317251 -2.8727e-05
2:72503643 C T 0.181714 -1.2956e-05
2:72508467 G A 0.549857 -3.6997e-05
2:72508787 A G 0.042566 -3.4109e-06
2:72523018 A G 0.113938 -2.2469e-06
2:72532204 T C 0.042569 5.8897e-06
2:72560667 T C 0.074113 1.0146e-05
2:72560841 G A 0.180378 -1.2033e-05
2:72575589 C A 0.090031 2.3733e-06
2:72584465 C T 0.182968 -1.2921e-05
2:72588669 A G 0.234034 4.2164e-07
2:72595282 C A 0.067000 -5.6032e-06
2:72612874 G A 0.028633 1.0616e-05
2:72623205 C T 0.051609 2.8176e-05
2:72665335 C T 0.232466 -3.8894e-06
2:72679025 T G 0.118096 -1.1004e-05
2:72691140 G A 0.062723 1.3662e-05
2:72693535 G A 0.253249 -3.9979e-06
2:72707874 G A 0.485168 -9.4923e-06
2:72717276 C T 0.026984 1.1821e-05
2:72722464 C A 0.248809 -5.6338e-06
2:72731874 T C 0.094753 -7.4460e-05
2:72742820 A G 0.336215 9.3232e-06
2:72770662 T C 1.516797 6.6436e-06
2:72771037 A T 0.053115 -5.9153e-06
2:72778295 C T 0.044164 -1.1709e-05
2:72788108 A C 0.030728 -1.4249e-05
2:72793006 G A 0.073497 -5.5704e-06
2:72809254 T G 1.760999 6.3024e-06
2:72847095 G A 0.025495 5.7805e-06
2:72860053 T C 0.036490 -6.5527e-06
2:72864338 T C 0.231501 -1.2378e-05
2:72882935 T C 0.108278 -8.4672e-06
2:72885330 C G 0.045741 -9.3593e-06
2:72886515 C T 0.053190 -3.9460e-06
2:72893329 G A 1.974957 2.3838e-06
2:72901384 G A 0.242734 -7.6248e-06
2:72903459 G T 0.046833 6.8230e-06
2:72915280 G T 0.060653 -1.0417e-05
2:72922154 G A 0.073831 1.1389e-05
2:72925857 G T 0.023710 -1.7891e-06
2:72957559 T C 0.025033 5.7544e-08
2:72969203 A G 0.083999 1.7200e-05
2:72976105 C T 0.058283 -8.8153e-06
2:72979172 T C 0.108070 -1.0781e-05
2:72985765 A G 0.038727 8.6476e-06
2:73004689 A G 0.068024 -5.5955e-06
2:73015587 A G 0.109569 2.7630e-06
2:73082263 A G 0.325672 7.7619e-06
2:73085064 C A 0.068289 -1.5499e-06
2:73085836 T C 0.067697 -1.3344e-05
2:73089477 C A 1.786362 4.8095e-06
2:73106594 T C 1.782558 7.3597e-06
2:73133845 G A 0.060843 6.0448e-06
2:73137991 T C 0.773840 -1.3395e-05
2:73140301 A C 0.036130 6.9491e-06
2:73140851 T C 0.491142 -1.4462e-05
2:73145739 T C 0.104701 -1.5605e-05
2:73154613 G A 0.388773 -5.6535e-06
2:73155980 C T 0.107968 -4.0598e-06
2:73165234 T C 0.651423 -1.1425e-05
2:73170063 A G 0.134358 -1.5657e-05
2:73172091 T C 0.091907 4.1944e-06
2:73174848 A G 0.709941 1.0608e-05
2:73178677 T C 0.042950 -7.1046e-06
2:73183997 C T 0.020460 9.5214e-07
2:73185660 T G 0.028824 8.0896e-06
2:73189485 A G 0.029232 -1.5752e-06
2:73193645 A G 0.310377 7.1732e-06
2:73199619 A C 0.886630 2.8046e-06
2:73209328 C T 0.034542 1.4931e-05
2:73217955 A G 0.116842 -1.6630e-05
2:73219922 T C 1.108849 1.1369e-05
2:73221165 A G 0.126871 -9.5096e-06
2:73222262 A G 0.064835 -9.4671e-06
2:73225663 A C 0.040295 -9.9248e-06
2:73232809 A G 0.050453 8.0241e-06
2:73234432 C T 0.151044 -2.7621e-05
2:73249888 T C 0.031547 -9.7446e-06
2:73251039 A G 0.448277 -9.5922e-06
2:73257308 A G 0.099513 3.7564e-05
2:73259346 A G 0.034801 1.4589e-05
2:73261435 G C 0.035219 9.1678e-06
2:73272855 T C 0.413017 -9.2046e-06
2:73273833 C T 0.033138 6.8081e-06
2:73291039 T C 0.102358 2.7907e-05
2:73292993 G A 0.047825 -1.7557e-06
2:73297459 A G 0.067507 2.9747e-05
2:73300192 C T 0.035889 9.0107e-06
2:73303447 T C 0.064056 -1.2377e-05
2:73306586 A C 1.954997 -4.2531e-06
2:73308378 T C 0.035460 1.5510e-05
2:73310292 A G 0.022537 -6.7665e-06
2:73312069 A G 0.119925 -1.4025e-05
2:73317301 A G 0.317210 -4.2904e-06
2:73323578 A G 0.166853 -1.9792e-05
2:73329409 C A 0.415717 -1.3629e-05
2:73330719 A C 0.040284 6.8849e-06
2:73339708 A G 1.393951 1.7327e-05
2:73343599 G T 0.031720 3.2420e-06
2:73344323 A C 0.106948 -1.7130e-05
2:73344359 T C 0.038272 -5.4853e-06
2:73350047 G C 0.071930 -6.4586e-06
2:73357028 G C 0.209817 4.4103e-06
2:73357605 C T 0.627764 1.2001e-05
2:73366294 T C 0.035025 7.4225e-06
2:73372576 T C 0.044286 -1.8422e-06
2:73377465 A G 0.141123 -1.1830e-05
2:73378241 A G 0.766436 9.0814e-06
2:73383466 A C 0.141711 9.9050e-06
2:73387347 A G 0.045816 -1.7308e-06
2:73387572 A G 0.105728 1.3249e-05
2:73388153 T C 0.545590 1.2775e-05
2:73388458 C T 0.055992 -1.4640e-05
2:73389311 T C 0.215889 -4.0677e-06
2:73412362 T A 0.960837 2.1865e-05
2:73416770 T C 0.730295 2.5340e-05
2:73416905 C T 0.050967 -3.8802e-06
2:73429808 C G 0.426950 2.1411e-05
2:73430730 A G 0.099295 3.3879e-06
2:73435601 C T 0.142272 1.0738e-05
2:73439272 C A 0.089820 -4.8562e-05
2:73440703 A C 0.040325 -3.2953e-06
2:73452360 A G 0.129843 -1.7696e-05
2:73454090 T C 0.115672 2.4178e-05
2:73454256 A G 0.085985 2.2208e-05
2:73462880 G A 0.149351 -2.1482e-05
2:73466592 A G 0.626101 2.6240e-05
2:73467992 A G 0.023976 -2.8800e-05
2:73468249 G A 1.969823 1.6302e-05
2:73474764 A G 0.041199 9.0783e-06
2:73475433 A G 0.071930 -4.7202e-05
2:73475971 C A 0.098585 1.0508e-06
2:73482517 C T 0.050773 -5.4131e-06
2:73483753 T C 0.142198 1.1510e-05
2:73491644 T C 0.045299 5.8573e-06
2:73492222 C T 0.421673 -3.1585e-05
2:73493303 C T 0.412058 -3.2870e-05
2:73506711 A G 0.274763 -4.2087e-05
2:73517757 G A 0.052809 5.7876e-06
2:73521166 T C 0.121034 -1.1744e-05
2:73523524 A G 0.053574 -3.8508e-05
2:73535292 C A 0.451969 -4.4872e-06
2:73535334 T C 0.067636 -1.2109e-06
2:73536080 G A 1.631109 2.4268e-06
2:73543589 A G 0.084445 7.1495e-06
2:73547613 A G 0.490156 1.1084e-05
2:73565688 C T 0.045952 1.0383e-05
2:73596199 A G 0.040098 9.2191e-06
2:73596972 G A 0.126018 5.0729e-07
2:73605194 G A 0.031499 -2.9886e-05
2:73610116 A G 0.177304 2.5735e-05
2:73612102 T C 0.597889 -1.5145e-06
2:73659456 T C 0.103069 -4.0615e-06
2:73665817 T G 0.086852 -7.6783e-07
2:73675525 G A 0.048376 -1.6056e-06
2:73675669 G T 1.726375 -2.1829e-05
2:73679866 C T 0.343317 -1.1790e-05
2:73679956 T C 0.064610 7.2524e-06
2:73685800 T C 0.073569 -9.3887e-06
2:73694934 T C 0.035654 -1.7188e-05
2:73699023 C T 0.045112 2.9586e-06
2:73716617 G C 0.124328 1.3059e-05
2:73716810 A G 0.278238 2.0561e-05
2:73717656 G A 0.473109 -2.2666e-05
2:73717921 G C 0.031571 1.9817e-06
2:73730083 A C 0.113979 4.5669e-06
2:73743982 G A 0.460839 -1.5829e-05
2:73744123 G A 0.110426 5.5934e-06
2:73762205 G T 0.089147 -1.3600e-05
2:73782415 G A 0.105585 -5.8070e-06
2:73797226 G A 0.041539 8.1655e-06
2:73799632 G C 0.030258 -1.7053e-05
2:73807516 C T 0.083636 -5.2673e-06
2:73818707 T C 0.455291 -1.4610e-05
2:73828538 A G 1.261854 -2.9308e-06
2:73831714 G T 0.167975 1.9024e-06
2:73842055 A C 0.474860 -2.2415e-05
2:73850349 G A 0.087321 -3.5930e-06
2:73858877 G T 0.023092 -1.7584e-06
2:73864654 C T 1.726685 -2.2935e-05
2:73869908 A G 1.271605 1.1740e-07
2:73878209 C G 0.208083 3.2808e-06
2:73900900 C T 0.444197 -1.8471e-05
2:73923089 C T 1.266488 4.1407e-06
2:73927931 G A 1.400244 -7.2770e-06
2:73928098 G C 1.264931 4.5975e-06
2:73928366 C G 1.264499 5.2048e-06
2:73934644 A G 0.102131 9.5086e-06
2:73939335 G C 1.286727 -1.8204e-06
2:73955432 A G 1.304757 2.3081e-06
2:73966271 T C 0.106741 4.0289e-05
2:73982877 T C 0.079699 -3.6026e-07
2:73994074 A G 1.874808 -1.1232e-05
2:73997783 C T 0.187167 7.4179e-06
2:74007136 C T 1.315575 -4.1374e-06
2:74051612 C T 1.389371 -2.9225e-06
2:74058894 T G 0.651590 -4.6167e-06
2:74065119 T C 0.517167 -9.1717e-06
2:74070186 T C 0.561538 -1.9313e-05
2:74077556 T G 0.026763 1.4489e-05
2:74078508 T G 0.040505 6.4630e-06
2:74079533 T C 1.908314 1.0383e-05
2:74079765 A G 0.084649 7.2695e-06
2:74083510 G A 0.101359 -3.3976e-05
2:74090944 T G 0.052259 -3.2215e-05
2:74091327 C T 0.680107 -1.4338e-05
2:74092119 T C 0.175465 -1.1564e-05
2:74093630 A G 0.083833 7.4303e-06
2:74093720 G A 0.024904 -3.5840e-06
2:74097050 C T 0.246412 -1.5118e-05
2:74097364 A G 0.072321 -4.2653e-06
2:74099562 A G 0.128765 2.2790e-05
2:74103186 G C 0.922674 -2.5092e-05
2:74113652 G T 0.264081 -2.4110e-05
2:74119508 C A 0.249646 -1.1441e-05
2:74120022 A C 0.036504 1.5227e-06
2:74123029 C A 1.133399 1.7983e-05
2:74125121 T C 0.035334 -1.7926e-06
2:74125661 T C 1.583063 3.0414e-05
2:74135628 A G 0.020746 5.0382e-06
2:74138788 A G 0.169658 -1.8543e-06
2:74139710 A C 1.329596 2.0141e-05
2:74142783 G T 0.299871 -3.0012e-05
2:74144760 A G 0.086583 1.4808e-06
2:74149158 C A 0.104062 -4.8485e-06
2:74159734 C T 0.065229 -1.0869e-05
2:74159943 A G 0.031853 1.2139e-06
2:74163245 T A 0.047540 9.5068e-08
2:74166053 A G 0.059014 2.9265e-06
2:74177777 G A 0.045768 -3.0148e-06
2:74178279 A G 1.284861 1.5547e-05
2:74183850 G A 0.030496 2.2938e-06
2:74184420 T C 0.037735 7.6453e-06
2:74187593 T A 0.115880 -7.6324e-06
2:74190525 A G 1.246103 2.4994e-05
2:74192046 A G 1.014351 1.7415e-05
2:74194587 G A 1.586126 4.3403e-05
2:74197781 A G 0.038000 -4.4205e-06
2:74197864 G A 0.046802 -1.2661e-05
2:74200131 A G 0.347343 -1.5701e-05
2:74200743 C T 1.094845 2.3204e-04
2:74202280 C T 0.042229 -6.0339e-06
2:74203797 T C 0.148076 -3.6365e-05
2:74207354 A C 0.099275 1.0260e-06
2:74214312 T C 0.059449 -8.0326e-06
2:74217679 G A 0.036929 1.3981e-06
2:74223057 T C 0.236685 -3.8029e-05
2:74227488 T C 0.216205 -3.1897e-05
2:74245777 C T 0.610261 -3.6363e-05
2:74246550 A G 0.038690 6.0015e-07
2:74247121 A G 0.127198 -3.9048e-05
2:74252785 C T 0.227537 -3.7025e-05
2:74258169 C G 0.034614 2.5584e-06
2:74259436 A G 0.060279 -1.0842e-05
2:74274329 T C 0.116862 -7.2924e-06
2:74281068 A G 0.037660 -3.1277e-07
2:74307197 G A 0.610499 -3.0730e-05
2:74310881 T G 0.038068 9.2508e-06
2:74316490 T C 0.055645 1.3300e-05
2:74323500 A G 1.206811 5.1875e-05
2:74331319 T C 0.021239 8.4567e-06
2:74333325 A G 0.046299 3.4876e-05
2:74334790 G A 0.389732 -2.6894e-05
2:74337584 A G 1.438890 -1.2525e-05
2:74337718 A G 0.022915 1.8078e-05
2:74346119 A G 0.354462 -3.0377e-05
2:74349484 T C 0.031180 -2.5023e-05
2:74350263 A G 0.448335 2.4479e-05
2:74361279 C T 0.970918 -1.4564e-06
2:74372678 C A 0.856300 1.9738e-05
2:74375804 T C 0.856609 1.7739e-05
2:74392940 T C 0.825994 1.1131e-05
2:74405119 T C 0.207801 -1.6917e-05
2:74409028 C G 1.064471 1.2262e-06
2:74413751 C T 1.619346 2.3351e-05
2:74422720 C T 0.086335 3.7581e-05
2:74433499 A G 0.063845 -1.0274e-06
2:74436721 G A 0.907440 1.6972e-05
2:74450058 T C 0.064056 4.2862e-06
2:74452371 T G 0.041576 -8.7802e-06
2:74453161 A G 0.063444 -1.2631e-05
2:74457718 C A 0.832426 -3.6486e-06
2:74463566 T C 0.604125 7.9750e-06
2:74466594 A G 0.853512 8.5289e-06
2:74469779 T C 0.917361 5.5087e-06
2:74476841 T C 1.064304 -8.6514e-07
2:74481223 T C 0.121550 -8.8602e-06
2:74485896 G T 0.191366 -3.5271e-06
2:74488470 A G 0.112779 -1.1922e-05
2:74489318 A G 0.097816 6.0290e-06
2:74489323 T C 0.045694 -2.8293e-05
2:74497453 G A 1.856789 -2.2477e-05
2:74498106 A G 0.039370 -1.2257e-05
2:74502395 T C 0.063910 -3.5253e-05
2:74506091 G C 0.362792 1.1507e-05
2:74515897 C T 0.340356 3.4834e-06
2:74520293 G A 0.214369 -4.1322e-05
2:74526865 T G 0.049355 -7.7689e-06
2:74540917 T C 0.208297 -3.4003e-06
2:74544307 C T 0.126113 1.4183e-05
2:74576321 G A 0.056573 7.2885e-06
2:74590116 T C 0.020205 9.1016e-07
2:74596527 T C 0.036589 -1.4738e-05
2:74599368 T C 0.062271 -7.5092e-06
2:74605504 G A 0.072205 1.5285e-05
2:74624063 C T 0.060694 2.7205e-06
2:74639591 C T 0.258026 1.6135e-05
2:74641622 G A 0.042018 -2.2307e-05
2:74653291 A G 0.046775 -4.4372e-06
2:74658729 A C 0.058644 3.8882e-05
2:74676141 A G 0.256115 1.8324e-05
2:74685443 G T 0.339435 -5.4210e-06
2:74692191 T C 0.133440 1.4680e-05
2:74699778 A C 0.269909 1.6198e-05
2:74701836 A G 0.038717 8.0925e-06
2:74710491 T C 0.281301 1.9099e-05
2:74715718 G A 0.053945 -2.5736e-05
2:74725178 A G 0.265349 1.5501e-05
2:74733834 T C 0.217218 -2.6456e-06
2:74734369 A G 0.033743 6.4530e-06
2:74737163 C A 0.082204 1.7547e-05
2:74739004 G T 0.048155 -4.4912e-06
2:74746080 T C 0.280734 8.9004e-06
2:74761422 C T 0.277293 4.1122e-06
2:74761539 A T 0.075017 -8.7985e-06
2:74763247 T C 0.045483 9.0286e-06
2:74789693 C T 0.067898 -1.0645e-05
2:74802965 T C 0.084958 1.5862e-05
2:74824064 A G 0.101638 -1.2588e-05
2:74824191 T C 0.083911 -7.3775e-06
2:74827699 G A 0.507366 2.0732e-05
2:74843209 A G 0.100890 1.1019e-06
2:74851143 A G 0.120282 -1.4427e-05
2:74851368 C G 0.089058 1.6620e-05
2:74856123 T C 0.989569 3.2579e-06
2:74882161 T C 0.089878 -8.7871e-06
2:74883509 C T 0.030704 1.0413e-05
2:74887086 C T 0.047152 1.8100e-05
2:74898214 T C 0.045354 -2.0567e-06
2:74900495 A G 1.687978 2.6264e-06
2:74918436 G A 0.119038 4.5707e-05
2:74920971 A G 1.294306 -7.4726e-06
2:74923644 A C 0.100169 1.5201e-05
2:74926605 T C 0.024037 5.9176e-06
2:74939176 C T 1.578055 8.5231e-06
2:74946765 T C 0.138893 -1.0107e-05
2:74950105 A G 0.031088 3.1262e-05
2:74951336 T C 1.582784 5.0107e-06
2:74961853 G A 0.139505 -1.3082e-05
2:74966594 C T 0.036783 9.9692e-06
2:74969190 A G 1.684517 1.2730e-05
2:74969763 C A 0.820391 1.1838e-05
2:74970539 A C 1.770563 6.6310e-06
2:74970716 T G 0.475268 -2.2227e-06
2:74971278 C T 0.023139 -1.5815e-05
2:74972081 G A 0.385502 -8.3693e-06
2:74975742 C T 0.090966 -2.0909e-05
2:74988569 G A 0.077564 -6.6732e-06
2:74990344 C A 0.224116 4.6315e-05
2:74990885 A G 1.299232 6.0671e-05
2:74997719 A C 1.943495 1.7965e-05
2:75002242 G A 0.863076 3.6173e-05
2:75006968 G T 0.118242 1.3894e-05
2:75008144 C G 1.281152 8.8443e-05
2:75009554 A C 0.042284 -1.8130e-05
2:75010998 C T 0.101192 2.1167e-05
2:75011771 A C 0.118589 -1.5307e-05
2:75020878 C G 0.064746 -4.1404e-05
2:75032667 T C 0.090758 -1.4316e-05
2:75033372 A C 0.190686 4.3388e-05
2:75037843 T G 1.500549 6.0228e-05
2:75043213 C T 1.041882 1.9332e-06
2:75044139 T C 0.051320 -3.0574e-05
2:75046751 C T 1.052361 1.6803e-06
2:75054501 A G 1.456702 2.9796e-05
2:75055190 A G 0.069693 -4.6053e-06
2:75064392 C T 0.540133 -9.5934e-06
2:75065650 A G 1.524565 3.2742e-05
2:75069105 T C 0.206978 1.0916e-05
2:75073582 A G 1.382752 -2.7914e-06
2:75074055 T G 0.570653 -1.8988e-05
2:75074967 C T 0.479542 6.1581e-06
2:75077540 T C 0.119361 9.2375e-06
2:75083282 A G 0.035637 -9.4771e-06
2:75083585 T C 0.043137 -1.0046e-05
2:75084304 T C 0.358535 1.3958e-06
2:75087490 T C 0.370499 1.0978e-05
2:75088831 A G 0.045228 1.0452e-05
2:75089454 G A 0.779117 -1.5466e-05
2:75095171 C T 0.028361 -3.5916e-07
2:75097005 G A 0.083292 -6.7893e-06
2:75099477 T A 0.354826 -1.7293e-05
2:75104822 G A 0.049923 1.5094e-05
2:75104945 A G 0.342355 -2.0677e-05
2:75107048 T G 1.218612 -6.1279e-05
2:75110455 T C 1.198808 -4.3037e-05
2:75110911 A G 0.035042 -1.3332e-05
2:75110952 A G 0.034325 8.9809e-07
2:75111168 G C 1.229842 -2.6429e-05
2:75114730 T C 0.722952 -2.5122e-05
2:75115687 A G 0.023360 3.5121e-06
2:75115726 C T 1.068432 -4.0332e-05
2:75123170 T C 1.651593 1.6706e-05
2:75135656 G A 0.054302 5.4844e-06
2:75138398 T G 0.459047 -6.2162e-06
2:75138842 A C 1.025216 -8.0209e-06
2:75139163 A T 0.123961 1.1880e-06
2:75143667 A G 0.819497 -1.0198e-05
2:75145226 C T 0.082160 7.0982e-06
2:75146159 T G 0.030850 1.7666e-05
2:75146521 A G 1.158323 1.7015e-05
2:75148081 G T 0.020875 -2.4546e-07
2:75148494 A G 0.952389 7.7082e-05
2:75156603 G A 0.695862 -3.1577e-05
2:75157980 T C 0.029476 1.4333e-05
2:75161657 C T 0.039115 -3.8118e-07
2:75164700 A G 0.079012 -8.5322e-06
2:75168634 A G 0.067282 9.0493e-06
2:75171297 G A 0.069401 2.8786e-07
2:75171642 T G 0.070947 4.4441e-05
2:75183257 A G 0.875359 -6.0316e-06
2:75185342 G A 0.123053 -1.6055e-05
2:75186337 G A 0.509705 -7.2239e-06
2:75190208 G A 0.044041 1.0821e-05
2:75196731 G A 0.509647 -8.2570e-06
2:75196811 G T 0.075602 9.8983e-06
2:75208727 T C 0.077417 -1.2101e-05
2:75212188 G A 0.896581 -3.0015e-06
2:75219635 T C 0.029969 1.8846e-05
2:75224867 T C 0.045476 1.7446e-05
2:75229665 G A 0.500716 -1.3797e-05
2:75237721 C T 1.437778 -7.1763e-06
2:75244650 G A 0.072290 3.0838e-06
2:75252198 A G 0.038598 -1.4063e-05
2:75269882 C T 0.181527 2.9527e-05
2:75272718 A G 0.057685 -6.6310e-06
2:75276429 G C 0.339173 -4.6558e-05
2:75277861 G C 0.227734 3.6504e-05
2:75277925 T C 0.040699 -4.4427e-05
2:75281054 T G 0.252301 2.1816e-05
2:75287106 A G 1.048522 -5.4130e-06
2:75294777 A G 0.086138 1.9485e-05
2:75295716 C T 0.175383 -2.1773e-05
2:75297309 G A 0.282127 -3.3267e-05
2:75302306 G C 0.408829 -1.2737e-05
2:75313215 G A 0.082612 2.7324e-05
2:75314738 T C 0.042828 2.4697e-06
2:75318574 A G 0.211894 1.7729e-05
2:75321603 A G 0.778107 -5.6425e-06
2:75322075 T C 0.038173 -9.1366e-06
2:75326498 T C 0.051174 -2.7174e-05
2:75327682 A G 0.048264 -4.3947e-06
2:75338380 G A 0.185447 -2.1206e-05
2:75341125 T C 0.036973 7.1413e-06
2:75345195 G T 1.292405 1.8824e-05
2:75351629 T C 1.092247 2.5629e-05
2:75361691 C T 0.064202 -1.0899e-05
2:75362648 G A 0.084863 1.5294e-05
2:75363904 A G 0.035946 -5.5332e-06
2:75365574 C T 1.095117 2.8211e-05
2:75368330 G T 0.063852 5.1193e-07
2:75373057 G A 0.083901 2.4200e-05
2:75382710 T C 1.140793 1.7034e-08
2:75383371 T C 0.094838 1.9193e-05
2:75385974 C T 0.041553 -2.8424e-05
2:75386860 A G 1.107513 2.4894e-05
2:75387146 G A 0.123903 1.8882e-05
2:75387707 A G 0.820010 5.2253e-06
2:75390321 C T 0.044371 -1.4453e-05
2:75390741 T C 0.214083 -3.8219e-05
2:75391975 C G 0.050770 -2.5865e-05
2:75392922 G A 0.024275 -1.7771e-05
2:75394028 C A 0.175016 7.6394e-05
2:75394770 C T 0.347462 -1.2169e-05
2:75397066 G A 1.688440 4.6221e-06
2:75399430 G T 0.123900 1.2772e-06
2:75401150 C A 0.037204 -9.6918e-06
2:75401153 T C 0.290624 -8.3673e-06
2:75402065 G A 1.141388 3.0813e-05
2:75404437 T C 0.069945 -4.7307e-05
2:75405023 A G 0.021868 -1.9223e-05
2:75406823 A C 0.970105 2.8341e-05
2:75408094 T C 0.270170 -6.0775e-06
2:75409305 C A 0.098880 4.5807e-05
2:75414997 C T 0.497734 1.6895e-05
2:75418158 T C 0.152030 5.3585e-06
2:75419573 A G 0.021266 -1.5246e-05
2:75424127 C T 0.051242 4.0035e-06
2:75424876 C T 0.055149 -1.4062e-06
2:75425728 G A 0.965686 2.3120e-07
2:75427244 A G 0.168699 -3.8368e-05
2:75438889 C T 0.056947 1.8117e-06
2:75448529 T C 0.029578 1.2460e-05
2:75453589 A G 1.075411 -1.2050e-05
2:75457783 C T 0.981831 -3.4657e-06
2:75458678 T G 0.669034 1.0663e-05
2:75459875 T C 0.382096 1.1288e-06
2:75460712 A G 0.039897 -5.0514e-06
2:75461359 A G 0.921583 2.6060e-05
2:75466100 C T 1.880816 2.4249e-05
2:75468339 G C 0.026298 -4.5070e-06
2:75474074 C T 1.129557 -8.9515e-06
2:75479741 G A 0.607004 1.1157e-05
2:75479798 C T 0.379294 -5.0294e-06
2:75480015 A G 0.061975 5.2479e-06
2:75481264 T G 0.241867 -1.2376e-06
2:75482635 A G 0.021126 -1.0083e-05
2:75482938 C A 0.031904 1.2032e-05
2:75483355 C T 0.029204 3.2070e-06
2:75489736 G A 0.036742 1.5406e-06
2:75492442 A G 1.583342 -2.2422e-05
2:75502023 C T 0.140130 6.9726e-07
2:75502025 C T 0.281682 -9.3543e-06
2:75503178 C T 0.449297 1.8627e-05
2:75505129 C A 0.478001 2.9159e-07
2:75510582 A G 0.023007 -3.1156e-06
2:75520636 C T 0.083075 -1.3908e-06
2:75525742 T G 0.362798 7.1544e-06
2:75526926 A G 0.038870 -1.6364e-05
2:75528072 T C 0.056498 -6.1635e-06
2:75538415 G A 0.080294 -1.0328e-05
2:75542081 C T 1.218082 1.7678e-05
2:75546882 T C 0.360847 2.6795e-05
2:75547597 C T 0.050848 9.4991e-06
2:75551412 G A 0.038925 -1.4575e-05
2:75555265 A G 0.046530 2.0120e-06
2:75555504 C T 1.308004 1.6238e-06
2:75561838 C T 0.298610 -4.2942e-06
2:75566851 G T 0.193287 -1.5321e-05
2:75567275 C A 0.094763 -5.8602e-07
2:75572864 G T 0.047853 1.1436e-05
2:75575141 T C 0.096358 2.0404e-05
2:75582831 T C 0.261997 -7.5058e-06
2:75589548 G A 0.049359 1.1822e-05
2:75594626 T C 0.182513 -1.1312e-05
2:75602674 G T 0.356230 2.3242e-05
2:75606954 T C 1.329800 1.2511e-05
2:75613073 A G 0.937620 3.1324e-05
2:75616021 A C 0.028606 1.1640e-05
2:75618545 T C 1.260280 1.9450e-05
2:75630810 T G 0.328440 2.0098e-05
2:75632086 C T 1.212278 -4.8095e-06
2:75632253 A G 0.042114 -1.9045e-05
2:75632400 T C 0.163236 -7.6361e-06
2:75636143 C T 0.294867 -1.5474e-05
2:75640575 T C 0.045156 -8.9715e-06
2:75641572 T C 0.252314 4.1300e-05
2:75644607 T C 0.492549 -1.8810e-05
2:75645202 G A 1.937022 -3.2154e-06
2:75648970 G A 0.074072 -1.7992e-05
2:75652821 A G 0.323102 -2.5525e-05
2:75656760 A C 0.422846 2.2815e-05
2:75657704 C T 0.728239 -6.5124e-06
2:75658860 G T 0.211928 2.4399e-07
2:75660703 G A 0.028089 4.0081e-06
2:75665735 A G 0.045680 1.4072e-05
2:75666206 T G 0.311825 -3.8092e-05
2:75669070 G A 0.533075 6.1300e-06
2:75671714 C A 1.751133 -8.6046e-06
2:75672583 G T 0.191981 6.0105e-06
2:75675860 C T 0.311856 -9.8991e-06
2:75676607 T C 0.113370 -1.9667e-05
2:75680207 T C 0.728113 -4.2030e-05
2:75685392 T G 0.041243 -1.1667e-06
2:75690813 C T 0.123978 -1.1328e-05
2:75691290 C T 0.559417 -8.6657e-06
2:75692265 C T 0.202524 6.9235e-06
2:75694310 G A 1.376330 -8.1231e-07
2:75696816 G T 0.313229 -1.1654e-07
2:75697424 A G 0.035552 -1.7011e-05
2:75703209 A G 0.109372 -2.5619e-05
2:75705619 G A 0.681943 -9.2210e-06
2:75714128 A G 0.032648 -2.9262e-06
2:75716307 G A 0.330612 -1.0270e-05
2:75718651 T C 0.060347 -3.5145e-06
2:75721030 A G 0.081208 -5.5431e-06
2:75721165 C G 0.056522 -2.7241e-07
2:75746750 A G 0.045575 -4.2657e-05
2:75754265 C T 0.723217 6.9659e-06
2:75754419 C A 1.905944 -4.7183e-06
2:75754622 T C 0.052888 -6.8978e-06
2:75760716 T C 0.385893 -4.9112e-06
2:75766380 T C 0.286731 1.9629e-05
2:75778890 A G 0.367140 6.5783e-06
2:75779513 T C 0.635855 -2.4275e-06
2:75781027 T C 0.044398 -3.2353e-05
2:75782256 T C 0.089222 3.7057e-05
2:75783217 G T 0.050923 1.6375e-05
2:75792373 T G 0.436473 -3.2669e-05
2:75796950 T C 0.549643 -2.1483e-06
2:75800568 C T 0.054210 -5.0837e-06
2:75802231 A G 1.795932 -8.2235e-06
2:75807129 A G 0.396688 -2.1412e-06
2:75820691 T C 0.220625 1.6135e-05
2:75832622 C T 0.761020 -4.8508e-05
2:75835574 A G 0.053697 -8.0431e-06
2:75839376 A G 0.296849 -1.7842e-05
2:75839454 A G 0.057035 -2.6411e-05
2:75839733 C T 1.668483 1.6491e-05
2:75844679 C T 0.470892 3.5389e-05
2:75845086 A G 0.247004 2.6521e-05
2:75845613 A G 0.153750 2.1071e-05
2:75862704 C G 0.782309 -6.8467e-06
2:75869755 C T 0.045085 -3.0855e-05
2:75874015 G C 0.036861 -1.5978e-06
2:75874390 C G 0.559985 -2.4867e-05
2:75891249 A G 0.050073 -8.0377e-06
2:75893111 G T 0.026485 1.8643e-06
2:75907351 C T 0.299898 1.4237e-05
2:75917161 C G 0.093638 7.4266e-06
2:75919479 C T 0.026882 2.0079e-06
2:75924816 G A 0.140209 2.0885e-05
2:75926565 C T 0.586626 5.8797e-06
2:75928300 T G 0.818602 3.0059e-06
2:75929513 T C 0.020107 -1.0416e-06
2:75931128 T C 0.507332 -1.1276e-05
2:75933214 T C 0.065637 -3.8098e-06
2:75953883 C G 0.059086 -4.1718e-06
2:75958356 T C 0.229264 -1.8587e-06
2:75962678 G A 0.292657 8.0146e-06
2:75969158 A G 0.031176 -3.3795e-06
2:75972507 A C 0.199454 2.2074e-05
2:75972793 A G 0.332129 4.5994e-06
2:75977535 C A 0.157402 3.5342e-05
2:75977801 C A 0.573023 7.7316e-06
2:75978272 C T 0.048366 -1.8120e-05
2:75983292 C T 0.046166 -4.6437e-06
2:75988131 C T 0.132851 -1.7472e-05
2:75989460 A G 0.090265 1.1044e-05
2:75992359 T C 0.081324 1.4366e-05
2:75993443 A G 0.424311 5.9564e-05
2:75995540 C T 0.215001 -6.0862e-06
2:76011935 C T 0.417185 4.9269e-05
2:76013043 T C 0.122349 2.4500e-05
2:76014732 C T 0.031527 5.4903e-06
2:76021464 C T 0.021936 -7.1675e-06
2:76030413 T C 0.022184 -3.1899e-06
2:76038350 G A 0.169716 1.2300e-06
2:76040608 A G 0.033271 -8.7948e-06
2:76043246 C A 0.052384 -7.6111e-06
2:76052013 A C 0.092159 -9.3107e-06
2:76054834 A G 0.060887 9.2778e-06
2:76070061 T C 0.031085 -3.3760e-06
2:76080611 C T 0.054217 -2.5475e-06
2:76080911 G A 0.254246 -7.1460e-07
2:76086552 A C 0.543166 2.7712e-05
2:76087013 C T 0.046982 -2.9008e-05
2:76091644 A C 0.911992 3.8940e-05
2:76124770 T G 0.320909 -6.4082e-06
2:76126379 C G 1.393431 7.7865e-06
2:76144117 A G 0.115655 -5.4763e-06
2:76145505 C T 0.085621 1.6498e-05
2:76147687 G T 1.935363 -5.6350e-06
2:76148420 T C 0.073715 1.6100e-05
2:76160014 T G 1.546154 3.7787e-06
2:76163997 A G 0.028392 -2.0735e-05
2:76174729 G A 0.056100 -1.4093e-05
2:76180788 C A 0.380671 -9.0185e-06
2:76182136 T G 0.114700 3.2778e-06
2:76193422 G A 0.069302 3.3423e-06
2:76207424 G A 0.218428 -2.2207e-05
2:76213310 A G 1.392418 2.2790e-05
2:76215788 G A 0.021956 -7.4324e-06
2:76220061 T C 0.529890 -7.6948e-06
2:76226684 A G 0.205125 -1.1342e-05
2:76233494 G A 0.173558 5.4503e-06
2:76238084 T G 0.046183 -1.4152e-05
2:76240441 G A 0.650593 -2.4934e-05
2:76242309 T C 1.861699 -2.8038e-06
2:76242645 T C 0.180803 -2.0867e-05
2:76245150 G T 0.039356 7.6513e-06
2:76260305 A C 0.413792 -1.2247e-05
2:76263535 A G 0.261157 5.5820e-05
2:76265692 G T 0.053387 -5.4757e-05
2:76275941 A G 0.077553 -3.7662e-06
2:76302229 G A 0.036902 -3.2113e-06
2:76311972 A G 0.460911 -8.1385e-05
2:76314482 C A 1.892508 4.7338e-06
2:76315359 T C 1.427283 9.2017e-05
2:76315549 T C 0.029483 -1.2885e-06
2:76335161 T G 0.034780 4.0975e-06
2:76340837 T G 0.028844 -4.0351e-08
2:76347346 C T 0.114628 4.7762e-06
2:76367048 T C 0.043164 -2.1546e-05
2:76369707 G A 0.747635 3.0452e-05
2:76375711 T C 0.653395 -3.0822e-05
2:76377857 A G 0.059378 6.0941e-06
2:76379904 C T 1.165286 1.4758e-05
2:76392105 A G 0.031979 -2.0312e-05
2:76394603 C T 0.139784 -5.0348e-05
2:76395758 G A 0.094627 8.0081e-06
2:76396834 A C 0.411270 -1.8252e-05
2:76401905 C T 0.321195 -3.4472e-05
2:76413305 T G 0.370815 -1.9316e-05
2:76420575 G C 0.035674 -8.6517e-06
2:76422970 T C 0.122179 -1.1213e-05
2:76429790 C T 0.326288 -2.0146e-05
2:76446599 G A 0.156548 -2.6861e-05
2:76454744 A G 0.099696 -1.3290e-05
2:76466115 T G 1.918975 -9.0838e-06
2:76472334 C A 0.102647 -1.3891e-05
2:76478744 A C 0.149715 4.2306e-05
2:76483922 C T 0.059449 -1.6598e-05
2:76484427 A G 0.026913 4.4670e-06
2:76485610 G T 0.443177 -9.2109e-06
2:76487395 G C 0.225072 4.7295e-06
2:76487414 C A 0.027780 4.4701e-06
2:76487865 C T 0.080164 3.9996e-06
2:76491113 C A 0.085495 2.0443e-05
2:76498511 G A 0.514896 -6.6769e-06
2:76499619 A G 0.084781 -4.7253e-05
2:76511567 T C 0.806118 4.3331e-05
2:76516417 T C 0.024071 -6.7847e-06
2:76522581 G A 0.398469 -6.6706e-05
2:76524030 G A 1.929715 -3.9137e-06
2:76532422 A C 0.021262 -6.9808e-06
2:76542255 G A 1.930501 -2.4977e-06
2:76554776 T G 1.802171 -3.1295e-05
2:76556082 A G 0.082996 -1.1522e-05
2:76566772 T C 1.363801 1.7690e-05
2:76567339 G A 0.103851 3.4333e-05
2:76580565 G A 0.226064 -1.2262e-05
2:76586332 G A 0.479616 4.7073e-05
2:76589188 G C 0.095035 -5.6859e-05
2:76592822 A G 0.046394 5.4842e-06
2:76612231 A C 0.197632 1.2067e-05
2:76613107 A G 0.176743 -1.5867e-05
2:76616394 C T 0.025665 1.2898e-05
2:76617219 T C 0.071124 -2.3376e-05
2:76618105 C T 1.697106 -3.4400e-05
2:76618512 T C 1.801950 -3.9494e-05
2:76618920 G A 0.184145 -3.6636e-05
2:76619579 C T 0.562453 -4.1409e-07
2:76620604 G A 0.085370 2.7648e-05
2:76621564 G A 0.036990 -5.8318e-06
2:76625113 T G 1.794964 -3.1489e-05
2:76626058 A G 1.955717 -6.9616e-06
2:76630436 T C 0.731543 8.9267e-06
2:76632741 A C 0.408305 -3.3328e-05
2:76633140 G A 0.703913 -1.9177e-05
2:76638440 A G 0.518150 -3.6584e-06
2:76643267 G A 1.726423 -2.6862e-05
2:76644795 G T 0.091370 -2.5597e-06
2:76646106 C G 1.911125 -5.8163e-06
2:76646251 G C 0.061945 -7.9668e-06
2:76646295 G T 1.869950 1.1877e-05
2:76648371 C G 0.098282 -1.9493e-05
2:76648560 C G 0.263677 -9.9725e-06
2:76654115 A C 1.919618 4.2702e-06
2:76655853 T C 0.077839 3.5029e-06
2:76657902 C T 0.235852 2.1942e-05
2:76662404 T C 0.063505 -1.7906e-05
2:76667798 G A 0.675239 7.2646e-06
2:76681639 G T 0.033135 -1.7335e-05
2:76682961 T A 0.428269 -9.6011e-07
2:76687237 G A 0.480106 2.7348e-05
2:76689503 G T 0.037911 -4.3503e-07
2:76692923 T G 0.097762 6.0849e-06
2:76710290 G A 0.165347 -8.1253e-07
2:76710928 T C 0.028776 -1.8522e-05
2:76714900 A G 0.234632 2.6726e-05
2:76721928 G T 0.508046 -3.7685e-05
2:76723986 T A 0.189730 -1.2223e-05
2:76724995 G A 0.023421 4.6431e-06
2:76731168 T C 1.735545 2.2380e-05
2:76736523 T C 0.058188 1.9008e-05
2:76750772 T C 1.102899 -8.3335e-06
2:76752673 G A 1.179099 -5.4824e-06
2:76754104 T G 0.085652 -1.1680e-05
2:76759575 T C 0.141269 -1.0455e-05
2:76762151 A G 0.123580 7.2292e-06
2:76764790 A G 0.872105 2.6781e-05
2:76776812 C T 1.488079 4.2112e-06
2:76778258 T C 0.062795 1.5057e-05
2:76780730 A G 0.042090 3.4574e-06
2:76786816 A G 0.472310 -1.8994e-05
2:76791882 G A 0.029330 -1.8066e-05
2:76796561 A G 0.607018 4.9585e-06
2:76797193 T C 1.810728 3.2114e-06
2:76797521 T C 0.054105 -6.4960e-06
2:76807216 C T 0.070234 -9.7305e-06
2:76814757 G A 0.253838 2.3157e-05
2:76822924 G A 0.081365 -1.4357e-05
2:76828983 C T 1.814924 7.8732e-06
2:76838047 T C 0.376323 1.7487e-05
2:76839664 A G 0.064610 2.3068e-05
2:76839833 A G 1.551499 3.8466e-05
2:76842575 A G 0.049097 -1.7241e-08
2:76857420 T C 0.077819 -3.4791e-05
2:76857577 A G 0.033689 1.7404e-06
2:76858474 A C 0.564411 4.2279e-05
2:76870795 C G 0.162953 -2.5057e-05
2:76881210 A G 1.648499 2.4345e-05
2:76886788 G A 0.090823 -5.3300e-06
2:76890631 G A 0.715459 -8.7915e-06
2:76894380 G A 0.753115 1.4920e-05
2:76900902 A G 0.028752 1.0773e-06
2:76902054 C A 0.091238 -8.0621e-06
2:76904106 G C 0.615069 -5.8017e-06
2:76905038 G C 0.090381 2.2427e-05
2:76906077 A C 0.146906 1.5282e-05
2:76908355 T C 0.047815 -1.3443e-05
2:76912379 T C 0.073820 2.0001e-05
2:76913094 T C 0.077608 -2.1732e-05
2:76914970 G A 0.165673 2.7826e-05
2:76915391 T C 0.329433 -5.5916e-05
2:76915791 A G 0.173592 -3.5706e-06
2:76918138 A G 1.022901 1.1354e-06
2:76918322 A G 1.163106 -4.9701e-06
2:76919605 T C 1.882200 1.1083e-06
2:76924347 C A 0.031887 1.8740e-05
2:76927056 C T 1.164551 -1.1507e-05
2:76928219 A C 0.137543 2.5999e-05
2:76939855 C T 0.161019 2.3666e-05
2:76942470 G A 0.108040 -7.5864e-06
2:76943150 G A 0.460258 9.3946e-07
2:76943205 G T 0.788194 4.3578e-05
2:76944162 T C 0.780749 -1.7554e-05
2:76946317 T C 0.356033 -8.9608e-07
2:76947750 T C 1.054387 -7.5035e-07
2:76948171 G A 0.426678 -4.9680e-07
2:76949033 G A 0.417893 1.7118e-05
2:76949074 G A 0.337973 6.1856e-07
2:76957209 T C 0.082058 2.1363e-05
2:76958938 C T 0.440644 1.1876e-05
2:76960281 T G 0.643199 1.2544e-05
2:76966441 G A 0.512935 2.5661e-05
2:76970796 T C 0.046588 1.7457e-05
2:76974255 C G 1.026961 1.5144e-05
2:76978674 T G 0.137475 -9.4380e-07
2:76982894 C T 0.513744 2.3280e-06
2:76989568 C T 0.357590 1.1515e-05
2:76990558 C A 0.046975 -5.6188e-06
2:76995089 A C 0.127969 -1.8679e-05
2:76998996 A G 0.045785 1.5476e-05
2:77013352 T C 0.028208 -8.7835e-06
2:77014577 C T 1.013558 2.3090e-07
2:77017391 A G 0.114985 -2.6641e-05
2:77017500 A G 0.199400 -2.0248e-05
2:77018914 G C 0.053598 1.7471e-05
2:77030188 A G 0.038153 -4.6131e-06
2:77030809 G T 0.255809 -2.4587e-05
2:77033350 G A 0.053438 -6.2861e-06
2:77038541 A G 0.146995 -1.9216e-05
2:77039700 T C 0.049746 -1.0975e-05
2:77043185 C T 0.699683 1.5954e-07
2:77044795 G A 0.037813 -2.8634e-08
2:77045427 A G 0.070737 1.2913e-05
2:77050321 G A 0.035804 1.0361e-05
2:77051328 C T 0.090537 -1.1851e-05
2:77056383 G T 0.160594 -2.6483e-06
2:77063801 T G 0.030014 -1.2817e-05
2:77080172 C A 0.402967 5.2217e-06
2:77082208 A G 0.043613 1.0277e-05
2:77089888 G A 0.054557 -1.5940e-05
2:77100061 T C 0.024686 1.9067e-05
2:77101162 T C 0.058970 -1.8893e-05
2:77131674 C T 0.031187 9.9896e-06
2:77139739 C G 0.030619 4.4891e-06
2:77141061 T G 0.206094 3.4745e-05
2:77149906 C T 0.580217 1.1265e-05
2:77153021 C G 0.158218 1.7117e-06
2:77157482 C T 0.293772 4.9579e-07
2:77160518 C T 0.028678 -1.2219e-05
2:77174451 A G 0.084180 1.0146e-06
2:77178392 G T 0.137319 -2.0159e-06
2:77181126 C T 0.090201 1.1164e-05
2:77187395 A G 0.023809 9.3206e-06
2:77193019 T C 0.094008 7.7280e-06
2:77195635 C T 0.070842 3.5255e-06
2:77195825 C T 0.351987 -3.6389e-05
2:77197648 G T 0.052585 -1.2107e-05
2:77200917 A G 0.359728 -2.5197e-05
2:77209245 C T 0.510558 -2.3483e-05
2:77213066 T C 0.487433 -2.3253e-05
2:77213103 T C 0.835095 -2.9866e-05
2:77216099 A G 0.029721 1.3763e-06
2:77222794 G T 0.029861 -8.6880e-06
2:77228103 T C 0.322932 -9.6415e-06
2:77229536 A G 0.024860 -2.5545e-05
2:77236228 T C 0.065440 9.3801e-06
2:77237424 T C 0.054224 -4.8485e-06
2:77248300 G A 0.026546 -1.6970e-05
2:77254761 G T 0.161570 -1.6193e-05
2:77280289 T G 0.425389 -1.9013e-05
2:77285514 C A 0.050025 -2.0997e-05
2:77286529 G C 0.279346 -2.8004e-05
2:77288829 T C 0.310417 -5.9579e-06
2:77289484 G T 0.092363 -1.3829e-06
2:77293359 A G 0.064858 -1.4700e-05
2:77297162 C T 0.056247 1.0446e-05
2:77301582 C T 0.519105 -3.7929e-06
2:77302258 C A 0.045384 5.7135e-07
2:77302619 G A 0.134368 2.5978e-07
2:77307360 G A 1.784791 -2.6810e-05
2:77325484 T G 0.064658 -1.8401e-05
2:77329199 A C 0.071090 -2.0220e-05
2:77329335 T G 0.035759 -5.3891e-07
2:77330422 T C 0.140498 1.7990e-05
2:77330448 G A 0.527496 -8.0042e-06
2:77330718 A G 0.089592 -4.3286e-06
2:77331455 A G 0.023037 2.2605e-06
2:77332428 G A 0.314212 -1.7000e-05
2:77337428 T C 0.979353 -2.5896e-05
2:77340647 C T 0.053911 -6.9051e-06
2:77347039 G A 0.360150 -2.8937e-05
2:77359649 T G 0.045201 -1.8022e-05
2:77360900 T C 0.039010 1.5631e-05
2:77362222 T C 0.038115 1.5886e-05
2:77367142 G A 0.511816 -3.8388e-06
2:77373391 A G 0.128034 2.0791e-05
2:77375521 T C 0.056546 -1.9649e-05
2:77379840 C T 0.036276 -6.2905e-06
2:77381553 A G 0.112174 4.4064e-05
2:77381752 T C 0.127701 8.0330e-06
2:77383715 G A 0.878565 2.0620e-05
2:77384690 G A 0.593881 -2.7118e-06
2:77387034 G C 1.186307 3.8964e-05
2:77388083 C T 1.123652 -3.0672e-06
2:77395150 T C 1.208715 1.0357e-06
2:77407448 A G 0.024826 2.3998e-05
2:77412514 T C 0.076469 -3.8930e-06
2:77414271 A G 0.035977 4.9366e-06
2:77428101 A C 0.041515 -6.4741e-06
2:77429248 T G 0.057535 1.3195e-05
2:77431429 C T 0.048719 2.1299e-05
2:77431536 C T 0.025723 2.6346e-05
2:77441127 G A 1.196625 1.0119e-06
2:77445845 C T 1.099448 -2.4251e-07
2:77446259 C A 0.148603 2.1132e-05
2:77455562 G A 0.025750 2.4005e-05
2:77468500 C A 0.023282 1.4326e-06
2:77469524 A G 0.047081 4.8802e-06
2:77472042 C A 1.060660 7.1008e-06
2:77477588 G C 0.143578 4.0639e-07
2:77487258 C T 0.058946 -1.6858e-05
2:77489488 A G 0.026576 -5.9994e-06
2:77491121 T C 0.124682 -4.2360e-06
2:77491997 T G 0.026223 2.7901e-05
2:77501554 C A 0.045564 -1.7975e-07
2:77522805 T C 0.367844 9.7943e-06
2:77526210 G A 0.082704 -4.2253e-05
2:77528843 G A 0.367776 1.4321e-05
2:77533444 A C 0.054938 -1.0999e-05
2:77540668 G A 0.061593 -2.9612e-05
2:77541806 C T 0.029487 -6.0203e-06
2:77543425 T C 0.092880 -3.6478e-05
2:77546821 A G 0.063566 2.6020e-05
2:77547437 A G 0.026899 -1.4061e-05
2:77554542 A G 0.368860 1.1730e-05
2:77555231 T C 0.058637 1.6259e-05
2:77562253 A C 1.504275 2.5814e-05
2:77571568 C T 1.322014 2.9977e-05
2:77577920 T C 0.031442 1.4068e-05
2:77578925 A G 0.065895 -5.5567e-07
2:77579676 G A 0.043885 6.5159e-06
2:77581832 A G 0.080637 5.1203e-05
2:77582055 C T 0.063301 -9.1801e-06
2:77583963 T C 1.235013 1.6210e-05
2:77586295 C T 1.211785 2.4486e-05
2:77586681 G A 0.096837 1.8053e-05
2:77587969 A G 0.716652 -3.7025e-06
2:77590152 G A 0.079348 1.4530e-05
2:77590797 T G 0.861967 -2.7480e-06
2:77591574 G T 1.701162 -1.2173e-05
2:77593531 C T 0.061346 1.5510e-05
2:77593620 A G 0.096368 6.8623e-06
2:77594873 C T 0.035107 3.5036e-05
2:77595541 G A 0.079913 5.2760e-06
2:77595904 A G 1.285347 -1.9339e-05
2:77609693 A C 0.046207 1.2717e-05
2:77609970 A G 0.790656 6.3058e-06
2:77616515 C T 0.070417 -3.2905e-06
2:77621789 T C 0.086145 -1.0347e-05
2:77627190 T C 0.039526 1.4003e-05
2:77633743 G A 0.913600 1.7487e-05
2:77636909 G A 0.742542 5.7013e-06
2:77637057 T C 0.104375 1.0409e-05
2:77637545 C T 1.763525 2.6819e-05
2:77638257 G A 0.047315 1.8044e-05
2:77640545 A G 0.207610 -1.3941e-05
2:77641853 T C 0.153414 -1.1303e-05
2:77645195 G A 1.047060 5.6193e-06
2:77648214 G C 0.200797 -9.9628e-06
2:77649106 G T 0.745411 5.7955e-06
2:77651810 T C 0.084261 -9.5089e-06
2:77663218 A G 1.104103 8.3132e-06
2:77669850 A C 0.116271 -3.0809e-05
2:77671495 C A 1.371896 -7.7321e-06
2:77672435 G T 0.063784 -1.5397e-05
2:77674616 G A 0.109117 -1.2997e-05
2:77675884 A G 0.265523 5.8959e-07
2:77681802 C T 0.127300 1.7523e-05
2:77683337 T C 0.738377 -2.9763e-06
2:77683591 G A 0.102780 7.1063e-06
2:77684774 T C 0.482037 6.0407e-06
2:77686386 T G 0.324187 -3.8311e-06
2:77689799 G A 1.291154 7.6896e-07
2:77691733 G A 0.612934 -1.9258e-05
2:77693583 C T 0.119123 -3.4696e-05
2:77694559 C A 1.759745 -4.1532e-06
2:77696240 T C 0.109651 -1.6597e-05
2:77698523 A C 0.030394 2.1688e-05
2:77699067 C A 0.535887 -6.8972e-07
2:77705469 A G 1.854896 2.5070e-06
2:77707474 T C 0.068775 5.7743e-06
2:77712667 C T 0.078794 3.3591e-06
2:77720236 A C 1.203299 -8.4474e-06
2:77722736 A G 0.509062 -1.3789e-05
2:77723801 G T 0.032292 -1.2022e-05
2:77726390 G A 0.091006 -1.1643e-05
2:77726475 A G 0.686961 3.3181e-06
2:77726530 T C 0.112181 -5.9416e-06
2:77726680 C T 0.147610 1.0792e-05
2:77730954 C G 0.088021 1.6482e-05
2:77744334 T C 0.037622 -1.1538e-05
2:77747670 A G 0.042651 -3.1700e-06
2:77759299 G A 0.563490 9.9739e-06
2:77759778 A C 0.030955 -2.2583e-06
2:77762459 C T 1.359028 7.1027e-06
2:77773013 G A 1.886089 1.1243e-05
2:77773509 T G 0.239840 5.8403e-06
2:77776783 A C 0.071859 6.7924e-06
2:77782918 A C 1.600293 8.6170e-06
2:77786252 C T 0.856582 8.8214e-07
2:77786742 A G 1.325598 -1.1813e-05
2:77791620 C T 0.109162 -1.9456e-05
2:77792519 A G 0.292575 -1.4149e-05
2:77798886 T C 0.151952 -1.7421e-05
2:77805268 T C 0.259933 3.7814e-05
2:77812206 T G 0.135949 -3.2185e-05
2:77813893 T A 0.698919 -4.0651e-06
2:77819027 C T 0.154508 -4.3752e-05
2:77831081 C T 0.066031 -1.7278e-05
2:77837460 A G 0.106782 -4.0648e-06
2:77839024 A C 0.046571 -4.6477e-06
2:77840446 C G 0.154257 -4.8822e-05
2:77850264 C T 0.074164 3.0700e-07
2:77850353 C T 0.138733 -2.0526e-05
2:77860161 T G 0.170610 1.6617e-06
2:77861767 C T 0.454016 8.9288e-09
2:77864527 A C 0.067486 -4.2373e-06
2:77870167 A G 0.327423 -1.9280e-05
2:77880560 C T 0.519795 -3.8056e-05
2:77880589 A G 1.300459 -1.4253e-05
2:77883796 A T 0.089429 -5.2890e-06
2:77885347 C T 0.280805 -1.0457e-05
2:77885991 A G 0.037602 -1.3572e-06
2:77909511 T G 0.312335 1.8719e-06
2:77918355 C T 0.466445 -4.0954e-06
2:77919342 G A 0.429024 -2.4611e-05
2:77919714 G A 0.070757 -1.5515e-05
2:77925233 A G 1.772834 -5.8500e-05
2:77928874 G C 0.090021 -1.2395e-05
2:77932803 C T 0.123944 -6.0832e-06
2:77935466 A G 0.836101 1.9220e-05
2:77943882 A G 0.879395 -3.4829e-06
2:77951766 A C 0.146094 -1.4810e-05
2:77956511 C T 1.922158 2.3069e-06
2:77956958 G C 0.088351 -6.8928e-06
2:77964399 C T 0.812789 -2.9308e-05
2:77965091 T G 0.042688 9.0630e-06
2:77968523 A G 0.110926 -1.3032e-05
2:77971933 G A 0.318985 -2.3222e-05
2:77979036 A G 0.087923 -3.2945e-07
2:77979650 C T 0.156127 -1.7046e-05
2:77994215 C G 0.540650 -6.4213e-06
2:77998376 G A 0.066895 -1.2421e-05
2:78005362 C T 0.064807 1.3271e-05
2:78008188 T C 0.185304 -1.1139e-05
2:78014211 A G 0.085856 -2.1334e-06
2:78023915 T C 0.086570 1.6417e-05
2:78026615 G A 0.971309 -8.2176e-06
2:78032367 A C 0.122533 3.3983e-05
2:78040830 T G 0.285242 -1.1014e-05
2:78044534 A T 1.169345 2.7675e-06
2:78048214 T C 0.786056 4.1776e-06
2:78055697 A C 0.331037 -1.7233e-05
2:78061074 C T 0.981410 1.8742e-05
2:78062933 T G 0.142116 2.5552e-06
2:78067620 T C 0.106278 -1.2502e-05
2:78068946 G C 1.326951 -1.5435e-05
2:78069474 G A 1.342165 -1.4100e-05
2:78074314 A G 0.269467 -6.2281e-07
2:78080179 G T 0.026644 -7.7417e-06
2:78081472 A G 0.091850 -1.5893e-05
2:78085272 A G 0.088681 1.3862e-05
2:78092512 T C 1.672900 -1.3452e-05
2:78092588 T C 0.089929 1.8557e-05
2:78093447 C T 0.150769 2.5334e-05
2:78094035 A G 0.609306 -7.3097e-07
2:78094504 C T 0.031251 -2.5044e-05
2:78097679 A G 0.087345 2.1984e-05
2:78103742 C T 0.038483 4.2094e-06
2:78104290 T C 0.651896 8.1255e-06
2:78108640 T C 0.061081 7.4660e-06
2:78114950 G A 0.437771 7.4567e-08
2:78115697 A G 0.129945 -1.5103e-05
2:78116939 A C 0.887333 5.2792e-07
2:78119042 G A 0.089606 5.0259e-06
2:78123187 T C 0.767146 -1.1914e-05
2:78124330 A G 0.135755 -2.8962e-06
2:78134037 G C 1.158235 -2.1746e-06
2:78139637 C A 0.042797 5.1045e-06
2:78146371 T C 0.032536 1.2792e-05
2:78151829 T C 0.055128 -1.0608e-05
2:78152085 C A 1.210068 -1.0064e-05
2:78159223 G A 0.030527 -1.9183e-05
2:78165625 T C 0.086522 -4.4866e-06
2:78176142 T C 0.062815 2.1324e-06
2:78178365 A G 1.114108 -9.3046e-06
2:78183205 C T 0.033447 7.9027e-06
2:78204094 C T 1.119602 -1.3943e-05
2:78210707 C A 1.635175 -3.2036e-05
2:78215602 G A 0.428867 -1.0238e-05
2:78220806 G A 0.037007 6.7821e-06
2:78240557 C T 0.316347 -1.7953e-05
2:78246628 C A 1.927461 8.3525e-06
2:78256695 T C 0.032822 -1.3442e-05
2:78259210 A G 0.118457 -1.5827e-05
2:78259923 T C 0.531328 -4.4868e-06
2:78260845 A C 0.025403 3.0780e-07
2:78266254 G A 1.636093 -2.5987e-05
2:78266292 C T 0.315925 -1.4932e-05
2:78280952 C T 0.375708 -7.0744e-06
2:78287028 T C 0.025951 -2.7430e-06
2:78301690 G A 0.434083 9.0830e-06
2:78301879 C T 0.265145 -3.4019e-06
2:78308503 C T 0.468139 -1.6287e-05
2:78315365 A G 0.707445 5.6205e-06
2:78333664 A C 0.146611 -7.3630e-06
2:78336792 G A 0.894436 -1.3215e-05
2:78354379 C T 0.065950 9.5658e-06
2:78355068 C A 0.100948 -2.5783e-05
2:78355786 A C 0.030445 -5.9833e-07
2:78366191 T C 0.221689 1.9594e-05
2:78376475 A G 0.028225 -1.7555e-07
2:78376517 G A 0.228210 1.5364e-05
2:78376833 T C 0.036140 7.6083e-06
2:78380368 T C 0.471861 -2.0498e-06
2:78384746 T C 0.656482 -1.9074e-05
2:78400313 C T 0.101573 5.1044e-06
2:78414284 A C 0.161536 -1.0786e-05
2:78418523 C T 0.041913 -1.1641e-05
2:78423757 A G 0.269365 -2.1845e-05
2:78426298 A C 0.030218 2.5330e-07
2:78427948 G A 0.043644 4.0821e-06
2:78438003 C G 0.034158 -1.0458e-06
2:78447774 A C 0.080987 -1.7095e-05
2:78461082 A G 0.239001 -7.0010e-08
2:78464698 G T 0.370635 7.7360e-06
2:78477202 G A 0.529084 -1.6918e-06
2:78478097 T G 0.254327 4.1168e-06
2:78488924 A C 0.031567 6.9369e-06
2:78496523 T C 0.272370 -4.6925e-06
2:78506807 G A 0.034287 1.8403e-06
2:78508207 T C 0.058157 -8.8903e-06
2:78511542 T C 1.653626 8.4462e-06
2:78511723 G A 0.322735 9.5072e-06
2:78533899 C T 0.150405 7.7410e-07
2:78537032 C A 0.637746 1.6957e-05
2:78547026 C T 0.243808 1.3456e-05
2:78552351 C A 0.105656 2.2987e-06
2:78576957 G T 0.033226 -1.3029e-05
2:78592754 A G 1.488391 2.8416e-05
2:78601864 G C 1.370108 2.2728e-05
2:78602282 T C 0.033043 1.8060e-05
2:78612797 G T 0.049736 3.3815e-06
2:78616884 T C 0.282705 -6.4214e-06
2:78623571 C T 1.529410 1.5788e-05
2:78624069 A C 0.037911 -9.8909e-06
2:78629759 G T 0.053993 -2.7857e-06
2:78641255 C T 0.022327 1.5711e-05
2:78649254 C T 0.090054 -6.3516e-06
2:78666012 T C 0.131104 -1.1684e-05
2:78670884 T G 0.035940 -3.5223e-05
2:78692917 A C 0.073780 -9.9671e-06
2:78695215 C T 0.087450 8.1225e-06
2:78703208 A G 0.032676 2.3626e-06
2:78733365 C T 0.721442 -1.9558e-06
2:78734402 T C 0.196792 -4.8152e-06
2:78735074 G A 0.062808 -2.3851e-06
2:78735148 A G 0.135044 -1.3236e-05
2:78735783 C T 0.705596 1.5221e-05
2:78740927 G A 0.123053 2.0487e-06
2:78749356 C T 0.241370 -2.5169e-06
2:78753466 G A 1.547310 1.2053e-05
2:78760166 T G 0.124447 8.1700e-06
2:78795417 G A 0.079943 -2.2532e-06
2:78802994 T C 0.051844 -3.3088e-06
2:78812482 T C 0.032370 4.0679e-06
2:78824001 C T 0.721572 2.9592e-07
2:78830272 C T 0.705011 2.0986e-05
2:78849061 A G 1.333992 -3.4626e-06
2:78849433 T C 0.794175 -1.8221e-05
2:78861197 C G 0.060843 7.8862e-06
2:78908449 C T 0.115509 1.3894e-07
2:78909256 A G 0.137876 1.3501e-05
2:78915284 A G 0.060143 2.3020e-05
2:78920161 C T 1.392714 3.1421e-06
2:78933518 A G 0.167156 2.6171e-05
2:78933545 A G 0.023727 8.5320e-06
2:78945349 C T 0.837376 -1.3586e-05
2:78960901 C T 1.395879 -9.8344e-06
2:78962529 A G 0.109644 -1.3024e-05
2:78971469 T C 0.383401 -1.1440e-06
2:79002455 G A 0.046724 6.2475e-06
2:79003384 C T 0.133066 -1.9700e-06
2:79003597 A G 0.026597 -2.1266e-05
2:79004604 G A 0.187674 1.0885e-05
2:79005387 A C 0.822420 -1.0583e-05
2:79007390 G T 0.035715 -1.5300e-05
2:79012163 C T 0.740172 -2.8120e-05
2:79014346 A C 0.306137 3.5469e-06
2:79027342 T C 1.532575 1.0568e-06
2:79030278 G A 0.042712 -1.7553e-05
2:79039213 C T 0.428728 -1.8905e-05
2:79039828 T C 0.069520 -8.9856e-06
2:79046157 A G 0.082364 5.5729e-06
2:79046585 A G 0.023942 4.5408e-06
2:79046704 C T 1.377805 9.3401e-06
2:79049604 A G 0.086369 1.9855e-06
2:79056746 T C 0.421194 1.2613e-05
2:79063531 G A 0.023013 6.8829e-06
2:79064150 T C 0.060945 3.9769e-06
2:79064180 G T 1.361758 2.4395e-05
2:79068303 T A 0.513516 -8.6904e-06
2:79082608 A G 0.028028 5.3331e-06
2:79084215 T C 0.445710 2.4419e-05
2:79095630 G A 0.477366 -7.7816e-06
2:79104394 C T 0.083721 -2.2652e-06
2:79107849 T C 0.108363 5.3787e-06
2:79112157 A G 0.068850 -7.9094e-06
2:79116996 G C 1.453989 3.4088e-05
2:79119486 G T 1.594435 2.8649e-06
2:79120558 G C 0.435555 9.1367e-06
2:79129937 A G 0.034427 7.0706e-06
2:79132278 C T 1.211241 -2.7977e-06
2:79146559 G A 1.770672 -6.6305e-06
2:79148826 A C 0.036079 1.0773e-05
2:79151213 G T 1.713337 -9.6205e-06
2:79154457 C T 0.637966 2.3472e-06
2:79159361 C T 0.034702 1.1341e-05
2:79160874 C T 1.012168 -1.6670e-05
2:79163616 A G 0.071634 2.5513e-05
2:79163690 T C 0.453523 1.3002e-05
2:79164282 A G 1.003539 -9.5675e-06
2:79165835 A G 0.137890 7.6563e-07
2:79166352 T G 0.528907 -2.1071e-05
2:79179536 C T 0.020763 -1.1706e-05
2:79180459 T C 0.061754 -1.6614e-06
2:79182298 A G 0.104939 8.1063e-06
2:79182544 G A 0.246188 -2.3300e-05
2:79182978 T G 0.055556 -4.0414e-06
2:79189256 A G 0.138451 -2.9761e-06
2:79190570 A G 0.025104 -1.0806e-06
2:79191047 G A 0.230760 6.4964e-08
2:79194216 A G 0.084996 -5.7932e-06
2:79194293 C T 0.166265 1.0164e-05
2:79194418 G A 1.496622 4.3259e-06
2:79196081 C T 0.590233 -8.3132e-06
2:79202242 G C 0.074504 -9.7291e-07
2:79208422 C A 0.082136 -2.6443e-06
2:79210639 A G 0.032907 1.0474e-05
2:79214891 T C 0.074065 5.6403e-06
2:79219298 C T 0.078808 -1.0648e-05
2:79223215 A G 1.067350 -3.0333e-06
2:79223593 C T 0.368646 -9.9069e-06
2:79223777 T C 0.373375 -2.6996e-05
2:79223783 G A 0.140032 -5.8447e-06
2:79223902 C A 0.324503 -1.7307e-05
2:79224059 G A 0.043630 2.3250e-05
2:79224138 G C 0.130373 -3.0240e-06
2:79225976 C T 0.341563 -1.3227e-05
2:79226870 G A 1.383745 -1.3799e-05
2:79230500 C T 1.107649 6.5413e-06
2:79245332 A G 0.405011 -1.3203e-05
2:79249506 T C 0.029769 -1.9483e-06
2:79251847 T C 0.679434 -1.7713e-05
2:79257122 G A 0.066283 -2.3379e-05
2:79259776 A G 0.269439 -6.8455e-06
2:79262319 A G 0.079338 1.0528e-05
2:79263229 A G 1.640938 -1.0097e-05
2:79265971 C T 0.062462 -1.1509e-05
2:79278036 G A 0.277388 6.4458e-06
2:79284767 T C 0.123352 1.5411e-05
2:79287446 C A 1.513377 -1.1880e-05
2:79293261 G A 0.294741 -1.4161e-05
2:79293699 A G 0.123947 6.3275e-06
2:79294529 T C 0.026461 4.2379e-06
2:79298349 C T 0.068387 -1.4471e-05
2:79298461 T C 0.066932 1.2446e-05
2:79298471 C T 1.154559 7.3690e-06
2:79299277 A G 0.253467 3.4230e-06
2:79299547 T C 0.024237 1.6741e-06
2:79312114 G A 0.047676 -3.2716e-06
2:79314094 T G 1.494140 1.2670e-05
2:79314276 T C 0.330347 4.1147e-07
2:79317044 A G 0.051467 -5.5647e-06
2:79323159 A G 0.829203 1.2462e-05
2:79327002 C T 0.690235 -7.9643e-06
2:79339494 A G 0.094206 -6.4157e-06
2:79347076 G T 0.837927 -3.5410e-06
2:79348282 C T 0.231555 -1.2934e-05
2:79356134 T C 0.142905 -1.4900e-05
2:79363147 G A 0.275151 -3.6118e-05
2:79363251 T C 0.374864 -2.7920e-05
2:79364457 A G 0.057957 -4.8467e-06
2:79364463 T C 0.121860 -2.2144e-05
2:79364570 C T 0.163984 2.4598e-05
2:79364601 T C 0.138805 -3.2946e-05
2:79366737 G A 1.338031 -2.2360e-05
2:79380443 A G 0.061180 -2.3122e-05
2:79388385 A C 0.212628 4.6112e-05
2:79392091 A G 0.092791 -2.2284e-05
2:79395133 T C 0.052833 8.8048e-06
2:79396625 T C 0.071060 -2.2615e-05
2:79397366 A G 0.116641 2.9638e-05
2:79401014 G A 0.235241 -7.3111e-06
2:79410158 G A 0.957251 -1.2546e-05
2:79418487 T C 0.588061 -1.5298e-05
2:79422682 C T 0.048794 -6.1282e-06
2:79424437 A G 0.113659 -4.4968e-06
2:79427047 T C 0.380682 -2.1498e-05
2:79434619 A C 0.070536 -1.4874e-05
2:79449830 C T 0.316734 -1.2633e-05
2:79451571 C T 1.665481 3.5519e-06
2:79452981 A C 0.129166 3.2186e-05
2:79454183 C A 0.058582 1.5887e-05
2:79460688 C T 0.062207 -2.1747e-05
2:79460830 T C 0.291079 -4.9712e-06
2:79476025 C T 0.382891 -1.2595e-05
2:79478195 A G 0.038809 6.5356e-06
2:79487582 A G 0.038282 1.8013e-05
2:79487869 T C 0.072409 -7.4702e-06
2:79489124 T C 0.021823 5.7753e-06
2:79491190 A G 1.217813 3.6486e-05
2:79497075 C G 0.213886 4.5475e-06
2:79498920 G A 0.123896 3.4005e-05
2:79502231 G A 0.111235 -9.8474e-06
2:79507303 G A 0.084122 -2.2775e-05
2:79515954 G T 0.313909 -1.4128e-05
2:79517133 G A 1.197241 -1.8440e-05
2:79522170 C T 0.080396 -1.8580e-05
2:79524147 T C 0.060646 -3.2325e-05
2:79526043 G A 0.191570 6.2192e-06
2:79531447 G C 0.155341 4.3250e-05
2:79533477 G A 0.106112 -1.4804e-05
2:79534050 G A 0.080086 1.6070e-06
2:79538139 C A 0.026532 -1.8676e-06
2:79539988 C G 0.462267 5.2251e-05
2:79543168 G A 0.154498 4.6202e-05
2:79544571 A C 0.280870 -1.2478e-05
2:79549813 T C 1.957934 2.8023e-06
2:79556751 T C 0.186052 4.0628e-06
2:79556993 C T 0.453536 1.4700e-05
2:79560035 A G 0.556303 -2.0991e-05
2:79561286 A G 0.076006 2.8108e-05
2:79563718 A G 0.258417 -2.0626e-06
2:79563964 T C 0.580187 2.1826e-06
2:79565014 T G 0.091275 -8.0462e-06
2:79566551 G A 0.035338 -2.3865e-05
2:79566623 G A 0.296230 4.7777e-05
2:79571601 G A 0.243495 -2.4164e-06
2:79575193 G A 0.626893 -1.2212e-05
2:79575630 A G 0.209086 4.0888e-06
2:79582825 A G 0.562796 1.3707e-05
2:79584984 A G 0.039870 -7.3637e-06
2:79603240 C A 1.487963 -1.6145e-06
2:79604471 G A 0.118123 -1.0603e-05
2:79614140 T C 0.035817 -7.9179e-06
2:79615297 G C 0.584079 4.2250e-05
2:79629878 G A 0.146464 1.7943e-05
2:79632016 C A 1.549982 -4.5362e-06
2:79632061 G A 0.431903 6.0653e-06
2:79633418 G C 0.528955 1.3552e-05
2:79633879 A C 0.522645 8.4912e-06
2:79635212 G A 0.037126 -1.1588e-05
2:79635232 C T 0.075527 1.0127e-05
2:79641165 T C 0.074847 2.1949e-05
2:79655517 G A 0.603696 3.1982e-06
2:79657297 A C 0.022429 4.5553e-06
2:79665831 G A 0.032098 -3.6983e-05
2:79671800 T C 0.111331 -1.6593e-05
2:79678489 A G 0.047815 -2.7792e-05
2:79683843 A G 0.060411 3.8874e-05
2:79697982 A G 0.608514 9.5400e-06
2:79698362 G T 0.019903 -9.1408e-06
2:79698609 G C 0.075700 3.8778e-06
2:79700340 A G 0.050967 6.0095e-06
2:79702185 G A 0.092924 -1.7401e-05
2:79709354 T C 1.342675 -2.3253e-06
2:79715701 A G 0.819503 5.6554e-06
2:79715879 G T 0.030360 -1.7042e-05
2:79725618 G T 0.224171 2.3389e-05
2:79726716 T C 0.074820 -5.5440e-06
2:79734334 C A 0.827520 2.8939e-05
2:79748933 A G 0.030789 -9.1031e-06
2:79752430 C G 0.399194 -1.1647e-05
2:79767153 A C 0.330058 -1.9890e-05
2:79767352 A G 1.384741 1.5182e-05
2:79772114 T C 0.791683 1.2339e-05
2:79777981 C T 0.138094 6.9709e-06
2:79782293 C A 1.953351 -9.8479e-06
2:79785973 G A 0.061000 -1.2356e-05
2:79787897 G A 0.240769 2.2705e-05
2:79799031 T G 0.060850 -6.4929e-06
2:79806712 A G 0.098829 -5.3138e-06
2:79813196 A G 1.493807 -1.2672e-05
2:79817143 G A 1.651821 1.3891e-06
2:79821643 G A 0.035991 -1.1292e-05
2:79822618 A G 1.375786 -1.5252e-05
2:79840974 A G 0.093509 4.6333e-06
2:79848216 T G 0.124947 7.2814e-06
2:79849932 C T 0.128367 7.2031e-06
2:79850653 T G 0.386101 -2.1458e-05
2:79855622 T C 1.582444 7.2333e-06
2:79856965 T G 0.140447 -1.1124e-06
2:79862061 T C 0.202221 1.8894e-05
2:79867203 G T 0.043361 5.8712e-06
2:79869978 G A 0.329592 1.4655e-05
2:79874598 G A 1.906304 1.6479e-05
2:79880529 C A 1.932728 2.5673e-06
2:79880543 T C 0.994757 -8.2666e-07
2:79881648 T C 0.066888 8.9371e-06
2:79890454 G C 0.567019 2.7475e-05
2:79893693 T C 0.053452 7.0843e-06
2:79893775 G A 0.402570 5.6395e-05
2:79896696 C G 0.074395 1.1825e-05
2:79899475 G A 0.511537 -9.1968e-07
2:79902900 G A 0.467928 -1.0357e-05
2:79905975 G T 0.381640 1.2870e-05
2:79905988 T C 0.066501 -8.7588e-06
2:79906739 T C 0.268487 -2.0349e-05
2:79906990 G A 0.160917 6.1421e-06
2:79910349 A G 0.154821 -1.1513e-05
2:79918339 G C 0.245515 1.0278e-05
2:79922802 T C 0.692659 -1.3015e-06
2:79928312 C A 0.223773 -7.7426e-07
2:79931928 C G 1.386312 -1.4454e-06
2:79933552 C T 1.046091 3.3225e-06
2:79937078 T C 0.401050 -1.9952e-05
2:79941889 G T 0.052034 -2.0525e-05
2:79945097 T G 0.029119 -1.3599e-05
2:79945799 G A 0.459496 9.4993e-06
2:79951114 T C 0.137649 -1.0038e-05
2:79963907 T C 0.182179 -2.0825e-05
2:79964088 T C 0.504581 -1.4708e-05
2:79968031 C T 0.028807 8.2865e-06
2:79968075 C T 0.390521 -3.2832e-05
2:79971210 C G 0.060092 6.6904e-06
2:79973543 C T 0.681552 -1.2546e-05
2:79980853 G T 0.256357 -1.0542e-05
2:79982582 T C 0.649373 -1.1503e-05
2:79990657 T C 0.024200 -1.7181e-05
2:79992038 T C 0.358219 -1.3643e-05
2:79992937 G A 0.050712 9.3252e-07
2:80001273 T C 0.047458 -6.4630e-06
2:80007717 C T 0.375646 -3.2755e-06
2:80011735 A G 0.075425 -1.0733e-05
2:80011752 G A 0.470665 -3.0331e-05
2:80019076 A G 0.478494 -9.1850e-06
2:80025376 G A 0.121788 -6.3863e-06
2:80034223 G T 0.122485 1.3451e-05
2:80035545 G A 0.105027 -9.9609e-06
2:80035879 T G 0.266597 -8.8384e-06
2:80044050 G C 0.084101 -1.4341e-06
2:80045923 C T 0.030150 -2.1652e-05
2:80047419 A G 1.017349 -2.5613e-05
2:80048795 C G 0.660443 -2.0477e-06
2:80049718 T C 1.090996 -1.0802e-05
2:80055310 T C 0.052762 -8.4441e-06
2:80055773 A G 0.057882 -2.6271e-05
2:80056097 G A 1.837502 -1.1517e-05
2:80058829 C T 0.379498 1.0363e-05
2:80059495 T C 0.845121 5.1278e-06
2:80063847 C T 0.115733 2.2023e-05
2:80070516 A C 0.034277 -1.0732e-05
2:80081856 A G 1.658161 -3.4254e-06
2:80083028 T C 0.188065 2.6161e-06
2:80083899 A G 0.592314 2.4059e-07
2:80086434 G A 0.813744 -4.5856e-07
2:80088390 G A 0.370152 -4.5897e-06
2:80089267 A G 0.031761 -1.1318e-05
2:80089717 C A 1.846702 -2.3570e-05
2:80092562 G T 0.397120 1.2186e-05
2:80095216 T C 0.107040 4.3286e-05
2:80102220 C T 0.610438 4.3447e-06
2:80103850 C G 0.752405 2.8517e-06
2:80104027 G A 0.132205 1.1739e-05
2:80104527 T C 1.281441 1.0899e-05
2:80111797 T G 1.854647 -2.1766e-05
2:80112815 C T 0.024010 -4.9712e-06
2:80119494 G T 0.100818 2.5247e-05
2:80121731 T G 0.607960 -6.9185e-06
2:80122684 T C 0.023857 2.3787e-05
2:80124525 T G 0.536444 -1.4526e-06
2:80129506 A G 0.037653 1.2291e-07
2:80134915 C T 0.454600 -2.7114e-05
2:80139666 A G 0.022214 -1.6828e-05
2:80144546 T C 1.098309 4.2942e-05
2:80146561 A G 0.167499 -1.6090e-05
2:80148590 T C 1.733604 7.4144e-06
2:80154320 C T 0.125606 -7.7692e-06
2:80159495 A G 0.222331 3.7945e-06
2:80161097 A G 0.524127 1.3623e-05
2:80161741 T G 0.026148 6.8068e-06
2:80162195 T C 1.333108 1.4900e-05
2:80166013 G A 1.849850 -1.2374e-05
2:80175510 T G 0.517157 -3.3702e-05
2:80179111 T C 0.743939 -4.8300e-05
2:80186107 A C 0.803735 -2.7281e-05
2:80187928 A G 0.123403 -1.1821e-05
2:80187969 T C 1.079359 -2.2602e-05
2:80189140 A G 0.189550 -5.1050e-05
2:80191250 A G 0.868145 -4.6668e-06
2:80192622 G A 0.087284 8.3381e-06
2:80193148 C T 1.759123 -4.6516e-05
2:80194349 C T 0.383038 -2.4908e-05
2:80196736 G T 0.406891 6.0786e-06
2:80200044 G C 0.058443 -1.6734e-05
2:80200417 A G 1.476764 -3.8984e-05
2:80203005 A G 0.063271 -1.3593e-05
2:80203641 A G 0.096021 -5.1571e-07
2:80208780 A G 0.222685 -1.4026e-05
2:80210924 T C 0.075598 6.6679e-06
2:80211850 A C 1.274644 -2.2096e-05
2:80214006 G A 1.504782 5.7066e-06
2:80216176 A G 0.149089 -6.3045e-07
2:80217014 G T 0.330068 2.3993e-05
2:80221687 A C 0.051269 9.7261e-06
2:80223729 C T 0.251220 -2.9140e-05
2:80224755 A G 1.005059 2.4219e-06
2:80224923 G C 0.242190 1.3016e-05
2:80226808 C T 0.037476 -1.3119e-05
2:80227687 T C 0.286353 8.2783e-06
2:80229138 T G 0.933401 -3.9028e-05
2:80230038 T C 1.718420 -2.7312e-05
2:80230564 G A 0.060326 -9.3500e-06
2:80231175 G A 1.795888 -5.3523e-05
2:80231469 G A 1.234918 -2.1058e-05
2:80232593 C T 0.034484 2.1543e-05
2:80234172 T G 0.037000 -2.2802e-05
2:80235942 T C 0.027420 -3.8435e-06
2:80237262 A G 0.077771 -7.9840e-05
2:80242693 G T 1.380784 -1.7934e-05
2:80246007 A G 0.374208 -1.0549e-05
2:80247352 A C 0.080355 -1.7279e-05
2:80254739 G A 0.042318 -2.2497e-05
2:80256677 C G 0.277816 -2.6487e-06
2:80261010 A G 0.053245 -7.2984e-07
2:80261170 T C 0.985340 9.7690e-06
2:80272811 T C 0.571905 -1.2535e-05
2:80273785 A G 0.947724 -9.4075e-06
2:80274198 T G 0.036181 -2.9297e-05
2:80278644 G A 0.548402 -4.2738e-06
2:80280465 A C 1.657145 -7.9743e-07
2:80283195 T G 0.083207 2.2788e-07
2:80284885 A C 0.087423 -1.1967e-05
2:80290665 A C 0.062298 1.1120e-06
2:80290830 C T 0.237212 -1.6150e-05
2:80292837 G C 0.217408 -4.0803e-06
2:80295279 A G 1.652786 3.6909e-07
2:80297121 A G 0.188632 -1.0848e-05
2:80298534 A G 1.735096 -5.9701e-06
2:80299064 G A 0.513958 1.6879e-06
2:80310648 G A 0.414177 1.6857e-05
2:80314024 T C 0.036392 7.2495e-06
2:80318935 C G 0.092006 -2.1950e-05
2:80329264 G A 1.956343 -1.0814e-06
2:80332151 C T 0.355394 3.2411e-05
2:80335732 T C 0.137030 1.3349e-05
2:80340234 A G 0.369948 2.9558e-05
2:80342942 G A 0.142011 1.3333e-05
2:80350157 A G 0.021915 -2.3819e-05
2:80352098 G A 0.045303 -1.3510e-06
2:80356514 C T 0.211098 -4.3401e-05
2:80356575 A G 0.034291 7.5349e-06
2:80371312 G A 1.131563 2.8753e-06
2:80406158 C A 0.139702 -9.0992e-06
2:80408461 A G 0.077428 -9.7557e-06
2:80414593 A G 0.175434 -2.4768e-05
2:80434008 C T 0.242809 -3.2448e-05
2:80435309 T C 0.024540 5.3117e-06
2:80443877 C T 0.340802 3.7998e-05
2:80449350 G A 0.047315 -1.0940e-05
2:80454116 C T 0.031153 -3.8789e-06
2:80456138 C T 1.304298 -2.5586e-05
2:80465130 A G 0.341434 -1.3462e-06
2:80487704 A G 0.155491 -3.4978e-05
2:80488280 G A 0.045945 -3.1192e-06
2:80488774 T C 1.058861 6.2679e-06
2:80492900 A G 1.261681 -4.5860e-06
2:80493357 A G 0.139284 1.1529e-05
2:80496089 C A 0.306402 -7.1964e-06
2:80501998 A G 1.756416 1.2797e-05
2:80507886 T G 0.141766 -5.7889e-05
2:80508378 C G 0.211126 -3.6983e-05
2:80519306 C T 0.077135 7.6084e-06
2:80521341 T C 1.007718 -3.0093e-05
2:80526874 C T 0.039917 -3.1881e-06
2:80528881 A G 0.035324 1.3660e-05
2:80529956 C T 0.350695 6.3786e-06
2:80530062 C T 0.036059 1.9315e-05
2:80541030 A G 0.089208 5.0612e-06
2:80545487 C T 0.171225 -7.9405e-06
2:80545525 C T 0.215712 -1.9822e-05
2:80554749 T C 0.255877 3.2432e-05
2:80556085 A G 0.087879 1.8477e-05
2:80558293 C T 1.952878 -4.2519e-06
2:80558979 A C 0.054955 -1.8327e-05
2:80562069 C T 0.161039 1.2072e-06
2:80567348 G A 0.059884 1.0358e-06
2:80597843 C A 0.201654 1.1349e-05
2:80602334 G C 0.457905 -8.1189e-06
2:80604414 C T 0.076754 1.5036e-05
2:80610230 A G 0.021619 -8.8280e-08
2:80613607 A C 0.671220 -3.8180e-05
2:80615472 T G 0.026440 7.9114e-06
2:80616101 C T 0.082187 -2.2091e-06
2:80619899 C A 0.037823 -8.0651e-06
2:80627315 T C 0.055213 -7.3999e-06
2:80628225 C A 0.071862 1.0743e-05
2:80640089 A C 0.032703 1.7064e-05
2:80640705 A G 0.043450 -3.4937e-06
2:80641365 A G 0.236825 6.5227e-06
2:80653423 T G 0.198529 -1.1911e-05
2:80653609 C T 0.252937 4.5810e-06
2:80656878 A G 0.785583 -1.6708e-05
2:80666850 A G 0.058344 -2.5807e-05
2:80668250 T C 0.237042 5.4690e-06
2:80668814 G A 0.031010 -1.7624e-05
2:80669137 T C 0.103103 -3.1573e-05
2:80673046 C T 0.048373 1.1245e-05
2:80680915 T C 0.139430 1.3088e-05
2:80684131 G A 0.020447 -1.9154e-05
2:80692309 A G 0.023384 -6.9594e-06
2:80692624 C T 1.953701 -1.0930e-05
2:80695327 A G 0.554140 -4.1910e-05
2:80713142 C T 0.615334 -9.8475e-06
2:80717078 G A 0.029578 1.1270e-05
2:80721538 G A 0.227163 -6.3586e-06
2:80725388 G A 0.042287 9.3044e-06
2:80725467 A C 0.827493 8.1428e-08
2:80725719 C T 1.898661 -2.0741e-05
2:80728120 C T 0.532616 -1.1947e-05
2:80728281 T C 0.077043 2.5669e-06
2:80731847 G A 0.813530 2.0667e-06
2:80733443 A G 0.556782 6.4408e-06
2:80734153 G T 0.037201 2.5123e-05
2:80734826 G A 0.827891 9.2540e-06
2:80734998 G C 1.378682 -3.6067e-07
2:80735832 C T 0.027736 -1.8369e-05
2:80737297 C T 0.044279 1.2256e-05
2:80740644 C T 0.037575 1.0732e-06
2:80743194 A G 0.842554 2.4286e-05
2:80750869 G A 0.028834 -1.6549e-05
2:80751009 T C 0.059762 -3.2474e-05
2:80751921 C A 0.073759 -9.3504e-06
2:80752207 T G 0.123556 -2.9695e-05
2:80757507 C T 0.402913 2.1263e-05
2:80760457 A G 0.049389 1.1576e-06
2:80763300 A G 0.031710 1.2889e-05
2:80767037 C T 0.874516 6.4822e-06
2:80767221 G C 0.065848 -1.5176e-05
2:80770808 T C 0.835931 4.3335e-06
2:80772039 G A 0.050212 -9.7448e-06
2:80778639 C G 1.564204 -1.2364e-05
2:80785798 G C 0.119225 6.3948e-06
2:80794139 A C 0.020399 -2.5877e-05
2:80795919 C T 0.341172 2.8175e-05
2:80801346 C T 0.689453 -2.5152e-06
2:80804156 A G 1.295618 2.2235e-05
2:80805202 G T 0.063702 -1.3700e-05
2:80814605 A C 0.052779 -1.0993e-05
2:80816800 G A 0.073171 -9.4087e-06
2:80818999 A G 0.091567 -3.7626e-06
2:80820411 T C 0.151890 -1.5786e-07
2:80827544 G A 0.153461 7.7570e-07
2:80829363 T C 1.054605 3.6019e-05
2:80832240 C T 0.119398 -1.8306e-05
2:80832761 T C 0.083245 2.2713e-05
2:80847350 C A 0.021626 -7.0843e-06
2:80849544 A G 0.125600 1.9306e-06
2:80852817 C T 0.877943 4.4613e-05
2:80865003 C T 0.020691 1.5739e-05
2:80865188 G T 0.127279 -9.6728e-06
2:80871975 C A 0.814393 4.2830e-05
2:80872561 T C 0.042579 4.9716e-06
2:80873114 A G 0.045694 -2.9287e-05
2:80876454 C T 1.069271 3.8601e-05
2:80899394 C T 0.069666 -2.7526e-05
2:80901525 G T 0.050416 -3.8273e-06
2:80907548 C T 0.048685 2.2209e-05
2:80909319 G C 0.051725 -3.0442e-06
2:80911400 C G 0.175387 3.8877e-06
2:80915768 T C 0.205366 -7.2519e-06
2:80925028 A G 0.063159 5.8089e-06
2:80925850 G A 0.087423 3.5154e-06
2:80927512 T C 0.527863 1.6562e-05
2:80933547 T C 0.750909 1.2282e-05
2:80942951 C T 0.221947 -1.6703e-06
2:80945545 G A 0.139627 2.3701e-06
2:80961818 C T 0.055590 -7.4754e-06
2:80978254 G A 0.256153 7.4854e-06
2:81005357 C T 0.938830 -1.5484e-05
2:81008675 A G 0.062387 1.9110e-05
2:81013449 T C 0.074279 -7.7413e-06
2:81017383 T G 1.243716 -4.4383e-06
2:81018433 G A 0.164177 2.6284e-06
2:81024276 C G 0.059983 1.3529e-05
2:81025990 T G 0.045711 -5.1695e-06
2:81026160 G A 0.051599 1.7578e-05
2:81027675 T C 0.029303 6.4898e-06
2:81033603 T C 0.461546 -1.9077e-06
2:81051412 T C 0.071879 -9.9031e-06
2:81056975 T G 0.039190 -2.1326e-05
2:81073108 A G 0.155154 -4.7895e-06
2:81078823 G A 0.929076 -7.0619e-06
2:81095233 T C 0.121737 1.3770e-05
2:81095962 T G 0.046047 -1.6624e-05
2:81108329 A C 0.778876 -5.9097e-07
2:81120710 T C 0.097153 6.9082e-06
2:81130903 G A 0.068891 -4.4762e-06
2:81131899 T C 0.775214 1.6478e-06
2:81149465 T C 0.045462 -6.8456e-06
2:81152623 C A 0.208926 -3.0958e-07
2:81157535 C T 0.075598 2.3553e-05
2:81164749 G A 0.049192 2.4157e-05
2:81167082 A G 0.048267 -1.5932e-05
2:81179374 T C 1.502902 1.1416e-06
2:81192578 A G 0.461941 -1.5802e-05
2:81211080 G A 0.054071 1.3937e-06
2:81211525 G A 0.279982 -1.0073e-05
2:81214389 A G 0.034192 -2.2095e-05
2:81221088 A C 0.112589 -1.3661e-05
2:81221240 A G 0.049427 1.4200e-05
2:81228245 T C 0.086930 9.7976e-06
2:81240057 T C 0.815781 -3.0420e-06
2:81240224 C T 0.057212 -2.3126e-06
2:81250948 A C 0.058980 -1.2846e-05
2:81276916 T C 0.141327 1.7540e-05
2:81279473 A G 0.064624 -4.5279e-06
2:81289946 T G 0.282321 1.4930e-05
2:81304746 T C 0.048828 2.8973e-05
2:81313467 C T 0.146254 1.6964e-05
2:81317016 A G 0.040478 -1.4497e-05
2:81332752 A G 0.240119 2.1372e-05
2:81333321 A G 0.032547 8.8690e-06
2:81340595 G A 0.025080 1.2872e-05
2:81345165 A G 0.241666 1.7531e-05
2:81346430 G A 0.747002 8.9039e-06
2:81354306 T C 0.035372 4.1957e-06
2:81381667 T C 0.089466 -1.0368e-05
2:81384464 G A 0.167961 1.6225e-05
2:81403067 A G 0.098418 -1.6674e-05
2:81413590 G A 0.041740 -1.1088e-05
2:81420569 T C 0.050610 -7.0391e-06
2:81426638 A G 0.064855 1.1708e-05
2:81429344 G A 1.363577 1.0128e-05
2:81440526 C T 1.416913 1.7884e-07
2:81446114 G A 0.552838 -6.1090e-06
2:81459064 T C 0.038931 -2.7676e-05
2:81460919 G C 0.050994 2.6026e-05
2:81461544 A C 0.089041 -9.4372e-06
2:81469601 A G 0.817678 8.0517e-06
2:81486134 G T 0.636824 1.7731e-07
2:81486500 C T 1.469080 7.6709e-07
2:81500300 G A 0.436133 6.3260e-06
2:81518612 A G 0.049889 -9.6639e-06
2:81520354 C A 0.048461 2.0267e-06
2:81523574 G A 0.108794 -1.5170e-05
2:81530079 A C 0.034437 7.0104e-06
2:81536057 T C 0.021262 -2.7239e-06
2:81536338 G A 0.069656 3.0191e-07
2:81537624 G A 0.373324 1.2196e-05
2:81563640 G A 0.184920 2.1401e-05
2:81567760 A C 0.078526 9.9000e-06
2:81569588 C T 0.896598 1.0877e-06
2:81570613 T C 0.046986 -3.7256e-06
2:81591163 C A 1.248000 1.7531e-05
2:81592571 C G 0.412851 -7.1618e-05
2:81593312 C T 0.052996 3.5751e-06
2:81602996 A G 0.384265 6.1166e-06
2:81603555 C T 0.060425 -4.9239e-06
2:81612658 T C 0.122363 1.2895e-07
2:81614229 G A 1.405313 -2.8921e-05
2:81615739 T C 0.207107 -4.3966e-06
2:81616256 C T 1.224500 -1.0330e-05
2:81621597 C T 0.743898 -4.6611e-06
2:81624805 C T 0.062795 2.3734e-05
2:81627400 C G 0.149939 -2.7144e-05
2:81632669 T C 0.555470 -1.0607e-05
2:81634141 A G 0.196734 3.9566e-05
2:81638728 C G 0.320902 1.3321e-06
2:81638922 T C 1.106003 -8.0486e-06
2:81645738 A G 0.028589 -7.5398e-06
2:81656033 A G 0.135769 -9.8797e-06
2:81656065 C G 0.044776 -1.7966e-05
2:81659988 C T 1.564568 -3.7508e-06
2:81663644 A C 0.164375 -4.8424e-06
2:81663984 A G 0.302295 -1.4872e-05
2:81668808 C T 0.357716 -4.7433e-06
2:81682120 A G 0.340094 9.7351e-06
2:81682719 T C 0.020124 -2.4417e-06
2:81684934 A G 0.115376 -6.1617e-07
2:81720176 A C 0.084829 2.5425e-06
2:81721527 A C 0.034059 -1.1738e-05
2:81738875 G C 0.029014 1.4314e-05
2:81741750 A G 0.635485 -1.9155e-05
2:81748757 C A 0.057260 4.1249e-06
2:81748959 G A 0.049240 -1.3962e-05
2:81751124 A C 0.351861 -1.5812e-06
2:81781270 T C 0.064403 -1.7594e-05
2:81799328 C T 0.539888 7.8606e-06
2:81806811 T C 0.136693 -7.2433e-06
2:81834120 A C 0.120119 -1.7362e-05
2:81837583 G A 0.066919 -3.0681e-05
2:81844361 A G 0.144588 -1.1682e-05
2:81849239 C T 0.264248 -2.2970e-05
2:81858897 A G 0.361935 -3.3375e-07
2:81868677 A G 1.855066 2.0407e-05
2:81868694 T A 0.024336 -1.2462e-06
2:81871836 A G 0.272163 1.2522e-05
2:81872798 A G 0.144380 -1.4754e-05
2:81872922 A C 0.538389 2.3251e-05
2:81873948 T C 0.034787 -8.0221e-06
2:81894419 A G 0.651304 -2.2744e-05
2:81911239 A G 0.029976 -1.2785e-05
2:81922848 T C 0.045238 -1.0382e-06
2:81931527 G T 0.534925 -1.7293e-05
2:81940865 T C 0.118698 -1.5235e-05
2:81944785 G C 0.065450 -5.5764e-06
2:81957263 A G 0.142007 -1.6021e-05
2:81957791 T C 0.112983 -2.7678e-06
2:81967049 C T 0.032628 3.7454e-06
2:81983326 T C 0.034909 -3.8047e-06
2:81988565 T C 0.054380 2.4758e-05
2:81988714 G A 1.057260 -2.4935e-05
2:81995729 A G 0.020535 -1.4659e-05
2:82018022 T G 0.181476 6.5835e-06
2:82037870 G C 0.060605 5.0118e-06
2:82043717 C T 0.426039 -4.0595e-06
2:82053392 T C 0.030462 5.7785e-06
2:82053791 A G 0.164854 -5.5860e-06
2:82054374 T C 0.648560 1.5203e-05
2:82055256 T C 0.022323 -2.6190e-05
2:82058891 G A 0.029966 -3.7762e-06
2:82067749 T C 1.932935 1.5988e-05
2:82085184 C A 0.026403 -9.3363e-06
2:82087850 T A 0.049991 -2.4417e-06
2:82092193 G T 0.066626 2.7342e-05
2:82093249 A G 0.035674 6.2697e-06
2:82093579 G A 0.203979 -4.5149e-06
2:82102129 A G 0.443021 -1.5017e-06
2:82149947 T C 0.037415 1.9315e-05
2:82153377 A G 1.090632 9.6102e-06
2:82165354 G A 0.054040 1.3105e-05
2:82166934 T C 1.353979 -1.1913e-05
2:82190985 T C 1.308782 -1.0308e-05
2:82203556 T G 0.203666 -7.2016e-06
2:82205903 T C 1.308918 -8.2548e-06
2:82207829 T C 0.074589 7.3110e-06
2:82213961 T C 1.229814 -6.0627e-06
2:82223606 A G 0.064168 -9.8658e-06
2:82227687 C T 0.743439 -6.3688e-07
2:82234565 T C 0.194844 -9.2863e-06
2:82235644 T C 0.931347 7.2355e-07
2:82240962 C T 0.055060 -9.2807e-06
2:82249764 T C 0.368208 -1.9810e-05
2:82266773 A G 0.036640 1.2697e-05
2:82269259 A C 0.034151 1.2883e-05
2:82279619 G A 0.121833 -2.8009e-05
2:82287320 C T 0.025471 -6.0546e-06
2:82296707 T C 0.864316 7.2854e-06
2:82319294 T G 0.037772 8.1027e-06
2:82328431 C T 0.099346 5.7508e-06
2:82330107 C T 0.031853 -5.0180e-06
2:82336724 A G 0.562749 -8.3546e-06
2:82338831 G A 0.083275 -5.4257e-08
2:82341886 C T 0.029742 -1.3058e-05
2:82347352 C T 0.056736 9.3269e-06
2:82353052 C T 0.397371 1.6629e-05
2:82391399 T C 0.047785 -1.0279e-05
2:82394929 T C 1.512625 1.4943e-05
2:82396031 G A 0.467890 2.6427e-05
2:82396522 G A 0.059752 5.9112e-06
2:82404967 A G 0.113833 1.8094e-05
2:82420843 A G 0.508777 4.3842e-06
2:82424888 G A 0.524671 -6.6453e-06
2:82426221 C T 1.931827 2.8871e-05
2:82456396 T C 0.197332 -6.2732e-07
2:82456512 T A 0.063519 6.6880e-06
2:82463973 C T 0.508729 -1.2793e-06
2:82467880 C T 0.048866 -5.2210e-06
2:82487460 T G 0.140022 -1.4281e-05
2:82491253 G A 0.033628 1.7056e-06
2:82492519 T C 0.053887 -1.1865e-05
2:82496209 A G 0.048988 -1.3761e-05
2:82499876 T C 1.839834 2.4071e-05
2:82510902 A G 0.803259 6.4735e-06
2:82522732 A G 0.429156 1.9511e-05
2:82529207 A G 0.173075 4.4146e-06
2:82534958 T C 0.597152 1.1825e-05
2:82539303 C G 0.074092 -1.2144e-05
2:82547871 T C 0.033706 3.6764e-06
2:82596373 T C 0.040815 1.4134e-05
2:82620749 A G 0.121782 1.5466e-06
2:82630458 A G 0.025631 1.5311e-05
2:82642510 A G 0.081059 -1.2716e-05
2:82647461 T G 0.021528 4.9730e-06
2:82649262 A G 0.036324 -9.5474e-06
2:82651794 G A 1.524994 1.6689e-06
2:82664362 C T 0.106329 -1.4822e-05
2:82665837 T C 0.245426 7.6856e-06
2:82672922 G A 0.391095 1.9029e-05
2:82679956 G A 0.544182 1.6702e-05
2:82717208 G A 0.045575 -2.2489e-05
2:82719725 A G 0.049386 -1.6599e-05
2:82721577 G A 0.280849 9.9413e-06
2:82723829 C T 0.036099 9.4373e-06
2:82731508 T C 0.030462 -2.9764e-06
2:82761229 G A 0.041100 -1.2596e-05
2:82761573 C T 0.946827 4.2586e-05
2:82767675 T G 0.147209 1.9498e-05
2:82769207 A C 0.057450 -5.7994e-08
2:82799016 C T 0.082922 2.0029e-05
2:82803286 A G 0.052204 -7.4368e-06
2:82803682 T C 0.091078 -6.1844e-06
2:82804268 T C 0.028106 5.6720e-06
2:82809236 G C 0.027749 7.7491e-11
2:82813685 T C 0.074568 -1.3674e-05
2:82814510 A G 0.568474 2.3267e-05
2:82823951 C G 0.035994 -3.5051e-06
2:82827205 C T 0.055040 1.6756e-05
2:82828530 A G 0.030221 -2.3101e-05
2:82852688 T C 0.039815 1.1557e-05
2:82859467 A G 0.096494 -2.0522e-05
2:82859580 C T 0.796269 1.5735e-06
2:82861273 A C 1.930990 1.5083e-05
2:82863335 G T 0.034563 -1.4439e-05
2:82870302 G A 0.203452 2.2964e-05
2:82909242 C T 0.029806 2.2212e-05
2:82936165 T C 0.118950 3.8603e-05
2:82936862 G A 0.065923 1.2865e-05
2:82957817 T C 0.304546 -5.1084e-06
2:82962904 A G 0.201827 5.6114e-06
2:82963559 C T 0.421544 7.8090e-06
2:82982818 C T 0.077601 -1.6382e-05
2:83004733 G A 0.694999 1.2235e-05
2:83007181 A G 0.068527 -1.1646e-05
2:83011373 C T 0.323629 1.8673e-06
2:83029520 T C 0.029606 -1.6460e-05
2:83041308 C T 0.139760 1.1880e-05
2:83041653 T C 0.607229 1.6931e-05
2:83048509 T C 0.026172 4.6187e-08
2:83058160 C T 0.274682 4.3395e-06
2:83066255 A G 0.063488 -4.2084e-07
2:83076358 T C 0.269803 3.8704e-06
2:83092601 G T 0.095117 1.0322e-05
2:83101940 T C 0.064916 -1.3088e-05
2:83105581 T C 0.026862 2.0066e-06
2:83120366 T C 1.855831 -3.8319e-07
2:83127645 C T 0.035164 -2.2619e-05
2:83133597 C T 0.093485 1.3829e-05
2:83150544 A G 0.029157 -1.8098e-05
2:83152671 A G 0.109988 -4.7093e-06
2:83153359 T C 1.744582 8.6419e-06
2:83153789 C T 0.044123 -2.9049e-05
2:83159523 C T 0.057814 1.8869e-05
2:83163419 A G 0.074266 -4.7325e-06
2:83170204 G T 0.117613 -1.1190e-05
2:83172775 C T 0.067289 -1.4788e-05
2:83195104 T G 0.334611 1.8535e-06
2:83204763 T C 0.193025 -3.3723e-07
2:83207718 G A 0.065878 -6.7918e-05
2:83217705 T C 0.079624 -1.7017e-05
2:83218940 A G 0.029143 -1.3399e-05
2:83227896 G A 0.247796 1.7192e-06
2:83249250 T G 0.160512 -3.2788e-06
2:83265757 C T 0.218986 2.9784e-07
2:83269348 G T 1.944627 -3.9868e-06
2:83281028 G A 0.108556 -8.4434e-06
2:83286031 G A 0.214590 6.9158e-06
2:83293380 T C 0.210758 2.7174e-06
2:83314932 A G 0.132664 -5.2357e-07
2:83324763 A G 0.078196 3.1839e-06
2:83343098 G A 0.069244 7.7477e-06
2:83351421 T C 1.944457 -4.6274e-06
2:83354795 A G 0.027705 1.8678e-05
2:83358225 C A 0.186157 -4.9604e-05
2:83386258 T G 0.864391 1.0599e-05
2:83396583 C T 1.078162 1.7099e-05
2:83403693 G A 0.029466 -6.3179e-06
2:83405764 A G 0.150007 4.8932e-06
2:83416172 T C 0.093414 3.0691e-05
2:83420894 C T 0.033968 -1.7742e-05
2:83451382 C G 0.056185 -1.0949e-05
2:83457305 G T 0.048675 1.2045e-06
2:83460869 G A 0.798068 2.1571e-05
2:83467585 A G 0.855586 2.4567e-05
2:83484424 A G 0.105762 -1.1106e-05
2:83492061 G A 0.060826 1.6869e-06
2:83500147 C T 1.954927 6.6486e-06
2:83510867 C A 0.260732 -2.9550e-05
2:83515752 T C 0.039316 -1.2724e-05
2:83526571 G C 0.029725 -1.7310e-05
2:83528393 A G 0.145570 -2.4979e-05
2:83540798 C T 0.053241 -4.7886e-06
2:83552425 G T 0.075099 2.4819e-06
2:83557502 G A 1.215698 7.6115e-06
2:83566474 A G 0.053870 -1.0492e-06
2:83572746 T C 0.136343 -1.3932e-05
2:83593573 T G 0.805727 6.6606e-05
2:83600950 C T 0.054938 -2.0157e-05
2:83601234 C T 0.126082 1.9316e-05
2:83602621 G A 0.078753 -7.2444e-06
2:83604301 A G 0.033284 -6.2329e-06
2:83607420 T C 0.106693 -2.7317e-05
2:83618492 G A 0.028270 -3.6052e-06
2:83619117 C T 0.280424 -2.7653e-05
2:83627221 T C 0.045354 3.6261e-05
2:83634294 A C 0.033087 -1.3647e-05
2:83637190 C T 1.330541 -5.8986e-06
2:83680589 T C 0.067269 9.0688e-06
2:83683019 G T 0.027093 1.1629e-06
2:83689762 C T 0.125018 -1.5723e-05
2:83694607 C T 0.550394 1.6842e-05
2:83695481 C T 0.315759 -1.9634e-05
2:83702132 T C 0.057199 -1.0139e-05
2:83709028 G A 0.847338 1.0589e-05
2:83711695 C T 0.030207 1.4354e-06
2:83752194 T C 0.048906 1.1420e-05
2:83762397 G A 0.296519 4.1407e-06
2:83763164 C T 0.042382 -1.0483e-05
2:83774715 T G 0.135786 -1.4239e-05
2:83777837 T G 0.124522 4.5684e-06
2:83788523 A G 0.059694 -1.7860e-05
2:83790116 A G 0.442412 -9.5275e-06
2:83790592 T C 0.258509 7.4179e-06
2:83805477 A G 0.071080 -3.0049e-05
2:83806721 C G 0.239687 3.2743e-05
2:83824516 T C 0.026172 1.2091e-05
2:83824980 A G 0.135191 -1.7425e-05
2:83835213 A G 0.048961 -9.2494e-06
2:83835271 T C 0.056692 2.1656e-05
2:83845469 C T 0.700819 -6.8158e-05
2:83887145 A G 0.022388 1.5184e-05
2:83888150 C T 0.100648 -1.9483e-06
2:83889296 G A 0.023850 -9.8471e-06
2:83899076 A G 0.058140 -7.4566e-07
2:83906691 A G 0.474132 8.4805e-05
2:83909790 A C 0.190356 -3.0126e-05
2:83932657 C T 0.067646 -3.6446e-05
2:83932797 G A 0.554579 5.1128e-05
2:83936401 T C 0.022456 3.6775e-06
2:83948943 A C 0.536451 1.2184e-04
2:83951931 T C 0.032037 -2.9490e-06
2:83957791 T C 0.021184 -3.6781e-05
2:83977184 A G 0.072025 -4.8098e-08
2:83983722 T C 0.558108 -4.1266e-05
2:83984204 C T 0.063138 -8.6881e-06
2:84004024 A G 0.106132 -4.3460e-06
2:84006502 A G 0.135928 1.9228e-05
2:84008420 G A 0.096694 -1.4264e-05
2:84031715 G A 0.043419 -2.9280e-05
2:84036230 A G 0.154216 -3.4547e-05
2:84039236 C T 0.072216 -1.0590e-05
2:84040692 G C 0.042899 -5.6553e-06
2:84064355 T G 1.967386 -8.7820e-06
2:84078468 T C 0.041957 -1.1262e-05
2:84136872 T C 0.063243 -9.2044e-06
2:84152250 C T 0.071865 8.6527e-07
2:84152436 A G 0.554555 -4.3723e-05
2:84162825 T C 0.172619 -2.8468e-05
2:84175338 A G 0.080079 -9.5788e-06
2:84178542 C T 0.023078 1.4492e-05
2:84184053 T C 0.029677 3.3911e-05
2:84191524 T C 0.032832 -3.0772e-07
2:84196077 A C 0.041332 -1.1061e-05
2:84198618 A C 0.081157 1.5836e-05
2:84210066 C A 0.311794 7.6675e-05
2:84226391 C A 0.180789 -4.5447e-06
2:84245168 G A 0.041668 1.1405e-05
2:84246586 A G 0.481517 6.5622e-05
2:84257122 C T 0.041553 2.0630e-05
2:84258624 C T 0.234737 5.5197e-05
2:84261979 A C 0.051317 -2.4533e-05
2:84287935 A G 1.717451 -2.2623e-05
2:84303884 C A 0.039809 -1.5679e-05
2:84310453 A G 0.034359 -5.6958e-06
2:84325920 T C 0.025703 -2.0696e-06
2:84328335 A G 0.643063 8.4422e-06
2:84338874 A G 1.765980 -1.4528e-05
2:84342608 A G 0.080249 3.0633e-05
2:84348902 T C 1.893562 -2.2442e-05
2:84350917 A T 1.038190 -2.1751e-05
2:84355762 C A 0.035834 -1.5923e-05
2:84362453 T C 0.837723 -1.7354e-05
2:84366058 T C 0.149245 -3.6718e-06
2:84366813 C T 0.084118 -1.8140e-05
2:84368597 A G 1.720813 -5.6779e-05
2:84371635 C T 1.116063 -1.3850e-05
2:84371943 C T 1.777233 -3.3486e-05
2:84377121 T C 0.113969 1.1781e-05
2:84377246 C T 0.254732 -3.4474e-06
2:84385677 C T 0.032764 1.0335e-05
2:84385746 C A 0.043191 4.3618e-06
2:84387117 A C 0.058134 -4.5904e-07
2:84400853 C T 0.178735 -9.1230e-06
2:84404680 A G 0.479399 3.8650e-07
2:84418518 A C 1.509749 9.4370e-06
2:84419732 C T 0.496500 1.4562e-05
2:84424066 G A 0.059004 -3.9058e-06
2:84432300 A C 1.863579 -8.8072e-06
2:84439377 A G 1.521057 8.8478e-06
2:84439515 C T 0.381984 -8.7403e-07
2:84442823 A G 0.190971 1.6094e-05
2:84448683 C T 0.032859 2.3319e-05
2:84484048 T C 1.529220 1.4649e-05
2:84504286 C A 0.102777 4.7664e-06
2:84521099 G A 0.607820 8.1428e-07
2:84525045 T C 0.029228 -1.9272e-05
2:84537078 T C 0.167098 2.6244e-05
2:84548329 C T 0.100920 -1.7285e-05
2:84550049 T C 0.791506 -9.2359e-08
2:84550396 G A 0.114669 3.4118e-05
2:84555869 A G 0.311006 -4.1779e-05
2:84564579 T C 0.243128 7.3215e-06
2:84564939 T C 0.021664 -4.7791e-06
2:84573946 C T 0.773001 4.7088e-05
2:84579578 T C 1.818623 2.5350e-05
2:84580102 C T 0.115580 3.8131e-06
2:84588829 A G 0.057705 2.4695e-05
2:84601213 G T 0.037483 1.0899e-05
2:84610874 T C 1.907073 5.5630e-06
2:84624684 C G 0.024261 -8.9586e-06
2:84634431 C T 0.039363 1.5722e-05
2:84643610 T C 0.217755 9.4986e-06
2:84645581 T G 0.035185 -7.7237e-06
2:84668155 C T 0.141127 6.4832e-08
2:84673058 A G 0.115240 -3.9087e-05
2:84682695 G C 1.866190 -2.1073e-05
2:84686929 G T 0.039543 -1.5873e-05
2:84690680 G T 0.076163 1.4068e-05
2:84696003 G A 0.953756 -2.1584e-05
2:84709215 T G 0.823233 -4.9348e-05
2:84714395 A G 0.081191 -6.7415e-06
2:84718269 C G 0.022065 -8.9118e-06
2:84719469 A G 0.246205 -6.4192e-06
2:84731686 C T 0.061901 -1.7382e-05
2:84745113 T C 0.023081 -3.5736e-07
2:84756035 A G 0.046792 -9.0719e-06
2:84759082 A G 0.060938 -2.3227e-05
2:84772052 G A 1.864952 -2.6433e-05
2:84786277 A G 0.020219 -5.7866e-06
2:84796420 G A 0.020311 -3.6267e-06
2:84815684 G A 0.574771 9.8509e-06
2:84822549 A G 0.659661 -6.6847e-06
2:84830506 T G 1.843224 -1.7082e-05
2:84846930 G A 0.036517 -5.2679e-06
2:84848596 A G 0.107390 -3.6162e-06
2:84855718 A G 0.081120 -7.1204e-06
2:84861723 T C 0.156776 1.8260e-05
2:84880445 C G 0.267882 1.6891e-05
2:84896628 A G 0.261389 7.5625e-06
2:84897501 G A 0.043749 -1.0984e-06
2:84897517 G A 1.892566 -2.5824e-05
2:84899498 T A 0.031367 -3.6357e-06
2:84899638 A G 0.107921 1.0911e-05
2:84902683 C T 0.095392 -2.6790e-05
2:84902734 G A 1.741403 -2.0384e-05
2:84906394 C T 1.565968 -9.3269e-06
2:84906435 G C 0.093832 9.7913e-06
2:84921433 G A 0.114295 3.7321e-05
2:84924894 A G 0.129275 -5.6941e-06
2:84926531 G A 0.058603 1.0770e-05
2:84932720 G A 0.058032 -2.0983e-05
2:84932836 A G 0.111565 3.4216e-05
2:84938774 G A 0.031183 2.2462e-05
2:84945469 A G 0.114006 3.7047e-05
2:84947790 C T 0.319631 -1.2289e-05
2:84955425 G A 0.172371 1.4747e-05
2:84978031 A G 1.957424 -1.4094e-05
2:84990485 A G 0.136530 -3.5138e-05
2:84992487 A G 0.129581 6.1007e-07
2:84994188 A G 0.096259 -2.3576e-05
2:85015325 A G 0.276871 1.8898e-06
2:85019588 A G 0.027389 -4.9030e-06
2:85019972 G A 0.078781 -1.9072e-06
2:85023554 G A 0.318312 -8.1485e-06
2:85033339 C A 0.392775 -2.0405e-06
2:85035056 C T 0.256928 6.4046e-07
2:85039563 T C 0.058174 -1.9049e-05
2:85041685 C T 0.063577 -6.3740e-06
2:85051122 A G 0.313521 -6.5194e-06
2:85059063 A G 0.339731 6.3191e-06
2:85059227 T C 0.055828 -1.9005e-05
2:85073697 A G 0.604111 1.3930e-05
2:85074690 C T 0.610890 1.3820e-05
2:85075406 C T 0.491227 1.1254e-05
2:85079087 C T 0.083401 1.3609e-05
2:85079098 T C 0.040570 3.7185e-06
2:85084832 C T 1.946283 -1.3230e-05
2:85089414 A G 0.270690 -5.2310e-06
2:85093084 T C 0.193345 -1.4164e-05
2:85093611 T C 0.065678 1.6576e-05
2:85096254 C T 1.626897 6.6969e-06
2:85097590 T C 0.077764 1.0880e-05
2:85098559 A C 0.037021 -3.9396e-06
2:85101617 G A 0.034886 1.0232e-05
2:85105286 C A 0.056413 -4.0501e-06
2:85111444 C T 0.038812 1.6197e-05
2:85119053 G C 0.043154 8.3958e-06
2:85125627 C T 0.349430 -1.7851e-05
2:85126658 C T 0.059143 8.8595e-06
2:85128898 A G 0.048934 -4.2043e-06
2:85133861 T C 0.147260 -4.7163e-06
2:85140148 C A 0.047965 -2.0925e-05
2:85141867 G C 1.817766 1.1033e-05
2:85173984 G T 1.209307 4.8968e-05
2:85194193 G A 0.140229 -8.6877e-06
2:85195467 A G 0.038564 -1.8593e-05
2:85197172 T C 0.025839 1.2082e-08
2:85199500 C T 0.099516 2.2523e-05
2:85212658 G A 0.102909 -2.7195e-06
2:85214423 G A 0.027831 1.3083e-05
2:85231108 G C 0.060299 -1.9962e-05
2:85231850 A C 0.061013 2.6634e-05
2:85233909 T C 0.031734 2.7322e-05
2:85240309 T C 0.195758 1.1901e-05
2:85265695 T C 0.070115 2.1930e-05
2:85271238 C A 0.037248 -1.0447e-05
2:85272583 T C 0.034994 1.6051e-05
2:85274666 C T 0.161203 1.0155e-05
2:85276060 T C 0.091523 2.1517e-06
2:85286519 G T 0.130067 3.5993e-06
2:85287948 T C 0.588866 6.8058e-06
2:85288572 T G 1.841446 -1.4499e-05
2:85291526 A G 0.090262 6.7755e-06
2:85291829 C T 0.749722 -9.8426e-06
2:85303481 C T 1.211792 1.0121e-05
2:85305000 G T 0.123322 1.6663e-05
2:85306122 G A 0.689974 2.1867e-06
2:85308507 T C 0.395998 -2.9912e-06
2:85312389 G A 0.083799 -1.5368e-05
2:85317715 A G 1.015187 6.5281e-06
2:85331686 G A 0.661650 1.1716e-07
2:85338333 C A 0.141048 1.5880e-05
2:85339019 G T 0.094481 2.2465e-06
2:85339219 G A 0.042338 2.7309e-06
2:85341834 C T 0.092611 -1.5507e-05
2:85342257 A C 0.021596 5.7328e-06
2:85343060 T C 0.287503 4.0130e-05
2:85358373 A G 0.194837 -8.0564e-06
2:85364093 T C 0.514509 1.6669e-05
2:85372230 T C 0.208820 1.9088e-05
2:85372669 A G 0.036929 2.7668e-08
2:85374161 G T 0.107264 3.1012e-06
2:85374197 A G 1.055716 -1.3259e-05
2:85375191 G T 0.189156 -1.3958e-05
2:85378024 T C 0.068646 -1.9350e-05
2:85379047 C T 0.069914 -9.4809e-06
2:85380052 C T 0.080644 -7.9874e-06
2:85381076 A G 0.149242 1.5905e-05
2:85381656 T C 0.053574 -3.4059e-06
2:85383685 C T 0.031251 -5.0316e-06
2:85389705 T C 0.120337 1.6691e-05
2:85389840 T C 0.078339 -1.5091e-05
2:85390441 A C 0.112929 1.7815e-06
2:85392547 C T 0.090456 8.6847e-06
2:85394005 T C 0.112592 -3.5197e-06
2:85396239 G A 0.027409 1.5688e-05
2:85399296 T C 0.846270 2.1369e-05
2:85414016 C A 0.640809 4.9286e-06
2:85420530 A G 0.210548 1.1111e-05
2:85423597 A G 0.119912 1.2055e-05
2:85434373 G A 0.039169 -6.0914e-06
2:85437865 A G 0.021521 -1.4695e-05
2:85439847 A G 0.033991 -3.7005e-06
2:85440398 G A 1.029745 2.5766e-05
2:85443924 A G 0.179874 1.4362e-05
2:85454369 C T 0.046037 1.9467e-05
2:85457455 T G 0.030833 1.2079e-05
2:85461040 T C 0.126511 -5.0821e-06
2:85463762 A G 0.026937 -4.1608e-06
2:85469657 G T 0.143775 1.9145e-06
2:85471960 C A 0.154080 1.7197e-06
2:85474283 A G 0.561821 8.7917e-06
2:85479240 A G 0.140977 4.3500e-06
2:85480422 C T 0.440889 7.6286e-06
2:85480536 C G 0.048067 -1.2161e-05
2:85486829 C A 0.049835 2.1857e-05
2:85495483 T C 0.033577 1.0317e-05
2:85496332 A G 1.935580 2.8352e-05
2:85499562 T C 1.069656 8.3113e-06
2:85506588 C T 0.507808 -5.3003e-06
2:85510093 G A 0.315864 1.0166e-05
2:85514717 G A 0.059347 -8.0342e-06
2:85517791 T C 0.029136 1.3800e-05
2:85517906 A G 0.255425 -9.1379e-06
2:85519593 G A 0.033869 -2.7218e-05
2:85523541 G T 1.264193 8.4690e-06
2:85524490 A G 0.136629 -2.4709e-06
2:85527586 T G 0.310363 -2.9038e-05
2:85531116 T C 0.052384 -7.4885e-06
2:85533227 A G 0.090643 -1.7388e-05
2:85533670 T C 0.047292 -9.7932e-06
2:85534337 A G 0.031863 1.2591e-05
2:85534976 T C 0.036079 -8.0283e-06
2:85535304 G A 0.255684 -3.5998e-06
2:85536415 A G 0.139355 -2.7281e-06
2:85545490 C T 0.725733 1.7565e-05
2:85549527 C T 1.017308 1.4982e-05
2:85553784 T C 1.035409 1.1171e-05
2:85554080 A G 0.958158 2.0270e-05
2:85554885 A G 0.079699 -2.0287e-05
2:85562172 T C 1.451592 -1.3955e-05
2:85590286 T C 0.056641 -2.1852e-05
2:85592841 A G 0.119300 -2.6127e-05
2:85594646 T C 0.140722 6.2556e-06
2:85595818 T C 0.147637 -1.0905e-07
2:85596043 A G 0.028793 -1.8152e-05
2:85596553 A G 0.502535 -1.7025e-06
2:85598627 T C 0.040121 1.3139e-05
2:85614974 C A 0.062958 -1.5523e-05
2:85617310 A G 0.023979 4.2232e-06
2:85617913 T G 0.148960 -9.8445e-06
2:85622059 C T 1.336555 2.6376e-06
2:85627311 T C 0.464433 1.4289e-05
2:85628983 T C 0.299684 -5.2231e-06
2:85629266 T C 0.025835 2.1989e-05
2:85629521 A G 0.028484 7.0507e-06
2:85635629 T C 0.189404 -3.8039e-05
2:85647589 T C 0.226387 6.6937e-06
2:85648552 A G 0.670877 -7.0374e-06
2:85649757 A G 0.020980 -1.0082e-05
2:85653428 A G 0.064253 3.3637e-05
2:85655081 A G 1.867274 1.3362e-05
2:85658862 A G 0.896258 -9.7291e-06
2:85662636 T C 0.265523 2.3105e-07
2:85663520 C A 0.099982 7.5930e-06
2:85668988 G A 0.768975 -1.1016e-05
2:85672868 G A 1.482938 -4.1088e-06
2:85677542 A G 0.606715 -1.9395e-05
2:85685211 T A 0.128755 -1.7618e-05
2:85685734 G A 0.801705 7.8373e-06
2:85695927 C T 0.296485 -3.0399e-06
2:85699750 T C 1.443184 1.2267e-05
2:85700826 A G 0.782714 2.2179e-05
2:85700924 T G 0.408971 -8.0932e-06
2:85702051 C T 0.067932 -6.9686e-06
2:85707727 G A 0.142830 -1.6581e-05
2:85713565 A G 0.364407 -7.3504e-06
2:85728580 G A 0.139253 -6.5680e-06
2:85747371 C T 0.289111 1.3516e-05
2:85758939 C T 0.042294 -3.5266e-06
2:85759127 C T 0.859679 9.8798e-07
2:85769711 G C 0.933020 3.9229e-06
2:85774010 T C 0.249510 1.9194e-05
2:85779050 A G 0.054615 1.3158e-05
2:85787341 T C 0.819670 3.4697e-06
2:85794297 C T 0.853974 -1.2008e-06
2:85806266 T C 0.566098 -1.9609e-05
2:85808087 T C 0.218007 9.6673e-06
2:85809989 T C 0.926411 -2.0953e-06
2:85813834 G A 0.337939 2.2994e-05
2:85818488 C T 1.191036 -8.1982e-06
2:85824039 A G 0.325836 -3.7970e-05
2:85824251 C T 0.048733 1.1525e-05
2:85828014 G T 0.724927 -1.0039e-06
2:85843348 T C 0.121418 -1.9846e-06
2:85861379 A G 0.032703 1.7432e-05
2:85876681 G A 1.817389 1.4709e-05
2:85884384 C T 0.033515 1.1660e-05
2:85888784 C G 0.081912 2.5555e-05
2:85893741 A G 1.034488 -7.5708e-05
2:85895338 G T 0.758820 9.1734e-06
2:85897768 A G 0.715544 1.6056e-05
2:85901433 C T 0.286296 1.4123e-06
2:85904154 A G 0.048179 2.7351e-06
2:85912962 T C 0.084924 5.3048e-06
2:85913162 T C 0.812408 9.7320e-06
2:85913214 G A 1.211197 5.7995e-06
2:85918842 C T 0.125668 9.0025e-06
2:85919209 G T 0.095940 -1.4915e-05
2:85924729 T C 0.749253 1.3957e-05
2:85926541 A G 0.053840 -5.7005e-06
2:85938407 C A 0.436156 7.2204e-08
2:85944155 T G 1.142997 1.0828e-05
2:85948793 A G 0.455467 -9.7427e-06
2:85949001 C T 0.092608 -1.6576e-05
2:85953030 A C 0.418243 -1.7831e-05
2:85955027 G T 0.569038 -8.1862e-06
2:85961352 A C 0.118127 2.2337e-05
2:85964832 A G 0.809304 7.8210e-06
2:85966072 A G 0.091115 -5.8230e-06
2:85967773 T C 1.644229 6.1299e-06
2:85968147 A T 0.114115 3.0701e-06
2:85970955 A C 0.064192 1.1649e-06
2:85980047 C T 1.180660 -6.5190e-07
2:85981761 C T 1.105299 -4.3381e-06
2:85983820 G A 1.017859 -2.2222e-05
2:85990895 C T 1.696131 9.0726e-06
2:85992703 T C 0.088926 -2.3486e-05
2:85992886 A G 1.015677 -9.3305e-06
2:85998129 A G 1.597583 -4.6865e-08
2:85999070 C T 0.163664 4.9680e-06
2:86012976 T C 0.060639 -2.5846e-06
2:86014780 G A 0.478168 2.0096e-05
2:86015121 G A 0.198662 8.5771e-06
2:86016656 A G 0.729541 2.1420e-05
2:86020774 G T 0.030357 1.2390e-05
2:86022929 G A 0.238464 -6.7012e-07
2:86023398 C T 0.497880 6.5857e-05
2:86024087 G T 0.687339 1.2586e-05
2:86025331 T C 0.120442 -9.9546e-06
2:86026895 G C 0.034175 -1.6315e-05
2:86028257 A G 0.537876 6.2188e-06
2:86029846 G A 0.201093 -1.1597e-05
2:86030630 C T 0.082694 -1.4327e-07
2:86031130 A G 0.116254 -1.0076e-05
2:86034007 A G 0.145499 -1.5166e-05
2:86034194 G A 0.131005 4.0293e-06
2:86036623 C T 0.034879 1.9185e-05
2:86040843 C T 0.274916 -3.0138e-05
2:86043203 T C 0.129523 -1.7025e-05
2:86050967 A G 1.095212 8.5765e-06
2:86051235 T C 0.912172 9.3735e-06
2:86054810 A G 0.267025 -2.9975e-05
2:86056050 G A 0.515250 4.9702e-05
2:86061013 T C 1.199335 -5.9676e-07
2:86077538 C T 0.117284 -6.5727e-06
2:86088311 C T 0.408614 7.3170e-06
2:86090072 C T 0.400020 7.2202e-06
2:86111688 C T 1.031064 -5.5526e-06
2:86130500 A G 1.204873 3.9043e-06
2:86134168 A G 0.615259 -4.5135e-07
2:86139804 T C 1.150537 4.0985e-06
2:86143378 C T 0.120010 -1.5082e-06
2:86148796 G A 0.611383 -2.3158e-06
2:86157728 T C 1.271112 2.7274e-06
2:86157784 C T 1.882261 1.8375e-07
2:86161647 G A 0.034073 1.5854e-05
2:86167716 A G 1.346218 3.0972e-06
2:86172328 C T 1.038996 1.0852e-05
2:86176186 A G 0.088586 -1.3671e-05
2:86177548 A G 0.109909 4.1647e-06
2:86197098 T C 0.078019 1.7320e-06
2:86200835 G A 0.088480 -4.6647e-06
2:86207293 A G 0.038622 2.0497e-05
2:86207866 G T 0.062071 -7.8138e-06
2:86208780 T C 1.349396 2.2964e-05
2:86210273 T C 1.423135 1.7605e-05
2:86226433 C A 0.075071 -1.6279e-05
2:86238386 C T 0.031316 2.2546e-05
2:86251951 C T 0.276032 -7.0686e-06
2:86265740 A G 0.036946 -2.1324e-06
2:86266026 A G 0.021711 4.3394e-05
2:86269163 T C 0.130907 5.7310e-06
2:86294662 T C 1.793029 1.7235e-06
2:86300972 G A 0.186341 6.5231e-05
2:86317012 G C 0.020399 1.9286e-06
2:86317037 C G 1.753227 1.7489e-05
2:86320376 G T 0.053030 -3.3702e-05
2:86329987 A G 0.094631 3.0995e-05
2:86332241 A G 0.024768 -1.5054e-05
2:86337930 C T 1.682909 4.8696e-05
2:86343316 A G 0.296478 -1.2169e-05
2:86352393 A G 0.038976 -1.9947e-06
2:86365713 A G 1.630062 5.1288e-05
2:86368641 A C 0.074884 -5.1691e-06
2:86385591 C G 0.028351 -8.2138e-06
2:86395022 C T 0.042896 -1.0648e-05
2:86400092 T G 1.077594 2.1584e-05
2:86400824 A G 0.675949 -9.2742e-06
2:86406889 A G 1.006993 5.0975e-05
2:86417493 A G 0.039248 -2.0968e-06
2:86427235 C G 1.148334 1.1562e-05
2:86433240 T C 1.002648 3.6608e-05
2:86437551 G T 1.846070 1.5119e-05
2:86443208 T C 0.043654 -3.1453e-06
2:86451144 G A 1.831773 1.9702e-05
2:86451744 A G 0.095756 -1.6939e-05
2:86452798 A G 0.067483 -7.3381e-07
2:86460619 T C 0.030102 1.0242e-05
2:86466549 C T 0.797027 1.1405e-05
2:86469925 C A 0.046999 -6.2709e-06
2:86475213 G A 0.066154 -4.4344e-06
2:86476481 A G 0.059171 8.8438e-06
2:86480458 A G 0.025631 -2.8019e-05
2:86499402 C A 0.880136 1.3115e-05
2:86510536 G A 0.161250 -6.8258e-06
2:86510815 C T 0.867961 7.2121e-06
2:86513056 T G 0.077679 -3.1683e-05
2:86531014 C G 1.735575 5.5265e-06
2:86531811 T C 0.028861 5.5992e-06
2:86545425 T C 0.092577 2.8175e-05
2:86547626 T G 0.092720 -1.9317e-05
2:86558975 G T 0.179300 -1.3220e-05
2:86563821 T C 0.045724 -9.3258e-06
2:86566701 G A 0.863732 -3.5723e-06
2:86568446 A G 0.046632 1.3453e-05
2:86583192 C T 0.360745 -5.1695e-05
2:86583595 C T 0.073052 -4.4098e-05
2:86586772 C T 1.211823 -1.9981e-05
2:86595081 T C 0.788446 2.1714e-05
2:86596158 G T 0.110831 -1.2302e-05
2:86597854 T C 0.062764 4.1495e-06
2:86609042 A C 0.919207 -7.4781e-06
2:86612212 A C 0.251315 -1.1854e-05
2:86612610 A G 0.029116 1.3206e-05
2:86623017 C T 0.118882 -7.0913e-05
2:86638636 G A 0.075167 -4.9310e-05
2:86640965 A G 0.092975 -7.4157e-05
2:86646102 C T 0.073610 -4.1804e-05
2:86648492 C G 1.226340 1.0738e-05
2:86650128 G C 0.104579 -1.6649e-05
2:86654877 T C 0.063570 2.3171e-06
2:86658629 T C 0.065929 -1.2722e-05
2:86671037 A G 0.030224 -9.7814e-07
2:86683642 G A 1.506404 -1.6664e-05
2:86685133 G A 0.207382 4.2702e-05
2:86693826 C T 0.316857 1.8866e-07
2:86698807 T C 0.038421 -1.3743e-05
2:86714970 A G 0.035899 -1.2500e-05
2:86716919 G A 0.045513 -2.7004e-05
2:86717424 G A 0.109603 1.4458e-05
2:86722013 G A 0.067966 -1.1481e-05
2:86724230 C T 0.039407 2.5121e-06
2:86743633 C T 0.055251 -1.9946e-05
2:86744200 C T 1.535554 -1.5149e-05
2:86756381 G T 0.318434 2.1556e-06
2:86765446 T G 0.051776 -2.4536e-06
2:86770525 G A 0.060330 -1.1135e-05
2:86783632 C T 0.033192 -5.0848e-06
2:86792824 T C 0.046986 -5.3585e-06
2:86793198 G A 0.212992 -1.0831e-05
2:86812549 T C 1.239837 1.7157e-05
2:86819409 C T 0.306195 3.1297e-06
2:86825143 T C 0.288118 2.1735e-06
2:86826508 T C 1.269205 1.0335e-05
2:86835965 C T 0.985697 1.1887e-05
2:86840969 T C 0.064529 3.4912e-05
2:86841304 G C 0.170946 -1.2910e-06
2:86842834 C T 1.944573 -5.9095e-06
2:86850978 T C 0.046676 -2.3181e-05
2:86857147 A G 1.574267 -1.5106e-05
2:86863975 G A 0.052048 -1.2449e-05
2:86868862 C T 1.602146 -4.3522e-05
2:86872592 G A 0.236696 -3.2693e-05
2:86872948 C T 0.073752 -1.6239e-05
2:86879419 G A 0.389222 -1.5058e-05
2:86888533 G A 0.020610 -2.1010e-05
2:86897280 C T 0.089123 1.2894e-05
2:86904783 G A 0.082262 -1.0263e-06
2:86908071 T C 0.038782 1.7455e-05
2:86913513 A C 0.100172 -2.8120e-05
2:86915626 A G 0.027233 -1.0265e-05
2:86922397 C T 0.289621 -2.3775e-05
2:86960637 T C 0.020593 -2.2152e-05
2:86972430 G A 0.083041 -6.0746e-06
2:86974689 G A 0.076312 1.0535e-05
2:86976299 A G 0.163276 -4.1798e-08
2:86979417 A G 1.335875 -1.6332e-05
2:86991883 A G 0.132569 7.2898e-06
2:86998567 T C 0.095304 -4.5237e-07
2:87005684 A G 0.039139 -4.3293e-06
2:87008667 C A 0.043453 9.6648e-07
2:87010149 C T 0.767853 -6.1767e-06
2:87014482 T C 0.052469 -5.3116e-06
2:87017158 C T 0.162498 2.8393e-06
2:87025227 T C 0.164045 -2.3154e-07
2:87032596 T C 0.059164 -7.9401e-06
2:87042412 C T 0.141558 7.8507e-06
2:87042751 A G 0.020317 -1.7509e-05
2:87042825 C T 0.405973 4.1578e-06
2:87044316 A G 1.619118 -3.2063e-05
2:87044805 G A 0.037554 -1.1713e-05
2:87048409 C G 1.972441 -1.9396e-05
2:87048702 G T 1.887666 -9.6559e-06
2:87049696 G A 0.081864 2.6120e-05
2:87055249 G A 0.664594 -8.2773e-06
2:87061258 T C 0.801712 -7.9443e-06
2:87062509 T C 0.396396 -2.7794e-05
2:87068827 A G 0.441960 -2.6124e-06
2:87069431 T C 1.327213 -3.5460e-05
2:87075241 G A 0.412262 -1.7497e-05
2:87082679 T C 0.920930 -1.9140e-05
2:87091247 A G 0.890308 -1.4677e-05
2:87108211 C T 0.347237 2.2545e-06
2:87393144 C T 0.074963 1.3826e-05
2:87405001 C T 0.741168 -8.0053e-06
2:87428614 T C 0.254263 -9.5628e-06
2:87444177 G A 0.876342 -1.7444e-05
2:87479689 A C 0.276392 6.2211e-06
2:87490317 A C 1.115954 1.2543e-05
2:87522567 A C 0.228182 -1.4615e-05
2:87531543 C T 0.887156 9.8436e-06
2:87532872 G A 0.822913 1.2801e-05
2:87547782 A G 0.228553 -1.4295e-05
2:87753975 T C 0.880700 5.1354e-06
2:87776306 T C 0.242387 9.6140e-06
2:87779728 G T 0.238583 4.8255e-07
2:87821567 A G 0.994105 3.4998e-06
2:87855216 T G 0.509620 -1.6827e-05
2:87876047 C T 0.161016 -1.4609e-05
2:87885695 T C 1.052735 -1.3296e-05
2:87949702 G C 0.900922 4.6878e-05
2:87979077 A G 0.199206 1.5596e-05
2:87985242 G T 0.371189 5.2708e-06
2:87995393 T C 0.368255 3.4742e-06
2:88178259 A G 0.513621 -1.8172e-06
2:88216185 T C 0.589845 -3.1316e-05
2:88235088 A C 1.243910 -7.5662e-05
2:88235731 T C 0.067221 -1.0036e-05
2:88240910 T C 0.057386 2.8646e-05
2:88260782 C G 0.459537 9.1408e-06
2:88296268 A G 0.090139 -2.2309e-06
2:88304146 A G 1.317268 -1.4680e-05
2:88306683 C T 1.917439 -1.0451e-05
2:88306713 C G 0.028824 -1.9275e-07
2:88312469 T C 0.463399 8.0551e-06
2:88315833 T G 1.870242 -1.2136e-05
2:88315993 G A 1.404898 -1.6917e-05
2:88324285 C G 0.030255 -1.4590e-05
2:88333342 G A 0.456936 1.2106e-05
2:88340004 T C 1.863263 -1.3107e-05
2:88341986 A G 0.086539 2.2919e-06
2:88348638 G A 0.052408 1.4687e-05
2:88349287 T C 0.433012 1.8193e-05
2:88358958 T C 0.599212 2.2359e-05
2:88363926 T C 1.154189 5.4032e-06
2:88364086 A G 1.832253 -2.1387e-06
2:88367339 A G 0.024210 -6.8036e-06
2:88371220 T G 1.840841 -1.1604e-05
2:88374974 G A 1.671883 -2.5009e-06
2:88376922 A G 0.100271 -1.7415e-05
2:88381702 A G 0.991902 1.1647e-05
2:88382612 C T 0.161815 2.1637e-06
2:88386942 T C 0.045391 1.3024e-05
2:88387365 A G 0.130570 2.3587e-06
2:88387557 C A 0.213754 1.9837e-05
2:88389761 G A 1.124610 1.2516e-05
2:88396174 C T 0.710396 1.9988e-05
2:88400120 T C 0.250870 -2.6498e-05
2:88404547 G A 1.418702 7.1676e-07
2:88406057 T C 0.036609 -4.3179e-06
2:88410994 G A 0.382035 -1.2810e-05
2:88412431 T C 0.033393 8.7875e-06
2:88415739 G A 1.283273 1.9588e-06
2:88415904 G A 0.060724 1.0365e-05
2:88419206 C T 1.300983 -2.0211e-06
2:88421493 A G 0.425610 1.6423e-05
2:88422412 A G 0.416669 -1.6004e-05
2:88424066 C T 0.616826 1.9812e-05
2:88437557 T C 0.020848 1.2965e-05
2:88437579 C T 0.289451 -1.9688e-05
2:88445373 G A 1.944576 -1.2072e-05
2:88446090 T C 0.679417 -4.5530e-06
2:88447437 A G 1.440025 -6.2351e-05
2:88452383 T C 0.021381 1.0625e-05
2:88454048 C T 0.036290 4.1899e-08
2:88472791 A G 1.672791 -7.8234e-06
2:88473832 A G 0.217922 3.8541e-05
2:88474166 A G 0.028178 -1.0571e-05
2:88474753 C T 0.039951 9.3158e-06
2:88476753 G A 0.215185 8.5318e-08
2:88478341 A C 0.022027 1.5448e-05
2:88482942 A C 0.075105 2.0750e-05
2:88485999 T C 0.070968 -1.3359e-05
2:88487428 A G 0.265819 -1.4588e-05
2:88495525 C T 0.047203 -1.5394e-05
2:88496399 C G 0.215114 1.5476e-05
2:88497549 C T 0.037044 -7.0250e-06
2:88500718 G T 1.165633 -6.1573e-06
2:88508779 G C 0.111103 -9.2520e-06
2:88509263 A G 0.036636 -7.2611e-06
2:88510842 T C 0.028443 1.4747e-06
2:88511832 T C 0.031197 -1.4788e-05
2:88514247 T C 0.022820 -6.4644e-06
2:88520410 C T 1.942387 -1.0087e-05
2:88521935 G A 0.023377 1.1619e-05
2:88522420 T C 0.099448 -6.3764e-06
2:88524677 T C 0.048220 -5.8907e-06
2:88526980 T C 0.271054 -1.3889e-05
2:88527414 G A 1.093815 -8.3561e-06
2:88527647 G A 0.220509 2.3190e-05
2:88532880 T C 0.078655 -2.2642e-05
2:88541315 A G 1.361881 1.6196e-05
2:88546358 T C 0.197013 7.0836e-06
2:88549952 A G 0.310254 1.4212e-05
2:88553545 C T 0.068802 -6.0065e-06
2:88557666 G A 0.240534 1.9726e-05
2:88559132 G A 0.027685 -1.2346e-05
2:88559986 A C 0.063291 -4.3942e-06
2:88579078 C G 0.218513 -1.6700e-05
2:88583640 C T 0.061306 -1.8286e-05
2:88589280 C G 0.041005 1.3018e-05
2:88605091 A C 0.088990 -1.6470e-05
2:88607680 T C 0.123036 -4.3225e-06
2:88628232 G A 0.043905 -2.4807e-05
2:88629309 T C 0.035838 -1.6615e-05
2:88634973 C T 0.143044 6.5932e-06
2:88636708 C T 0.064134 -9.1654e-06
2:88638294 G A 0.036963 1.2913e-05
2:88654568 C T 0.395491 2.3475e-05
2:88655307 C G 0.137961 1.2822e-05
2:88659588 G A 0.141188 7.8019e-06
2:88663920 C T 0.067347 3.8444e-06
2:88681428 A G 0.274801 1.5591e-05
2:88684174 G A 0.149623 1.7246e-05
2:88684887 T C 0.040784 -9.4591e-06
2:88691193 G A 0.160271 3.4056e-05
2:88691722 G A 0.048481 -1.5456e-05
2:88694167 C T 0.350488 7.1607e-06
2:88698321 G A 0.281104 6.3543e-06
2:88699680 C T 0.036089 -1.2157e-06
2:88706548 A G 0.046731 -5.5287e-06
2:88715212 A G 0.110470 2.2694e-06
2:88715405 A G 0.097004 1.3777e-05
2:88716215 A G 0.022072 2.9455e-06
2:88718938 C A 0.145931 1.2894e-05
2:88723471 C A 0.116189 9.7742e-06
2:88734327 A G 0.048658 -1.6235e-05
2:88735011 T C 0.564445 8.2983e-06
2:88736950 T C 0.838352 9.1529e-06
2:88738507 T C 0.178433 1.0131e-05
2:88739292 T C 1.163695 -8.4466e-06
2:88747281 C T 0.128377 6.7614e-06
2:88753047 G A 0.136486 2.2717e-06
2:88753072 A C 0.121765 2.0478e-05
2:88773032 T C 0.420357 -4.9170e-06
2:88775136 C A 0.083472 -9.5357e-06
2:88777623 T C 1.950621 7.2803e-06
2:88783018 C T 0.136071 1.6867e-05
2:88784492 C T 1.827983 -1.7350e-05
2:88794147 T G 0.075184 7.2901e-06
2:88815733 T C 0.317513 -5.1074e-05
2:88820471 A G 0.350518 6.9165e-06
2:88829687 A G 0.106166 3.0073e-06
2:88831634 T C 0.021800 1.3826e-05
2:88844697 C T 1.952266 7.9528e-06
2:88853144 T C 0.128326 2.2659e-05
2:88854890 G A 0.043096 -1.1731e-05
2:88855689 C G 0.049141 2.1047e-07
2:88871435 G A 0.164320 7.6388e-06
2:88875926 C T 0.063709 -9.2358e-06
2:88913273 C G 0.562331 -2.2020e-05
2:88917960 T C 0.053795 1.7780e-05
2:88925859 A G 0.094668 -1.9953e-05
2:88928675 G C 0.045721 5.7557e-06
2:88929736 G T 0.683215 -1.3390e-05
2:88931109 C A 0.083982 3.9435e-06
2:88931461 C T 1.443204 -1.5484e-05
2:88936788 G A 0.056383 5.1492e-06
2:88976374 T C 0.058273 -1.2773e-05
2:88977848 G T 0.021330 1.9123e-05
2:88982756 T G 1.433841 -2.8650e-05
2:88986248 A G 0.069193 1.1066e-05
2:89000397 T G 0.108536 8.8460e-06
2:89000734 A G 0.044646 3.5004e-06
2:89015230 C T 0.041298 1.0587e-05
2:89024956 G A 0.042484 -1.0242e-05
2:89026050 G A 0.868474 -2.1452e-06
2:89035642 T C 0.100951 -2.6527e-05
2:89040514 A G 0.110719 1.1006e-06
2:89051131 C G 0.062060 -5.1835e-06
2:89054182 T G 0.067544 1.2146e-05
2:89098162 G A 0.035358 -9.3720e-06
2:89107189 C T 0.713983 4.0682e-05
2:89108642 T C 0.089980 -1.8963e-05
2:89119490 C A 0.061612 5.7489e-06
2:89121178 T C 0.050198 1.1908e-06
2:89124238 C T 0.204384 7.0461e-06
2:89125131 G A 1.124569 1.3895e-05
2:89130884 A G 0.057114 6.1042e-06
2:89143493 A G 0.175036 8.9020e-06
2:89175373 A G 0.183475 1.8090e-05
2:89233666 A G 0.181034 1.9160e-05
2:89279947 T C 0.175006 2.2847e-05
2:89436907 A G 0.174159 2.5506e-05
2:89486335 T G 0.181007 1.6051e-05
2:89503119 A G 0.122268 2.7121e-06
2:90080866 T C 0.046554 1.2486e-05
2:90128716 C T 0.041070 5.3629e-06
2:91925461 A T 0.200542 -9.5929e-06
2:91936463 A G 0.194014 -1.4345e-05
2:91942165 G A 0.159917 3.2185e-05
2:91965175 A G 0.058239 5.3851e-06
2:92033179 G A 0.238416 -1.0143e-05
2:92062781 G A 0.168465 -1.6025e-05
2:92088433 G A 0.046360 -7.4126e-06
2:92132894 T C 0.070917 1.4809e-05
2:92162641 T C 0.058001 5.1190e-06
2:95358799 T C 0.238617 -1.5396e-05
2:95364496 C T 0.941873 1.4967e-05
2:95376318 A G 0.071627 1.4938e-05
2:95425444 C G 0.137815 2.7153e-06
2:95429197 T C 0.034699 1.3928e-05
2:95431369 T C 0.109546 1.4886e-05
2:95467255 T C 0.228468 -2.2223e-05
2:95526706 C G 0.036191 1.4934e-05
2:95533808 T C 0.752102 -6.4249e-06
2:95539487 T C 0.042749 2.0725e-05
2:95542433 G C 0.076142 2.0069e-07
2:95626616 A G 0.046598 -1.6786e-05
2:95627160 T C 0.051647 9.3641e-06
2:95628045 G A 1.517766 -2.2295e-06
2:95633647 A G 0.032825 -1.5885e-05
2:95666090 A G 0.032897 -9.5478e-06
2:95679016 G A 0.116685 -1.8804e-05
2:95680267 A G 1.019148 2.2700e-06
2:95683120 A G 1.020083 6.3995e-06
2:95687576 A G 0.047876 -9.9030e-06
2:95690355 T G 0.041549 -1.8457e-05
2:95698546 C T 0.031710 -2.2578e-06
2:95700730 A G 1.345755 1.5867e-05
2:95718195 T C 0.077339 -2.0524e-05
2:95719703 A C 0.038534 -7.8588e-06
2:95722609 T C 0.075775 2.1217e-05
2:95747660 C T 0.049750 6.3732e-06
2:95766599 T C 0.071332 1.9720e-06
2:95766622 G A 0.027250 -1.4177e-06
2:95778365 A G 0.288570 -5.8069e-07
2:95786254 C T 0.044752 1.9936e-05
2:95806969 T C 0.181904 -1.3747e-05
2:95816137 A G 0.070060 1.0379e-05
2:95820666 G A 0.124906 1.2075e-05
2:95830652 C T 0.972682 1.7166e-05
2:95834560 T C 0.047349 1.5150e-06
2:95858319 G A 0.052480 -1.9661e-06
2:95862736 C T 1.234187 -8.0977e-06
2:95885744 G A 0.070492 2.1727e-07
2:95924274 T C 0.104273 6.2215e-06
2:95930630 G A 1.483842 3.5800e-06
2:95940651 G A 0.035365 -8.4996e-06
2:95947085 G A 1.492502 5.8493e-06
2:95947099 A G 0.313487 -1.0760e-05
2:95955680 T G 0.996896 -2.4954e-06
2:95966107 T C 0.045041 -1.5535e-05
2:95967623 C T 0.121690 -2.6090e-05
2:95977591 G T 1.474833 1.6789e-06
2:95989376 T C 0.069880 1.0716e-05
2:95992215 A G 0.089786 -3.4516e-06
2:95992354 T C 0.195163 1.1855e-05
2:96002695 G T 1.929243 -3.4841e-05
2:96006243 C T 0.048475 -4.9455e-06
2:96017141 C T 0.041825 1.1607e-05
2:96023664 T C 1.124376 -1.2654e-05
2:96026199 A G 0.089803 2.7085e-05
2:96053409 T C 0.734793 -6.0688e-06
2:96061242 G C 0.071145 6.9226e-06
2:96062071 C G 0.054934 2.4523e-05
2:96077519 A G 0.032574 -8.1542e-06
2:96097401 T C 0.138669 5.6748e-07
2:96159722 G A 1.821084 -2.3993e-06
2:96168626 T C 0.054819 -2.8371e-05
2:96168712 G T 0.043504 9.9992e-06
2:96195632 C T 1.944076 -2.3548e-05
2:96199080 C A 0.044772 -1.6229e-05
2:96240368 A G 0.040390 -3.2703e-05
2:96240419 G A 0.032825 -1.0394e-05
2:96333656 T C 0.083003 2.1177e-05
2:96341433 T C 0.706351 -1.2343e-05
2:96344462 T C 0.032961 -8.5641e-06
2:96345178 A G 0.051429 1.3054e-05
2:96365890 C T 0.078131 -8.5790e-06
2:96367616 T C 0.428398 -2.9134e-06
2:96375841 T C 0.054887 -1.6048e-05
2:96377078 T C 0.735582 -5.4367e-06
2:96377326 T C 0.068731 3.3724e-06
2:96380253 T C 0.069965 1.3213e-05
2:96391109 C A 0.676432 3.3548e-06
2:96392880 G A 0.088511 1.0547e-05
2:96401427 T C 0.052133 2.2941e-05
2:96407567 G C 0.134619 -2.3569e-06
2:96414236 A C 0.042420 1.1345e-05
2:96420050 C T 0.731060 6.3991e-06
2:96423982 T C 1.559261 1.3353e-05
2:96465201 C T 1.624272 1.1542e-05
2:96496891 C A 0.694553 1.0130e-05
2:96521726 A G 0.037398 1.8312e-05
2:96561651 A G 0.077292 1.4804e-05
2:96638132 T C 0.077332 1.4223e-05
2:96672001 T C 0.783034 -5.4346e-06
2:96683378 G T 0.694030 -9.9689e-06
2:96684876 G A 1.901531 3.9386e-06
2:96689460 A G 0.028093 4.5619e-07
2:96690286 A G 0.024775 -5.2635e-06
2:96738585 C G 1.635502 1.0012e-05
2:96741757 G A 0.063957 -7.7912e-07
2:96741795 A G 0.033549 -1.8699e-05
2:96748169 C G 0.070308 2.5859e-05
2:96750678 T C 0.039992 7.2529e-06
2:96756547 T C 0.693278 -1.2719e-05
2:96756911 T C 0.075748 -5.2785e-05
2:96773950 T C 0.079756 1.6432e-05
2:96776888 C T 0.043912 -1.6108e-05
2:96781257 G C 0.099040 -5.9688e-06
2:96787827 A G 0.084292 -2.0725e-06
2:96795714 A G 0.758313 -2.6046e-06
2:96795857 C T 1.603091 1.0476e-05
2:96795944 G A 0.756539 -2.6533e-06
2:96798440 T C 0.035732 -9.8317e-06
2:96808549 C T 0.759850 -1.7443e-06
2:96809015 A G 0.071750 -2.3058e-06
2:96820847 A G 0.075388 2.8057e-05
2:96821296 C A 0.090993 3.3413e-06
2:96836512 G A 0.326992 3.8653e-06
2:96855050 C T 0.342233 5.8472e-06
2:96858914 G A 0.345997 4.5450e-06
2:96859034 G A 0.279136 5.2805e-06
2:96861159 G C 0.328722 4.9456e-06
2:96868081 C T 0.075320 2.9387e-05
2:96912401 G A 0.092040 -2.1639e-05
2:96915586 G A 0.047377 -1.3250e-05
2:96925269 A T 0.715047 1.4985e-06
2:96934504 C T 0.701040 -2.2151e-06
2:96943433 C G 0.042284 -2.1638e-05
2:96952833 G A 0.605311 -5.1701e-07
2:96963715 A G 0.084091 -1.6558e-06
2:96972104 T C 0.044725 -6.0354e-06
2:96987742 A G 0.613583 -1.7963e-06
2:96991345 G A 0.030721 -5.2436e-06
2:96991492 G A 1.384880 -1.8929e-05
2:96998906 C T 0.030500 -4.1480e-06
2:97004358 A G 0.041869 1.9684e-05
2:97005568 C G 0.020039 -9.5334e-06
2:97012155 T C 0.659882 -5.1013e-06
2:97020068 A G 0.022850 1.7054e-05
2:97023374 C T 0.025961 9.0286e-06
2:97039666 A C 1.361459 -1.6696e-05
2:97043803 A C 1.335192 -2.0241e-05
2:97053119 T C 0.639282 -1.2388e-06
2:97057040 T C 0.027940 1.3224e-06
2:97059003 C T 0.052483 1.5669e-05
2:97066497 C G 0.289182 -1.0045e-05
2:97075052 A G 1.310237 -1.9368e-05
2:97079413 T G 0.043344 3.7272e-06
2:97089912 G A 0.595659 -1.3674e-05
2:97094536 G C 1.283671 -1.5190e-05
2:97101590 T C 0.107295 3.5103e-05
2:97115019 T C 0.039418 1.8272e-05
2:97132933 G A 0.055839 -5.8063e-06
2:97136884 G A 0.052711 1.3517e-06
2:97137311 T C 0.035963 -1.2718e-05
2:97139307 A G 0.651661 2.3389e-06
2:97149664 C G 0.459428 6.7237e-06
2:97150288 G T 0.111283 7.4593e-06
2:97160382 A G 1.273788 -1.5141e-05
2:97162780 A G 0.041243 -2.4770e-05
2:97167343 T C 0.072817 -1.5144e-06
2:97176334 T G 0.051545 7.3126e-06
2:97179828 G A 1.276079 -1.9973e-05
2:97187605 T C 0.554814 -3.2875e-05
2:97194882 C T 0.020192 -6.7580e-06
2:97198800 C T 1.278037 -2.0201e-05
2:97199694 G A 1.559101 -6.1249e-06
2:97200810 G T 0.093046 -8.7732e-06
2:97204048 G C 0.040601 -6.7644e-06
2:97213643 A G 0.060544 -3.7633e-06
2:97218367 G A 0.066184 1.2720e-06
2:97218789 A G 0.043378 1.0105e-05
2:97257528 G A 0.035562 1.2287e-05
2:97257546 A G 0.040713 2.1761e-05
2:97258178 A C 0.053129 1.6364e-05
2:97267260 C G 0.502599 -2.0933e-05
2:97271090 A G 0.034117 1.6859e-05
2:97284917 A G 0.712640 2.4787e-05
2:97289422 T C 0.242863 -7.4312e-06
2:97292386 A G 0.090680 1.7625e-05
2:97298290 T C 1.325958 8.1708e-06
2:97313241 T C 0.064209 -2.1881e-05
2:97319534 C G 0.623096 8.8631e-06
2:97327721 T C 0.034828 1.6097e-05
2:97328890 G A 0.090748 -1.9713e-05
2:97335510 C T 0.035056 1.4927e-05
2:97346335 C T 0.578993 -1.4669e-07
2:97346403 A G 0.057494 -7.8028e-08
2:97349315 G C 0.395620 -6.0310e-06
2:97350229 T C 0.086862 1.2387e-05
2:97351840 G A 0.854192 -8.5907e-07
2:97353901 A G 0.020314 3.1255e-06
2:97359236 A C 0.127075 2.5234e-06
2:97365213 T C 0.075456 -6.7860e-06
2:97368670 A G 0.033679 3.0743e-06
2:97381556 T C 0.138322 3.6881e-05
2:97386826 A C 1.472847 5.2808e-06
2:97405440 A G 0.651484 -7.5240e-06
2:97410949 G A 0.658270 -6.8206e-06
2:97413488 G C 0.645908 -5.7313e-06
2:97418083 G T 0.062193 3.6343e-06
2:97420335 G A 0.126409 3.8491e-06
2:97439075 A G 0.066739 1.5167e-05
2:97447303 A C 0.035572 -2.4099e-05
2:97454650 G T 0.789935 -6.6031e-06
2:97465384 T C 0.052949 4.3308e-06
2:97473929 G A 0.149487 -1.1018e-06
2:97486461 C T 0.093420 1.1500e-05
2:97493877 C T 0.146998 -6.1091e-06
2:97500775 G A 0.364230 -4.4703e-06
2:97512059 A G 0.143761 -3.0520e-06
2:97515830 A T 1.838032 4.2195e-06
2:97525099 C T 0.151581 -2.1480e-06
2:97528099 G A 0.057171 2.3595e-05
2:97532849 A G 0.167319 2.5372e-06
2:97537070 C T 0.371781 -2.3763e-05
2:97540580 A C 0.543448 -1.2794e-05
2:97540653 A G 0.038523 -1.2388e-05
2:97541238 C T 0.555215 -1.3238e-05
2:97543936 C T 0.552849 -4.1866e-06
2:97545306 T C 0.064454 -3.7036e-05
2:97557019 C T 0.368928 -1.7316e-05
2:97560801 A G 0.067585 1.0098e-05
2:97560913 T C 0.352694 -1.3542e-05
2:97564695 C T 0.044912 3.2184e-06
2:97566051 T C 0.049450 9.8463e-06
2:97569735 A G 0.176876 4.4777e-06
2:97576854 G A 1.791013 9.3997e-07
2:97587503 T C 0.066164 -1.2499e-05
2:97591670 C T 0.057729 -8.0221e-06
2:97594303 T C 0.041818 8.6561e-06
2:97601024 G A 0.264414 3.0081e-05
2:97601119 T C 0.073987 2.0626e-06
2:97606810 C T 0.022663 1.9653e-06
2:97607484 A G 0.457120 -1.4996e-05
2:97607668 G A 0.023183 2.8595e-07
2:97611011 A C 0.060439 1.4040e-05
2:97619542 T C 0.055842 -3.6436e-06
2:97621998 G T 1.615303 -8.4906e-06
2:97626485 T C 0.100859 -1.2197e-05
2:97633267 C G 0.189282 3.3578e-05
2:97634828 T C 0.044136 1.2226e-05
2:97637905 C T 1.753547 -6.4169e-06
2:97638495 A G 0.070475 1.6034e-05
2:97654678 T C 1.752751 -5.9714e-06
2:97655079 C T 0.051266 -3.1516e-05
2:97661594 T C 0.066779 1.4934e-06
2:97668022 A G 0.453693 -1.0529e-05
2:97668945 T C 0.180901 3.4431e-06
2:97669032 T C 1.539127 -2.9819e-05
2:97669158 T C 0.088892 1.8585e-05
2:97682954 A C 1.953137 -2.3337e-05
2:97695036 A C 0.189292 3.2323e-05
2:97716168 T C 1.579265 -3.5213e-05
2:97738917 C G 0.034780 4.2764e-06
2:97776627 A C 1.574145 -4.1382e-05
2:97846021 T C 1.573972 -3.6230e-05
2:97846850 C T 1.786954 -1.2394e-05
2:97871442 A G 1.569678 -5.0830e-05
2:97871906 A G 0.188082 3.4147e-05
2:97877399 C T 1.787674 -1.4110e-05
2:98014883 T C 0.183760 4.0039e-05
2:98017804 A G 0.206417 3.3140e-05
2:98022476 G A 1.296281 -1.7312e-05
2:98023948 A G 0.022361 3.3079e-06
2:98165920 G A 0.021052 -4.8337e-06
2:98168573 C T 0.151194 2.1419e-05
2:98175863 C T 1.356896 -2.2896e-05
2:98261495 G T 0.097017 -5.0908e-06
2:98262570 T C 0.022344 9.6721e-06
2:98271186 T C 0.059504 1.5838e-05
2:98271946 G A 1.477243 -1.1077e-05
2:98277729 A G 0.052248 1.3486e-06
2:98279574 A G 0.143289 1.6001e-05
2:98314445 T C 0.028824 -1.5097e-05
2:98316794 A G 0.028392 1.5469e-05
2:98318199 C T 1.954725 -2.1029e-05
2:98322747 A C 0.107703 -2.5513e-06
2:98325330 G T 0.895326 4.3768e-06
2:98325447 C T 0.444061 -3.4060e-05
2:98333310 A G 0.380648 -1.4091e-05
2:98336352 A C 0.572343 -1.0988e-05
2:98339664 T C 0.199981 1.3989e-05
2:98342701 C T 0.068340 1.6568e-05
2:98350346 T C 0.234265 -1.8799e-05
2:98362597 A G 0.057012 -5.5178e-06
2:98365250 A G 1.572958 -3.3148e-06
2:98373842 T A 0.044490 -2.7935e-06
2:98374158 T C 0.065134 3.8232e-06
2:98380681 C T 0.158024 2.4925e-06
2:98380768 A G 0.080056 1.0641e-05
2:98386364 A C 0.020280 9.6420e-06
2:98387915 G C 0.060826 1.1111e-05
2:98391414 A C 1.209041 -2.8335e-05
2:98403683 T C 0.566312 -1.5136e-05
2:98405929 G A 0.791169 1.1853e-06
2:98414553 T C 0.046642 1.2207e-05
2:98433587 G A 0.051222 -3.0447e-05
2:98446938 C T 0.163538 6.9027e-06
2:98454545 T C 0.727219 -8.9268e-06
2:98467772 A G 0.141222 -2.1710e-07
2:98499812 G A 0.310169 -8.9047e-06
2:98502201 C T 0.470841 -1.5470e-05
2:98514658 T G 0.039717 2.6541e-06
2:98521823 A C 0.791904 6.1629e-07
2:98521952 T A 0.062825 1.0452e-05
2:98541874 G A 0.076360 9.8796e-06
2:98567907 T C 0.099305 -1.0905e-05
2:98584445 C T 0.045068 -4.4162e-06
2:98586242 C A 0.161716 1.1485e-05
2:98589924 C T 0.058015 -2.4083e-06
2:98611994 T G 1.592497 -1.6159e-05
2:98624682 T C 0.109702 1.9409e-06
2:98627458 A G 0.146155 1.1405e-05
2:98629226 T C 0.120520 5.3574e-06
2:98631308 T C 0.063094 -2.5587e-05
2:98636132 C T 0.091986 -1.1959e-05
2:98639049 A G 0.054656 -2.5844e-05
2:98642160 C T 0.946052 -2.9487e-05
2:98647986 C T 0.048747 -1.9962e-06
2:98653406 C T 0.149874 -3.5268e-05
2:98654603 C T 0.057709 2.2662e-05
2:98675486 C A 0.661123 2.2454e-05
2:98696642 A G 0.137757 1.6623e-05
2:98696966 C T 0.960144 -2.8925e-05
2:98699888 T C 0.763481 -2.1664e-05
2:98709684 C T 0.419691 1.8857e-05
2:98710243 T C 0.568042 2.6992e-05
2:98715572 G A 0.046935 -5.1557e-06
2:98716393 T G 1.039074 -1.5177e-05
2:98730227 T G 0.430958 2.0920e-05
2:98731630 A C 0.041036 3.4474e-05
2:98732361 A G 0.053615 1.0256e-05
2:98736225 T C 0.136472 8.1740e-06
2:98740587 G C 0.048186 -1.9175e-05
2:98743130 A G 0.648135 3.8620e-07
2:98746210 C T 1.152217 -3.9438e-05
2:98749586 G A 0.052901 -8.3221e-06
2:98763159 T C 0.252049 -8.5665e-06
2:98765088 G A 0.050651 -2.5066e-07
2:98767565 C T 0.289583 4.2142e-06
2:98770225 T C 0.089742 -3.0661e-06
2:98777673 A G 0.729194 7.7910e-06
2:98779439 T G 0.107757 -1.4915e-05
2:98784275 C T 1.079597 6.4587e-08
2:98789352 A G 0.045762 -2.9837e-05
2:98790763 T C 0.256081 2.0510e-05
2:98795792 G C 0.846886 4.1039e-06
2:98798845 G A 0.053693 1.8947e-05
2:98803928 A G 0.049814 -1.2190e-05
2:98804314 A G 1.684500 4.2611e-06
2:98807161 A G 0.047207 -3.5599e-05
2:98809432 C T 0.133195 3.4619e-05
2:98817882 T C 0.150840 -3.5319e-05
2:98822531 T C 0.158153 -4.3461e-05
2:98823261 T A 0.371669 2.1178e-05
2:98829237 G A 1.592759 1.5602e-05
2:98829764 A G 0.026100 -1.8814e-05
2:98834128 C A 0.069836 -3.0599e-06
2:98844674 G C 1.226221 -2.2401e-06
2:98853173 A G 1.069322 1.7565e-05
2:98869735 A G 0.371577 2.3902e-05
2:98887686 T C 0.141208 -3.8280e-05
2:98889608 T C 0.049223 7.1498e-06
2:98889961 T G 1.716054 1.9491e-06
2:98891753 T C 0.051705 -4.1675e-05
2:98901175 A G 0.052177 -1.5144e-05
2:98919820 A G 0.301418 2.0959e-05
2:98924921 C T 1.007969 -1.5935e-05
2:98928429 G C 0.142500 -3.1881e-05
2:98950394 T C 0.045092 3.4862e-06
2:98951825 C G 0.035484 -8.3398e-06
2:98954084 T C 0.078740 1.7601e-05
2:98962749 T C 0.095341 -1.2347e-05
2:98972687 C G 0.118266 1.4110e-05
2:98974389 G T 0.556384 -1.7950e-05
2:98986510 C T 0.372080 1.1733e-05
2:98987199 T C 0.171093 -4.8925e-05
2:98989700 C A 0.855164 1.5155e-05
2:98991164 G A 0.028915 5.8298e-06
2:98991794 A G 0.354364 1.9397e-05
2:98992966 T C 0.081133 2.1223e-05
2:98993342 A T 0.114870 -1.8667e-05
2:98994134 G A 0.166292 -5.0174e-06
2:98994309 G T 0.125712 -1.4221e-05
2:98994414 C T 1.341750 -1.6647e-05
2:98994641 A G 0.144751 -6.7641e-06
2:98994973 T C 1.687288 4.9367e-06
2:98996372 C T 0.025873 3.0804e-05
2:98997682 T C 1.792805 -1.0842e-05
2:99001403 T C 0.430843 1.5193e-05
2:99005601 T C 1.263520 -2.8502e-05
2:99035286 T C 0.061873 6.9957e-06
2:99036514 C T 0.020926 8.1032e-06
2:99040544 A G 0.036762 1.5271e-05
2:99083892 C A 0.525609 8.0722e-06
2:99091799 C G 0.328508 1.4527e-05
2:99124252 T C 0.049168 -7.9826e-06
2:99147872 G A 0.404586 1.4967e-05
2:99150802 C G 0.458792 5.9334e-06
2:99154508 A G 0.057511 1.6842e-05
2:99156296 T G 0.628478 -8.7760e-06
2:99159810 A G 0.026801 -1.0859e-05
2:99172244 G A 0.495657 1.0720e-05
2:99175511 T G 0.134664 -6.2221e-06
2:99180477 A G 0.074266 -1.2966e-06
2:99186183 C T 0.183101 -1.6402e-05
2:99203008 G A 1.534962 2.0001e-05
2:99207180 G A 0.057195 1.0323e-05
2:99209194 T C 0.031792 2.3284e-06
2:99210428 C A 0.038843 -1.2512e-06
2:99230408 C T 0.032587 -1.6212e-05
2:99231323 C T 0.044595 7.5827e-06
2:99237792 T C 0.469349 6.4929e-06
2:99239931 T C 0.308061 -9.1550e-06
2:99267111 C T 0.031527 -1.7230e-05
2:99267946 C T 0.853678 2.8127e-05
2:99270181 G T 0.049658 -2.7014e-05
2:99286919 T C 0.083459 3.2398e-05
2:99293756 G A 0.034559 1.0302e-05
2:99297377 T C 0.047091 -1.0128e-05
2:99300438 A G 0.138206 -1.6499e-05
2:99301833 C T 0.679907 5.0950e-06
2:99307175 C A 0.029004 3.5620e-06
2:99320597 T C 0.091312 -2.0386e-06
2:99327311 C A 0.468839 2.1523e-05
2:99344347 A C 0.138560 1.2151e-05
2:99351716 G A 0.393315 2.6397e-05
2:99362181 A G 0.283963 -7.4006e-06
2:99371417 C T 1.153213 1.6564e-05
2:99371793 A G 0.057460 -1.2813e-05
2:99378801 C T 0.752459 -6.3077e-06
2:99379459 C A 1.110447 9.4867e-06
2:99384371 A G 1.020032 2.1130e-05
2:99385033 A G 0.210235 -1.0120e-05
2:99391036 T C 0.060394 -1.6818e-05
2:99403349 T C 0.081528 1.4613e-05
2:99416151 T G 0.022371 -1.3462e-05
2:99427432 T A 1.510827 1.3301e-05
2:99431805 C T 0.110413 -4.3643e-05
2:99431907 T C 1.903414 -7.3692e-06
2:99442588 A G 0.028470 1.2759e-06
2:99444701 G A 0.669037 -2.0401e-06
2:99449174 T C 0.825089 1.8306e-05
2:99450884 A G 1.904866 2.1764e-06
2:99457702 C T 0.105806 1.8244e-05
2:99457973 C T 0.742956 9.8154e-06
2:99465502 G A 1.130118 5.7113e-05
2:99467254 C A 0.088963 1.8303e-05
2:99485676 T C 0.045221 -1.3110e-05
2:99486318 T C 0.704892 -8.7380e-06
2:99493797 T C 0.044891 3.1904e-05
2:99496928 T G 0.153757 4.3372e-05
2:99512690 A G 0.061040 -1.4722e-05
2:99513380 G T 0.115992 2.0000e-07
2:99523815 C G 0.330123 3.7822e-05
2:99530504 C T 0.082272 4.6602e-06
2:99531057 A C 0.028059 -1.2874e-05
2:99537815 G A 0.106683 -5.8709e-06
2:99538362 C G 0.738380 2.6748e-06
2:99546599 A G 0.034304 -2.1500e-05
2:99551531 G A 0.039353 -1.7564e-05
2:99551739 C T 0.128367 3.0518e-05
2:99555466 A G 0.047353 3.0709e-06
2:99563294 A G 0.037595 8.2358e-06
2:99565713 T C 0.488075 -4.3463e-05
2:99567514 C T 0.586075 1.6713e-05
2:99577597 T C 0.027909 -6.6984e-06
2:99585649 C G 0.094199 2.0300e-05
2:99590397 T C 0.529726 1.7300e-05
2:99591477 G A 0.029565 -6.4396e-06
2:99602625 C T 0.558819 2.0176e-05
2:99610105 A T 0.107421 1.4565e-05
2:99624713 C T 0.065062 2.3265e-05
2:99641951 G T 0.051861 2.4762e-05
2:99645055 C T 0.540075 2.1196e-05
2:99651439 G T 0.030575 -1.0619e-05
2:99680467 G A 0.029980 -1.9822e-05
2:99682932 T C 0.037027 6.3483e-06
2:99690243 T C 0.026366 -5.8082e-06
2:99725103 A G 0.076761 4.3991e-06
2:99731229 C G 0.175781 -2.6763e-05
2:99767073 A G 0.028079 3.0899e-06
2:99769602 C T 0.408529 4.8886e-05
2:99771681 C G 0.357400 1.1353e-05
2:99778735 G A 0.028100 -4.4201e-06
2:99778985 C T 1.280533 -1.0804e-05
2:99782848 C A 1.252801 -9.9849e-06
2:99795845 C A 0.038629 4.2109e-05
2:99797598 A G 0.028205 -3.6489e-06
2:99802191 A G 0.049134 2.0229e-06
2:99804642 C T 1.758364 -5.8439e-06
2:99810055 T C 0.475611 8.0254e-06
2:99812070 A G 1.311080 -7.6691e-06
2:99812108 C T 0.028338 3.4391e-06
2:99830738 A G 0.029429 -1.1993e-06
2:99831570 C T 1.761723 -2.1516e-06
2:99841944 G A 0.071121 -5.0152e-05
2:99854284 C T 1.241544 -6.5572e-06
2:99857353 T C 0.029575 -9.9165e-06
2:99862274 C T 0.027634 6.4722e-06
2:99866438 G C 0.029048 -3.1240e-06
2:99895023 A G 0.023744 -8.4982e-06
2:99899445 C T 0.422078 3.3812e-05
2:99900248 T G 0.859900 -7.5050e-05
2:99902066 C T 1.743616 8.1391e-07
2:99918544 C A 0.832960 -8.4259e-05
2:99921275 A G 0.049049 -1.2933e-05
2:99922967 T C 1.300677 -3.4227e-05
2:99932255 T C 1.193056 -4.1135e-05
2:99937059 C T 0.038615 3.2330e-05
2:99949559 C T 0.022211 2.8431e-05
2:99952086 T C 1.743222 -1.4926e-06
2:99953578 T C 0.037653 -2.2807e-05
2:99963430 G T 0.052299 5.2056e-07
2:99992822 C A 1.116563 7.6416e-05
2:100010044 C T 0.288812 -8.8291e-06
2:100027151 C G 0.041644 1.2490e-05
2:100036592 T G 0.116158 -2.1190e-05
2:100037832 C T 0.028705 -5.6622e-06
2:100039664 T C 1.844526 3.0931e-05
2:100055158 C T 0.251624 4.2873e-06
2:100058870 T C 0.551509 4.2930e-05
2:100072915 G T 0.024659 -1.6421e-05
2:100085581 C T 0.040852 3.0566e-05
2:100089078 A G 0.546797 4.2638e-05
2:100090098 G A 0.860301 7.1140e-05
2:100090226 G T 0.281036 1.9678e-05
2:100110697 T C 0.270653 1.7414e-05
2:100119654 T C 1.693628 1.2664e-05
2:100134353 T C 0.051779 -1.4835e-05
2:100140736 T C 0.022031 2.6783e-06
2:100142818 A G 0.252155 3.3148e-05
2:100152511 C G 0.021320 -7.0138e-07
2:100160024 C T 1.144856 4.1240e-05
2:100161578 A G 0.026386 1.2560e-05
2:100161824 C A 0.038115 9.9170e-07
2:100165648 T C 0.052201 -3.1872e-06
2:100171382 A G 0.310183 3.7425e-05
2:100173905 T C 0.658784 2.7526e-05
2:100174544 A C 0.318771 4.1083e-06
2:100178915 T G 0.053510 1.8805e-05
2:100181858 A G 0.064049 1.1946e-05
2:100184719 T C 0.379430 4.8493e-05
2:100187340 T C 0.039380 -7.3739e-06
2:100187886 G A 0.072787 -1.6313e-05
2:100188910 C G 0.020657 1.1048e-05
2:100190979 G T 0.043984 -7.9262e-06
2:100193898 A G 0.308075 -5.8653e-06
2:100195156 C T 0.327974 3.3662e-05
2:100206248 C T 0.050056 1.2111e-05
2:100210642 C T 0.420062 -8.2617e-06
2:100213966 A G 0.926996 -9.8221e-06
2:100224741 A G 0.052378 1.3350e-05
2:100238711 T G 0.092026 1.1829e-05
2:100238749 A G 1.932762 -1.8532e-05
2:100241519 T C 1.929005 -1.9527e-05
2:100243154 C T 0.257795 2.3854e-05
2:100248821 A G 0.038285 -1.1694e-05
2:100269599 A C 0.104395 -5.5643e-05
2:100271418 C T 0.056995 -5.7733e-06
2:100271545 G A 0.020770 -2.4138e-06
2:100272614 A C 1.636525 1.8090e-06
2:100273067 T C 0.148746 1.2282e-05
2:100274322 C T 1.933887 -8.8851e-06
2:100277192 A G 0.145764 1.6809e-05
2:100287065 C T 1.002886 -1.2397e-05
2:100289102 T C 0.078057 -1.4089e-05
2:100295638 A C 1.024792 -3.1038e-06
2:100296588 G C 0.036449 5.6605e-07
2:100297229 A G 0.044259 -2.1803e-05
2:100307889 T C 0.046945 -4.3286e-06
2:100318617 C T 0.132848 1.6553e-05
2:100328971 G A 0.045078 -8.9203e-06
2:100339958 C T 0.035766 -2.1951e-05
2:100343409 C T 0.022894 1.1809e-05
2:100359383 T C 1.617343 2.2066e-05
2:100365061 C T 1.728538 1.0049e-05
2:100371245 T C 1.562834 1.0087e-05
2:100375131 C T 0.046941 -6.8429e-06
2:100376283 T G 0.036949 -2.5474e-06
2:100376919 G T 1.691656 1.3436e-05
2:100383580 C T 0.510174 -9.4877e-06
2:100392309 T C 1.601078 -9.5209e-07
2:100394020 C T 0.089878 1.7466e-05
2:100397542 T C 0.155770 -2.9451e-05
2:100398843 T G 0.035702 6.8931e-07
2:100399866 T A 0.137125 1.9005e-05
2:100403142 G A 0.084084 -8.1864e-06
2:100416647 C T 0.165799 3.6888e-05
2:100422209 C T 0.070451 4.7046e-05
2:100428156 C T 1.402590 -5.2875e-06
2:100430148 C T 0.203996 -3.7255e-06
2:100445219 A C 0.284626 1.4806e-05
2:100455062 A G 0.070234 2.0225e-05
2:100460654 T C 1.363064 -1.5514e-05
2:100467997 T G 0.040200 -2.7015e-05
2:100468953 T C 1.681382 1.0286e-05
2:100470189 C T 0.071689 -1.7178e-05
2:100475992 T C 0.020164 1.1734e-05
2:100483622 A G 0.036932 -1.1527e-06
2:100493439 G A 0.761458 -5.4203e-05
2:100494192 C G 0.033043 1.4483e-06
2:100494869 T C 0.040414 6.5090e-06
2:100496211 A G 0.020368 -4.7145e-06
2:100516928 A G 0.038228 -6.1727e-06
2:100522226 A G 0.116019 1.0804e-05
2:100528231 G C 0.810548 -8.7682e-07
2:100540193 T C 0.051905 2.6173e-05
2:100549338 T G 0.254932 2.3999e-05
2:100552806 C T 0.083897 -1.9900e-05
2:100555866 G C 0.029776 -4.5174e-06
2:100556248 G C 0.079430 -1.1273e-05
2:100562328 T C 1.568858 -1.1811e-05
2:100564800 C A 0.039860 1.1748e-05
2:100582615 C T 0.278551 3.8682e-05
2:100588589 T C 0.036242 1.7882e-06
2:100591021 C T 0.176104 -1.3461e-06
2:100594712 T C 0.139604 -1.5908e-05
2:100604753 C G 0.056876 -3.0678e-05
2:100607421 C T 0.296053 4.1458e-05
2:100619785 C T 0.289614 -1.1894e-05
2:100619973 G C 0.083272 -1.5615e-05
2:100647704 C T 0.034175 -6.5641e-06
2:100658313 A G 0.021514 3.6065e-06
2:100670107 T C 0.346928 1.6006e-06
2:100679024 C T 0.718461 1.4594e-05
2:100680681 G A 0.540208 -4.9521e-05
2:100684598 A G 0.028521 4.3171e-06
2:100686981 T C 0.025274 -1.5162e-05
2:100691493 C T 0.355982 1.2861e-05
2:100692667 A G 0.083469 5.8197e-06
2:100692877 A C 0.074589 -6.4145e-06
2:100723645 A G 1.513601 -2.1308e-06
2:100735856 C T 0.287577 2.7540e-05
2:100737749 G A 0.071682 -2.8298e-05
2:100739732 A G 0.249057 6.2747e-06
2:100741458 G A 0.063318 -9.8988e-06
2:100745739 A G 0.019831 6.2666e-06
2:100760172 C T 1.028110 3.4137e-05
2:100763791 G A 0.054003 1.8268e-05
2:100765996 G A 0.029983 1.0278e-06
2:100774881 T C 0.170715 -1.0719e-05
2:100775920 A C 0.719460 -5.3094e-06
2:100776303 T G 0.122207 -1.5416e-05
2:100794978 G C 0.026515 -3.5456e-06
2:100801867 G A 1.794338 -1.5815e-05
2:100806940 A T 1.078692 8.9046e-06
2:100813021 C T 0.141310 1.0984e-05
2:100825367 T C 1.073637 -7.2601e-07
2:100832996 T C 0.176332 2.7777e-05
2:100835465 T G 0.055519 1.0401e-05
2:100835734 G A 1.052939 -1.8244e-06
2:100838455 C T 0.805918 -5.4756e-06
2:100845088 G A 1.307412 1.0607e-05
2:100851105 G A 0.117066 1.9583e-05
2:100854409 T C 0.051640 -9.1764e-06
2:100858122 G A 0.760112 -5.2425e-06
2:100859408 A G 0.030466 9.6591e-06
2:100884589 C T 0.367864 6.2705e-06
2:100885992 G A 1.765630 -1.8899e-05
2:100887893 A C 0.077105 9.7898e-06
2:100891403 T C 0.045031 1.1040e-06
2:100908508 A G 1.820469 -4.7009e-06
2:100908996 T C 0.320885 -3.5981e-05
2:100915330 T G 0.022803 9.6351e-06
2:100915772 G A 1.289389 -3.5368e-05
2:100917739 A C 1.000588 -9.3981e-06
2:100922115 G A 0.067517 -7.0766e-06
2:100938917 C G 0.913665 -3.0962e-06
2:100939433 C T 0.981389 -1.0710e-05
2:100966244 T C 0.043062 -1.6755e-05
2:100971407 G A 1.025580 -1.5981e-05
2:100976139 C T 0.034977 -2.3363e-05
2:100988905 A C 0.081494 3.5088e-05
2:101008855 A G 0.028185 2.6697e-05
2:101009326 C T 1.004311 -6.7597e-06
2:101014624 A G 0.060371 1.5967e-05
2:101031561 T G 0.986581 -5.0215e-06
2:101032219 T C 0.119980 1.4280e-05
2:101043509 A G 0.343062 -3.1768e-06
2:101049115 G T 1.418535 -7.2583e-06
2:101053495 T C 0.033019 1.8160e-05
2:101059331 A G 0.056753 -2.1243e-05
2:101063673 T C 0.062819 -1.2750e-07
2:101067325 C T 0.042032 1.1963e-07
2:101067344 C A 0.344344 1.4337e-05
2:101081651 T C 0.160455 -1.9081e-05
2:101083501 A G 0.954041 -1.0552e-05
2:101085912 A T 0.043134 3.3784e-06
2:101087335 A C 0.450038 -1.3910e-05
2:101087709 A G 0.064784 3.1251e-05
2:101090713 A G 0.482792 -6.9677e-07
2:101101667 A G 0.084088 3.7186e-06
2:101102665 G A 1.002509 -2.2431e-06
2:101105365 A G 0.020644 -3.0329e-06
2:101149619 G A 0.834276 8.5656e-06
2:101152337 T C 0.032642 1.7173e-05
2:101157387 A G 1.407581 1.9398e-05
2:101159761 A G 0.596951 1.6583e-05
2:101164891 T C 0.209640 -8.7968e-06
2:101175885 G C 0.341077 -6.6845e-06
2:101176148 T C 0.381426 -7.0654e-06
2:101179174 G A 0.100995 2.5431e-05
2:101193877 A G 0.056213 1.0485e-05
2:101198221 T C 0.440852 6.7488e-06
2:101200283 G T 1.163742 -2.0754e-05
2:101209845 T C 0.187405 1.3801e-06
2:101225176 T C 0.020868 -1.4510e-05
2:101228152 C T 1.093923 -7.2104e-06
2:101241404 T C 1.791873 3.8373e-05
2:101244890 T C 0.046003 8.9048e-06
2:101248462 A G 0.139542 5.0387e-05
2:101249897 C A 0.896506 -4.8852e-05
2:101253512 T C 0.040692 3.0127e-06
2:101262424 A G 0.035984 7.7550e-06
2:101262482 T C 1.232691 -2.2749e-04
2:101262830 A G 0.660218 -2.7426e-05
2:101280132 C G 1.903406 -1.0842e-05
2:101287916 G A 0.050192 -2.6229e-05
2:101290628 T C 0.097738 -1.2235e-05
2:101292099 T C 0.657641 -3.2961e-05
2:101293206 T C 0.338871 1.7499e-05
2:101296295 A G 0.027688 5.9445e-07
2:101317115 C A 0.346269 2.0737e-05
2:101325207 G A 0.126929 1.0390e-05
2:101326877 A C 0.983096 1.4759e-05
2:101327847 T C 0.109617 3.0950e-06
2:101338073 A C 0.954493 -2.9261e-06
2:101338489 C T 0.627726 7.3514e-05
2:101339280 A C 1.576018 1.9123e-05
2:101339285 A G 0.086189 5.3470e-06
2:101340062 A C 0.049263 -4.2678e-06
2:101343638 G A 1.365342 3.3691e-05
2:101347811 G C 0.027518 3.6261e-05
2:101349735 T C 0.325132 -1.6798e-05
2:101352613 T C 0.458235 -1.9090e-05
2:101358568 C A 0.110749 -1.2105e-05
2:101361152 A G 0.034770 -3.4014e-05
2:101364305 G A 0.268467 4.5254e-05
2:101368376 G A 0.423196 -1.5229e-05
2:101395850 G A 0.442548 -1.5347e-05
2:101409601 T C 0.041814 -9.6467e-06
2:101413247 T C 0.050919 -1.7386e-05
2:101413381 C A 1.316455 2.1132e-05
2:101421295 C T 0.238664 7.1042e-06
2:101422395 A G 0.042634 -9.2773e-06
2:101424331 A G 0.110372 -3.2805e-06
2:101429209 A G 0.033172 1.0664e-05
2:101440151 G A 0.342287 7.7242e-06
2:101440837 C T 0.246967 8.1720e-06
2:101448968 T C 0.035753 -2.0661e-05
2:101450902 A G 0.074799 4.7197e-06
2:101451819 C T 0.666324 -3.7038e-05
2:101452467 T C 0.245416 1.7682e-05
2:101452732 T C 0.281495 1.0680e-05
2:101460947 A G 0.336681 1.8811e-05
2:101462244 C A 0.031799 -2.2097e-05
2:101463704 T G 0.195582 -3.7897e-07
2:101464425 G A 0.066072 4.0806e-06
2:101475877 T C 0.036140 1.0822e-05
2:101486132 C T 0.158615 7.5697e-06
2:101491972 G T 1.519173 2.1537e-05
2:101495174 T C 1.419232 1.2349e-05
2:101504425 A G 0.087817 6.6007e-06
2:101512505 A G 0.567342 -6.4801e-06
2:101521641 A G 0.059099 1.0488e-05
2:101526473 G A 0.455433 8.4453e-06
2:101530548 C A 0.334665 1.6748e-05
2:101536445 C T 0.206138 2.5811e-05
2:101539790 A G 0.519068 3.7413e-06
2:101541798 T C 1.613641 5.8668e-05
2:101546550 G A 0.422914 -1.1235e-05
2:101549843 C T 0.160183 -1.5884e-05
2:101550987 C A 0.465973 2.3629e-05
2:101552095 C T 1.512992 2.1544e-05
2:101553875 C T 0.111076 -5.7278e-06
2:101554036 T C 0.119252 6.9362e-06
2:101554872 T G 0.090728 2.0417e-06
2:101556678 T C 0.089786 -2.3527e-05
2:101559604 C T 1.097170 5.2228e-06
2:101570654 C A 0.230484 9.9580e-07
2:101571705 G A 0.393274 6.9480e-06
2:101576746 T C 0.278891 -1.1856e-05
2:101578022 A G 0.354499 -1.7314e-06
2:101579811 G C 0.413160 -2.4881e-05
2:101580772 C T 0.047292 4.2169e-06
2:101584895 T C 0.155834 -2.4338e-05
2:101587564 A G 0.026383 -1.5788e-05
2:101589195 C T 0.131736 8.0199e-06
2:101591304 G A 1.311308 2.7149e-06
2:101591844 T G 0.058351 -1.0812e-05
2:101594191 T C 0.358851 5.7164e-06
2:101596146 A C 0.054173 -1.1419e-05
2:101596624 G A 0.114941 -6.8967e-06
2:101598231 A G 0.043865 6.6369e-06
2:101599087 G A 0.906950 4.7114e-06
2:101603188 C T 0.147634 4.4194e-05
2:101613847 C A 0.260974 -1.4896e-05
2:101617606 T C 0.021766 -1.5326e-06
2:101626748 T C 0.046452 7.1239e-06
2:101627925 T C 0.284538 -2.6754e-05
2:101635538 T C 0.603401 2.4581e-05
2:101638888 G A 1.336253 2.5716e-06
2:101646749 A G 0.442793 6.5752e-07
2:101648130 A C 0.034841 3.1701e-06
2:101656726 C T 1.330687 4.8119e-06
2:101660828 T C 0.024829 1.3527e-05
2:101663937 C T 1.584647 -1.3519e-05
2:101668857 A G 0.642189 8.1098e-06
2:101673272 A C 1.356373 1.6489e-05
2:101673519 A G 0.258030 1.7308e-06
2:101683948 A G 1.690178 -5.4345e-07
2:101727693 A G 0.984735 -2.9922e-05
2:101727814 A G 0.033706 2.0670e-05
2:101731212 A G 0.020246 2.2107e-05
2:101735989 C G 0.989501 -2.6227e-05
2:101736703 A G 0.293466 2.7168e-07
2:101737101 T C 0.022337 -9.5892e-07
2:101740231 G T 0.332047 -3.1841e-05
2:101741241 C T 0.362741 -1.0603e-06
2:101744581 C T 0.269358 3.5268e-06
2:101750785 T C 0.129683 -8.5363e-06
2:101759938 T C 1.265037 -2.8114e-05
2:101762837 C T 0.041107 1.1188e-05
2:101789124 C T 1.478277 -4.2731e-06
2:101796694 A G 0.045184 9.3383e-06
2:101812998 T C 0.053622 -1.4904e-05
2:101819059 G A 0.483152 1.1753e-05
2:101821484 A C 0.078274 -8.3114e-06
2:101826225 A G 0.901184 1.6698e-05
2:101830306 A G 0.809739 -8.5140e-06
2:101833570 T C 0.069112 -8.7258e-06
2:101849371 A G 0.100730 1.4345e-05
2:101869226 T C 0.263935 -1.0391e-05
2:101881980 G T 0.462104 -3.3287e-07
2:101887281 C G 0.814975 -9.4885e-06
2:101892608 A G 0.029497 1.4277e-05
2:101898412 C G 1.713830 -9.8510e-06
2:101921752 A C 0.027287 6.0423e-06
2:101922285 G A 0.050790 6.9864e-06
2:101923336 T C 0.051188 2.3517e-06
2:101926957 T C 1.641547 -1.8876e-06
2:101947476 G A 0.131053 -2.1623e-05
2:101956124 C T 1.673433 -3.3821e-06
2:101958174 A G 0.174013 -7.3139e-06
2:101965367 A G 1.713891 -7.0003e-06
2:101970985 T C 1.539089 -1.9913e-06
2:101984297 A G 0.084897 5.1720e-08
2:101986361 A G 0.606807 5.1623e-06
2:101987208 G A 0.142629 -1.7602e-05
2:101991907 G A 0.778740 -7.3323e-06
2:101992225 C T 0.141439 -1.6069e-05
2:101997738 A G 0.972186 -8.1582e-06
2:102002496 C G 0.108420 8.1196e-06
2:102004987 C T 0.098738 8.6511e-06
2:102013928 A G 0.034097 5.7191e-06
2:102014754 A G 1.026828 -1.1264e-06
2:102016088 A G 0.046459 6.2324e-06
2:102018908 G A 1.067769 -1.0982e-05
2:102019801 G T 0.571259 7.4156e-06
2:102020770 G A 0.397089 -5.7698e-06
2:102023297 G A 0.044058 -2.5335e-06
2:102032791 C T 0.084846 1.0391e-05
2:102035192 T C 1.637946 1.7998e-05
2:102038936 G T 0.032699 2.3139e-05
2:102044113 T C 0.020572 9.5814e-06
2:102047812 T C 1.687604 -1.5061e-05
2:102051291 C T 0.119048 6.7856e-06
2:102063501 T C 0.026253 -1.0748e-05
2:102066005 A C 1.685499 -1.2514e-05
2:102076898 C T 0.135871 -3.8631e-06
2:102080307 T G 0.678594 1.6580e-06
2:102086765 T G 0.152502 -1.5758e-05
2:102086782 C T 0.057953 -4.2198e-06
2:102089817 T C 0.041124 2.5901e-07
2:102096416 T C 0.032315 -1.6498e-06
2:102109718 A G 0.056100 2.1144e-06
2:102111943 C T 1.310111 -2.3615e-05
2:102113116 G A 0.161012 -9.3596e-07
2:102119061 A G 0.040390 -1.0338e-05
2:102129588 T C 0.091479 -4.3384e-06
2:102132484 C A 0.073147 -1.1384e-05
2:102134834 T C 1.308823 -2.7111e-05
2:102144929 A G 0.072889 1.3510e-05
2:102150377 G A 0.030139 1.9338e-05
2:102156258 G A 0.490458 7.2314e-07
2:102157442 C T 0.777499 -4.2866e-06
2:102164255 A G 0.027821 -1.6300e-05
2:102167911 A G 0.115213 -2.4299e-06
2:102173938 G A 0.039261 1.8221e-05
2:102175179 C T 0.274835 5.2604e-06
2:102178114 A C 0.535611 1.4611e-05
2:102178949 T C 0.037078 -4.9881e-06
2:102181444 T C 0.573829 3.0813e-05
2:102183590 G A 0.171239 -1.4468e-05
2:102188878 A C 0.227486 -1.0178e-05
2:102193582 T C 0.022748 5.3388e-06
2:102196491 G A 1.435572 7.4180e-06
2:102212226 G A 0.280863 1.8756e-05
2:102212580 T C 0.472599 -9.9475e-06
2:102214225 C T 0.275433 -4.5241e-06
2:102224288 A C 0.058674 -8.8485e-06
2:102228013 T C 1.072664 -2.0352e-06
2:102234025 G A 0.241469 1.2597e-05
2:102234360 A G 0.034566 5.6270e-06
2:102238111 T C 1.871640 1.2809e-05
2:102239253 A G 0.156572 -3.7581e-06
2:102239360 C T 0.020477 8.1568e-06
2:102244009 T C 1.338636 -1.9309e-06
2:102244670 A G 0.023758 -1.7978e-06
2:102254212 C A 0.069751 -1.8591e-05
2:102254894 T C 0.048067 8.1378e-06
2:102254909 T C 0.180857 1.8363e-05
2:102256765 A G 0.029249 -2.2394e-06
2:102264695 T G 0.024652 2.0701e-05
2:102265140 G A 0.094304 -1.0857e-05
2:102265185 G A 0.943696 -2.5719e-05
2:102269695 A G 0.556986 1.1940e-05
2:102274098 T G 1.015218 2.7779e-05
2:102281807 C G 0.860441 4.4205e-05
2:102284887 C G 0.034920 2.3347e-05
2:102290232 T C 0.073769 4.9521e-06
2:102292275 A G 0.032332 -7.4763e-06
2:102292519 T C 0.759888 -2.7773e-07
2:102294890 A G 0.763264 3.2467e-05
2:102296231 A C 0.047540 -2.0790e-05
2:102296811 A G 0.095790 -4.6968e-06
2:102321648 T C 0.102923 -5.8449e-06
2:102331171 G A 1.385938 3.1201e-05
2:102342511 T C 0.094243 8.8852e-06
2:102350201 T G 0.351045 2.8987e-08
2:102350768 A G 0.141538 -6.3894e-06
2:102363169 T C 0.031265 -5.0875e-06
2:102378744 A C 0.673481 1.5239e-05
2:102385236 C T 0.143537 1.4979e-05
2:102388123 T G 0.035719 -5.6168e-06
2:102391607 A G 0.024268 -5.2513e-06
2:102395933 A G 0.095300 8.4056e-06
2:102400507 A C 0.043202 -1.6487e-05
2:102429070 G A 0.068534 1.0781e-05
2:102430369 C T 0.182526 -3.9520e-06
2:102440723 A G 1.769689 2.9447e-05
2:102453666 T A 0.033288 2.0472e-05
2:102469478 A G 0.072352 1.3347e-05
2:102472459 G A 0.334801 1.0935e-05
2:102477453 T C 0.133487 1.9891e-05
2:102487126 A G 0.025981 3.1427e-05
2:102500976 T C 0.056515 -2.0759e-05
2:102509994 A G 0.197883 3.7412e-06
2:102512424 T C 0.065300 1.4546e-05
2:102513194 C T 1.053768 2.0483e-05
2:102525387 G A 0.611801 1.0969e-05
2:102532879 C A 0.089983 7.6123e-06
2:102574838 T G 1.304284 1.8376e-05
2:102582068 A G 0.046557 -2.3470e-05
2:102589726 G A 0.619403 9.0684e-06
2:102597447 C T 0.027437 2.4584e-06
2:102603925 G T 0.373392 2.6256e-06
2:102604502 A G 0.107536 1.6763e-05
2:102605161 T C 0.062118 -2.1327e-05
2:102606101 T G 0.047727 2.0090e-05
2:102606526 A G 1.108767 1.3367e-05
2:102613581 C A 0.478460 1.1098e-05
2:102613652 T C 0.240231 -4.3384e-06
2:102616849 A T 0.075286 1.7290e-05
2:102617045 A G 0.033345 1.3610e-05
2:102626148 A C 0.027811 6.3136e-06
2:102635573 G A 0.208260 1.0992e-05
2:102637685 C G 0.021048 1.7855e-05
2:102639338 C T 0.048420 -1.7768e-05
2:102657959 G A 0.067663 -2.5284e-05
2:102659769 A G 0.509990 -3.7561e-07
2:102663628 G T 1.064393 2.5306e-05
2:102670809 T G 0.255208 1.3020e-06
2:102683031 A G 0.612063 8.9720e-06
2:102688158 A C 0.331663 2.7907e-06
2:102688272 T C 0.928203 -2.6562e-05
2:102688853 A G 0.548847 1.5362e-05
2:102689855 T G 0.043593 2.7407e-06
2:102698360 G A 0.705654 2.0447e-05
2:102700491 T C 0.068738 -7.4663e-06
2:102700493 G A 0.333414 -8.1001e-06
2:102713621 T C 0.760398 1.9986e-05
2:102713909 T C 0.051127 -1.8220e-05
2:102721463 T G 0.048750 -2.0726e-06
2:102722575 A G 0.418970 2.4939e-07
2:102723094 C A 0.376000 9.5616e-06
2:102726031 G A 0.233714 -7.6279e-06
2:102734033 T C 0.033478 1.1121e-05
2:102740459 T G 0.918353 6.6080e-06
2:102745921 A G 0.037806 2.4504e-06
2:102757862 G A 0.322891 -2.6251e-05
2:102761527 A G 0.149827 -6.6094e-06
2:102763837 C T 0.258047 5.1067e-05
2:102764609 G A 1.558343 3.1860e-05
2:102767023 C T 0.037993 5.0408e-06
2:102780371 G T 0.557608 3.4718e-06
2:102784574 C T 0.817960 1.0107e-05
2:102786086 G A 0.143133 -1.1166e-05
2:102824622 T C 0.140943 -1.4220e-05
2:102824726 A G 0.098279 4.7638e-07
2:102835909 A G 1.801182 2.5316e-05
2:102839456 T C 0.718855 9.1746e-06
2:102841912 A G 0.022126 -4.0265e-06
2:102842467 C T 0.243917 4.4353e-05
2:102850125 T C 0.244590 4.0895e-05
2:102851708 C T 0.389416 8.9360e-05
2:102853165 G T 0.185182 3.1716e-05
2:102860033 G A 0.028273 2.1245e-05
2:102862641 G T 0.738584 7.2840e-06
2:102870871 A G 0.938378 4.3400e-05
2:102878024 T C 0.035409 2.9433e-05
2:102900355 G A 1.944134 2.1361e-05
2:102902173 A G 0.081317 -1.2507e-05
2:102912174 T C 0.096701 -1.5030e-05
2:102921330 A G 0.194103 -2.4213e-07
2:102921783 G T 1.054781 -4.4376e-06
2:102938428 G A 0.046775 2.0995e-06
2:102951467 G C 1.051174 -8.7567e-06
2:102954213 A G 0.275488 -3.9733e-05
2:102954376 A G 0.291151 2.0342e-05
2:102955468 A C 0.446023 -6.1845e-05
2:102957291 G A 0.056886 -3.0855e-06
2:102957716 T C 0.766398 1.5267e-05
2:102960824 G A 0.466942 -3.5763e-05
2:102963227 G C 0.075282 1.1897e-05
2:102966310 A G 0.572918 -6.8968e-06
2:102970677 C T 0.296019 1.8752e-05
2:102971865 T G 1.553495 7.2791e-06
2:102975050 A G 0.763315 -7.9306e-06
2:102980976 G A 0.037214 -9.7255e-06
2:102988300 A C 0.069115 -6.6621e-07
2:102993145 C T 0.048621 1.7557e-05
2:103010494 A T 0.026940 1.0319e-05
2:103018279 C T 0.166143 -1.4910e-05
2:103042401 G A 0.060558 -1.1222e-05
2:103048580 A G 0.962048 -2.3998e-05
2:103054767 A G 0.091941 -3.0665e-07
2:103057717 G A 0.068625 -7.6340e-06
2:103067823 T C 0.149834 2.2021e-05
2:103068156 T C 0.169478 -2.3250e-05
2:103070568 C T 1.549150 6.1303e-06
2:103080819 C T 0.043134 -3.6781e-06
2:103091540 G A 0.596839 2.8498e-05
2:103092270 C T 0.399738 -2.9796e-05
2:103103176 A G 0.123828 -5.8492e-06
2:103114041 G A 1.398422 -1.9032e-05
2:103118027 A G 1.398741 -1.9218e-05
2:103123301 G A 1.536193 -5.3357e-06
2:103132071 G A 0.037799 -1.8717e-05
2:103141583 A G 0.096324 5.4993e-06
2:103149100 A G 1.252345 -6.4114e-05
2:103165736 C T 0.033128 -1.5118e-05
2:103169982 A G 1.249765 -5.5261e-05
2:103170163 A G 0.102338 6.1610e-06
2:103171651 A C 0.284229 7.7708e-05
2:103178948 G A 0.181530 1.6194e-06
2:103196165 T C 0.031102 -3.7153e-06
2:103201305 T G 0.811932 -8.3560e-05
2:103210221 C T 0.903561 3.7666e-05
2:103219050 G A 0.048165 -6.0924e-06
2:103238030 C T 0.778287 4.1756e-05
2:103239356 G C 0.298423 3.1098e-05
2:103239864 A G 0.110324 -4.6804e-07
2:103252602 A C 0.056576 -3.3550e-07
2:103253029 G A 0.206165 -3.4682e-05
2:103260445 G T 0.825280 -2.6114e-05
2:103267920 T C 0.052163 1.5585e-06
2:103268442 C T 0.771070 6.3497e-06
2:103277272 G A 0.315643 -7.3088e-06
2:103277647 C T 0.808223 -9.6212e-07
2:103281075 G A 0.060323 -1.7736e-05
2:103292693 A C 1.188408 4.7940e-06
2:103298363 A G 0.091799 9.8879e-06
2:103298688 A G 0.745312 -6.9042e-06
2:103300881 A G 0.055900 1.7098e-05
2:103301451 G A 0.056964 2.5399e-06
2:103302100 G A 0.042892 1.0768e-05
2:103307720 T C 0.089137 3.0348e-05
2:103309017 C T 0.069316 1.2486e-05
2:103312088 A G 0.688372 7.3591e-06
2:103313018 T C 1.639245 6.2254e-06
2:103324575 C T 0.586384 1.8691e-06
2:103325142 G A 0.052612 9.8128e-06
2:103335441 G A 0.167397 -2.3951e-05
2:103335646 G A 0.059140 -4.8985e-06
2:103341603 C T 0.095712 7.7311e-06
2:103354389 C T 0.499842 -8.0767e-06
2:103358528 A G 0.028861 6.2017e-06
2:103372743 C T 0.063243 -6.0178e-07
2:103383131 C T 0.812153 7.4416e-06
2:103386368 T C 0.308520 2.8144e-05
2:103400473 A C 1.527751 2.3480e-05
2:103401780 A C 0.077332 -1.3220e-06
2:103404422 G T 0.030857 -1.2813e-05
2:103407218 T C 0.035773 -4.8396e-06
2:103415494 A G 0.954191 9.6023e-06
2:103415824 A G 0.027447 -1.5290e-05
2:103426177 T C 0.135153 1.4044e-05
2:103427319 A G 0.056539 5.8775e-06
2:103431404 C T 1.939657 -9.7206e-07
2:103436349 G A 0.181432 -2.0201e-05
2:103444865 C T 0.080984 -7.9037e-06
2:103450788 A G 0.199264 5.1294e-06
2:103454352 T G 0.112674 7.1308e-06
2:103456258 G C 0.124026 -2.1834e-05
2:103459931 A G 0.030561 1.1637e-06
2:103460646 C A 0.113891 5.3812e-06
2:103468011 A G 0.318060 9.2998e-06
2:103475598 T C 0.300694 7.8833e-06
2:103506660 C T 1.601884 2.3894e-05
2:103524113 G A 0.020141 -7.4375e-06
2:103541715 C T 0.251726 8.1391e-06
2:103542525 A G 0.115023 7.3111e-06
2:103543235 T C 1.902279 8.7168e-06
2:103555967 C T 0.203666 5.0578e-05
2:103561225 A G 0.026240 3.6122e-05
2:103564847 A G 0.279377 -2.8232e-05
2:103572929 G T 0.494763 -6.9197e-07
2:103576975 G T 1.475299 2.2192e-05
2:103578550 T G 0.980458 7.9895e-06
2:103585422 C T 0.530722 -4.2843e-07
2:103587575 G A 1.042987 3.0588e-06
2:103587917 C T 0.037401 -2.6974e-05
2:103588440 C A 0.055227 2.6594e-06
2:103598575 A C 0.508729 -1.3656e-05
2:103600356 T C 0.070662 -1.2830e-05
2:103605661 A G 0.022633 -1.2741e-05
2:103625240 A G 0.056570 -1.0139e-05
2:103625921 A C 0.056417 2.7386e-05
2:103628250 A G 0.069122 6.6639e-06
2:103644243 G A 0.059612 -5.1244e-07
2:103646478 C T 0.245256 -2.3319e-05
2:103647274 C T 0.109117 3.3985e-06
2:103654883 C T 0.045167 -1.9200e-05
2:103673651 A G 0.127313 2.4739e-06
2:103675286 G A 0.303795 3.0296e-06
2:103679317 T C 0.029884 1.7554e-05
2:103692737 C A 0.109457 1.9203e-06
2:103699543 G A 0.068391 -1.6167e-05
2:103709681 C G 0.463236 -1.6382e-05
2:103716268 T C 0.025975 -2.1090e-05
2:103722263 T C 0.194946 -9.9058e-06
2:103728170 G A 1.854131 -8.4743e-06
2:103729321 C T 0.979904 1.9663e-05
2:103739868 T C 0.078505 -2.2574e-07
2:103742430 C T 0.035742 1.9474e-05
2:103761004 C T 0.024696 2.8710e-05
2:103761101 A G 0.108006 -1.4834e-06
2:103761689 A G 0.598331 8.7495e-06
2:103761767 T G 1.022289 -3.1063e-05
2:103765411 C G 0.028161 -1.6602e-05
2:103767455 G A 1.551516 -1.3797e-05
2:103770560 A G 0.059575 3.2399e-08
2:103773090 C T 0.424631 6.2244e-06
2:103773825 T C 1.588632 -1.9835e-06
2:103780754 C T 0.032343 -4.2200e-06
2:103782101 C T 0.223532 -9.0929e-06
2:103785353 A G 0.069615 4.7794e-05
2:103806643 A G 0.087185 1.5555e-05
2:103827071 T C 0.024475 1.2362e-05
2:103838330 C T 0.199896 -3.1505e-05
2:103856812 T C 0.765263 -3.9672e-05
2:103856926 C T 0.076336 3.4287e-05
2:103858181 C T 0.558309 5.5279e-05
2:103869693 A G 0.055380 2.3934e-05
2:103870713 A G 0.077655 -2.5887e-05
2:103887131 T C 0.024482 1.4478e-05
2:103888113 C T 0.104626 -1.6275e-05
2:103902014 A G 0.022123 1.0317e-05
2:103908982 A G 0.151170 -3.8125e-06
2:103940315 T C 0.055183 -5.0151e-06
2:103940673 T G 0.034733 -2.6742e-05
2:103943399 A C 1.664359 6.1641e-06
2:103968651 G A 1.741229 6.5497e-06
2:103970775 G A 1.832678 2.0096e-05
2:103985830 T G 0.034250 4.8446e-06
2:103994818 T C 0.044602 -9.8791e-06
2:103995794 C A 0.024064 8.2739e-06
2:103997940 C T 0.140056 5.2644e-05
2:104003468 C T 0.056440 -9.6168e-06
2:104005342 C T 0.043351 -1.3386e-05
2:104006277 G A 0.061941 2.0571e-05
2:104007493 G A 0.074150 1.6395e-05
2:104014807 T C 0.030819 2.4503e-05
2:104022712 G T 0.024513 1.4004e-05
2:104023204 G A 0.075643 -6.4509e-06
2:104036433 A G 0.140603 4.3677e-05
2:104041706 G A 0.224755 -1.1448e-05
2:104046906 G A 0.080620 2.7513e-05
2:104058957 A G 0.026389 -3.2470e-06
2:104059283 A G 1.111837 -1.2069e-05
2:104062965 T C 0.024798 -5.2499e-06
2:104072994 C T 0.053642 -2.0021e-05
2:104073034 A G 0.962068 -4.3217e-05
2:104077532 G A 0.025223 -1.2089e-05
2:104098338 A G 0.036810 -5.6301e-06
2:104103140 A G 0.192886 -9.0693e-06
2:104140200 A G 0.124019 2.3054e-06
2:104142971 A G 0.078437 1.8795e-06
2:104143971 A G 0.026971 1.8439e-06
2:104144963 C T 0.097792 3.3151e-05
2:104145036 G C 0.217697 -5.8882e-06
2:104150891 C T 1.032050 5.0711e-05
2:104166886 G A 0.025142 8.3977e-06
2:104170373 T C 0.104721 7.0817e-07
2:104172049 C T 0.042675 1.4645e-05
2:104172667 T G 0.045418 9.2446e-06
2:104203102 T C 0.053646 -3.5882e-06
2:104228565 G C 0.033543 -9.7560e-06
2:104230885 T C 0.063012 -9.6345e-06
2:104240205 C T 1.050960 5.3845e-05
2:104280802 A G 0.049488 -1.9965e-05
2:104283672 A G 0.065651 -1.7126e-05
2:104297677 C A 1.056539 -2.3867e-05
2:104318165 G A 0.056029 7.1127e-06
2:104319257 C A 0.057790 7.6569e-06
2:104324993 C T 0.251308 1.2921e-05
2:104325035 A C 0.129700 1.3323e-06
2:104352495 A C 0.936355 -3.2225e-05
2:104356692 C A 0.033094 4.5172e-07
2:104372384 A G 0.025499 -6.8117e-06
2:104374926 C T 0.049189 8.2286e-06
2:104378965 T C 0.053632 -1.3800e-05
2:104396818 A C 0.079736 -5.5194e-06
2:104404768 G A 0.066705 -9.2871e-06
2:104414260 A G 0.689457 1.0460e-06
2:104420577 T G 0.033543 -2.3545e-05
2:104422140 T G 0.058565 -2.0120e-05
2:104429524 A G 0.026920 6.3601e-06
2:104449203 A G 0.258788 -1.1961e-05
2:104461000 G A 0.472011 -3.8232e-05
2:104474437 G C 0.284994 2.6637e-06
2:104485493 A G 0.048264 -1.2342e-05
2:104495435 G A 0.069958 -1.5847e-05
2:104498029 A G 0.273591 1.0101e-05
2:104500692 G A 0.248745 -1.2310e-05
2:104506942 C T 0.028729 7.9927e-06
2:104509835 A G 0.040135 -1.5971e-05
2:104524788 C T 1.937358 -3.4786e-05
2:104526755 T C 0.029007 1.0253e-05
2:104537088 G A 0.058933 2.1852e-05
2:104542886 A G 0.830760 -1.8076e-05
2:104560733 T C 0.028436 5.4301e-06
2:104563028 T C 0.083527 4.1700e-06
2:104563894 C T 0.148049 3.0214e-07
2:104564414 A C 1.945844 -3.8814e-05
2:104569333 A C 0.023177 -2.3072e-05
2:104575444 G A 1.752690 -6.2302e-06
2:104577935 A G 0.425172 6.3534e-06
2:104578533 C T 0.331993 -8.3640e-06
2:104578923 C T 1.177855 -3.1687e-05
2:104590393 G C 0.288886 -3.3367e-05
2:104591465 G A 0.120884 5.8038e-06
2:104597534 A G 0.025533 -4.6915e-06
2:104607679 G A 0.053445 1.1674e-05
2:104608114 A C 0.088708 -1.5465e-05
2:104609209 G A 0.080899 -2.4771e-07
2:104609230 C T 0.118868 3.9894e-06
2:104609698 A G 0.059555 -4.1150e-06
2:104617456 G A 0.314174 -2.0318e-05
2:104621794 G C 0.753968 -1.0237e-04
2:104623373 C T 0.024734 8.0670e-06
2:104624107 T C 0.102008 -3.8559e-06
2:104626203 T C 0.296094 -1.6603e-06
2:104634263 C T 0.090027 1.5239e-05
2:104650706 A G 0.138165 -6.0497e-05
2:104690142 A C 0.028779 3.4993e-06
2:104699843 C A 0.059422 -1.7698e-05
2:104708527 A C 0.027838 -5.5541e-06
2:104711115 T C 0.307942 3.9231e-06
2:104714131 T C 0.563269 -2.5170e-05
2:104717629 T C 0.020960 7.7324e-06
2:104729432 A G 0.136574 -5.6701e-05
2:104731667 C T 0.022568 3.5933e-06
2:104734539 G T 1.952773 4.6856e-06
2:104740230 T C 0.117501 3.7529e-05
2:104751980 T C 0.111137 -1.1313e-05
2:104755251 A T 0.290365 -1.7437e-06
2:104756898 T G 0.058994 7.6527e-07
2:104758099 G A 0.525106 -9.3805e-06
2:104766450 A G 0.026505 -2.3193e-06
2:104768861 C T 0.044106 9.9226e-06
2:104769653 A G 0.093244 2.9331e-05
2:104770058 A T 0.024067 -8.4912e-06
2:104798151 T C 0.241313 -2.8753e-05
2:104805345 T C 0.048362 1.7367e-05
2:104812017 G A 0.111025 -2.2684e-05
2:104815274 G A 0.035188 4.2977e-06
2:104818546 A C 0.048577 9.9967e-07
2:104818994 C T 0.051069 4.5432e-06
2:104823305 A G 0.284701 -2.1926e-05
2:104824532 T G 0.044640 -3.6742e-07
2:104825556 T G 0.065739 3.0025e-06
2:104829539 G C 0.070407 -7.2732e-06
2:104829782 T A 0.036460 3.5996e-06
2:104830013 C T 1.448107 5.4245e-06
2:104833789 T C 0.314847 -3.8767e-06
2:104833954 G A 1.356281 -3.5628e-08
2:104837247 T C 0.049926 2.2552e-05
2:104845156 T C 1.727593 1.1947e-05
2:104848517 T C 0.089099 4.0510e-05
2:104855050 A G 0.081140 -1.0503e-05
2:104855558 T C 0.301829 -5.6551e-05
2:104879617 T C 0.044340 -3.5114e-05
2:104887194 T C 0.047309 3.3846e-05
2:104896252 A G 0.110280 6.2663e-06
2:104906887 C A 0.053629 -4.0822e-05
2:104912827 T C 0.027556 -1.3506e-06
2:104915641 C T 0.033284 8.8747e-06
2:104918341 G A 0.063240 -1.4818e-06
2:104919636 T C 0.284742 7.0707e-06
2:104920640 T C 0.052544 -9.8296e-06
2:104921053 A G 0.068030 2.7522e-05
2:104922008 C T 1.544267 3.6365e-05
2:104931550 C T 1.841242 4.3275e-05
2:104931566 A G 0.115958 2.4062e-05
2:104932031 T C 1.553970 4.4044e-05
2:104934880 G A 0.176233 -4.4089e-06
2:104943630 C T 0.020559 -1.9144e-05
2:104952557 A G 0.029986 6.5404e-07
2:104957878 A C 0.063821 1.6984e-05
2:104963295 A G 1.753591 2.1525e-05
2:104978123 T G 0.078312 -8.6715e-07
2:104983267 A G 0.453832 2.0357e-05
2:104984490 A C 0.058429 -1.0685e-05
2:104991388 G A 0.471542 4.1101e-05
2:104991925 T C 0.052554 1.0954e-05
2:104996679 T C 0.027868 1.1300e-05
2:105003176 G A 0.051722 2.8735e-05
2:105003590 T C 0.043977 3.9412e-06
2:105009254 G A 0.131522 3.8399e-05
2:105011812 T G 0.069237 -2.5746e-06
2:105011965 G A 0.354126 3.7858e-05
2:105012158 T C 0.402886 -8.8669e-06
2:105021748 T C 0.770022 1.9975e-05
2:105028091 C T 0.907895 9.3107e-06
2:105039454 G T 0.681559 1.0008e-05
2:105041485 A G 0.093179 2.2710e-05
2:105043817 G A 0.724489 -3.7120e-06
2:105048445 T C 0.043725 -2.7746e-06
2:105051172 A G 1.851550 -1.1433e-05
2:105051481 T C 0.023143 1.7548e-05
2:105053402 G A 0.043865 4.1379e-07
2:105057944 A C 0.075554 -3.4085e-07
2:105065311 A G 0.727773 1.9520e-05
2:105068348 A G 0.059922 7.2585e-07
2:105072422 G A 0.047186 -1.6700e-05
2:105078508 A G 0.116903 -7.4896e-06
2:105087316 T C 0.588186 1.5694e-05
2:105090028 T G 0.093699 -1.8702e-05
2:105101069 A G 0.108604 9.3475e-06
2:105107335 A G 0.449212 3.7620e-05
2:105108409 A G 0.047441 -4.5821e-06
2:105114133 G C 0.059830 -3.7827e-05
2:105115341 A G 0.215834 -1.9449e-05
2:105122547 G A 0.132617 -2.2759e-05
2:105128724 T C 0.051171 -3.8627e-06
2:105129694 C A 0.057131 -7.6984e-06
2:105130086 G A 0.051548 -6.0446e-06
2:105130740 T G 0.027107 9.1065e-06
2:105137155 C T 0.065994 3.2680e-05
2:105137274 G A 0.182067 3.0205e-05
2:105138332 G T 0.051796 -5.7899e-06
2:105140159 A G 0.044711 9.8736e-06
2:105141256 A C 0.594711 -1.3745e-05
2:105142278 A G 0.103181 3.7997e-05
2:105143722 T C 0.074895 5.1332e-06
2:105147625 A G 0.162076 -7.3671e-05
2:105150468 G A 0.060510 1.3227e-06
2:105154863 T C 0.180184 2.3952e-05
2:105162840 A G 0.249438 1.3148e-05
2:105166725 C G 0.053829 6.5440e-06
2:105172326 A G 0.073270 -1.7263e-05
2:105173128 A C 0.541041 -5.9827e-06
2:105176793 A G 0.546334 -5.3577e-06
2:105183964 T C 0.317186 -4.2757e-06
2:105184355 G A 0.222389 -4.5287e-05
2:105185458 G C 0.029769 -6.2404e-06
2:105187303 C T 0.182227 3.3522e-05
2:105187779 A G 0.081966 -3.4349e-05
2:105189283 T C 0.552291 1.3747e-05
2:105190201 T G 0.952280 -6.5386e-05
2:105197447 T C 0.973740 -3.3315e-05
2:105197619 A G 0.051776 -1.4428e-05
2:105223181 A G 0.424852 -6.0048e-05
2:105223355 C T 0.140481 -2.9993e-05
2:105228113 C A 0.020838 -1.4967e-05
2:105228683 A G 0.948935 -3.2724e-05
2:105231018 A G 0.027746 7.8278e-06
2:105237863 G T 1.747427 -1.2487e-05
2:105238039 T C 0.076788 -1.5307e-07
2:105251074 T C 0.157017 -2.5441e-05
2:105253223 G A 0.636644 -1.7032e-05
2:105255031 C T 0.168502 -3.6212e-06
2:105256736 C T 0.284096 -8.8505e-06
2:105266464 C A 0.086097 -9.4009e-06
2:105276591 C A 0.270850 -3.9822e-05
2:105280218 G A 0.077152 -1.8184e-05
2:105281667 C T 0.064892 2.1458e-06
2:105282301 T C 0.063210 1.4232e-05
2:105286334 A G 0.088300 -1.4760e-05
2:105296173 C T 0.078753 2.4891e-06
2:105298743 A G 0.132420 -5.6042e-06
2:105301038 A G 0.073208 2.1814e-05
2:105302657 G A 1.597815 3.2060e-07
2:105304396 C T 1.943577 -1.3150e-05
2:105306305 C T 1.932021 -2.2125e-05
2:105307941 T C 0.045197 -2.0955e-05
2:105312975 C T 0.181316 -5.8528e-06
2:105314733 G A 0.048804 5.6963e-06
2:105315028 T C 0.066378 -2.6501e-05
2:105315550 T G 0.039421 -8.5837e-06
2:105318351 A G 0.043283 -1.9780e-05
2:105319466 C T 0.082755 -6.5371e-06
2:105335971 A G 1.333584 3.5669e-07
2:105337350 T C 0.049960 -4.3659e-06
2:105341311 A G 0.051990 7.7409e-06
2:105344138 A G 0.035246 3.1621e-05
2:105349678 A G 1.943488 -1.4423e-05
2:105359114 T C 0.033896 -1.1639e-05
2:105359354 T C 0.617221 2.8931e-06
2:105359560 A G 0.121020 -8.6036e-07
2:105360898 T C 1.931704 -1.7376e-05
2:105361863 A C 0.497068 -3.2459e-05
2:105365423 A G 0.082204 5.4410e-05
2:105366165 G T 0.514964 3.2718e-05
2:105371143 C T 0.055373 1.5992e-05
2:105372032 T C 0.083292 -3.4739e-05
2:105378957 T C 0.261705 -4.5043e-06
2:105384179 G A 0.262446 -6.8902e-06
2:105391289 T G 1.025390 -4.7977e-05
2:105415250 C T 0.072678 2.3076e-05
2:105426617 C T 0.695155 1.6527e-05
2:105439281 T G 0.173558 -1.4809e-05
2:105442170 A G 0.624248 1.8964e-06
2:105451046 G A 0.876467 2.5431e-05
2:105452507 C T 0.310550 4.3761e-05
2:105454809 A G 0.063604 1.5423e-05
2:105475330 G A 1.238566 4.7428e-05
2:105477956 A C 0.075799 3.5824e-05
2:105499887 T C 1.208297 7.3636e-06
2:105507497 A G 0.051368 -1.5220e-05
2:105510412 G A 0.153978 -1.8123e-05
2:105510776 C T 0.076306 2.0056e-05
2:105513024 G A 0.774439 1.4196e-05
2:105518806 T C 0.041859 -5.9002e-06
2:105522777 T C 1.280584 7.6822e-06
2:105529058 C T 0.077067 -1.1642e-05
2:105551399 T C 0.059623 -9.2044e-06
2:105560571 A G 0.058392 8.2942e-06
2:105568112 A G 0.034777 2.3535e-05
2:105581325 A C 0.526361 1.2241e-05
2:105594554 C T 0.044908 9.9974e-06
2:105606645 T C 0.054564 -1.2088e-05
2:105618036 A G 0.453213 -1.0564e-05
2:105623575 T G 0.809471 1.5189e-05
2:105630250 G A 0.084968 2.5901e-05
2:105639357 C T 0.047547 -7.9913e-06
2:105639914 C T 0.036555 -4.8983e-06
2:105640448 A G 1.900637 -1.0220e-05
2:105641102 A C 0.094406 7.2140e-06
2:105648981 T G 0.028745 1.2290e-05
2:105655536 C T 0.903639 1.7383e-05
2:105665808 T C 0.462107 -9.1197e-06
2:105667243 G A 0.056522 1.7911e-05
2:105686816 T C 0.228903 5.2842e-06
2:105690536 C A 0.065273 -4.9984e-06
2:105698549 T C 0.564816 -6.2144e-06
2:105700994 G C 0.079916 -7.0354e-06
2:105703239 T G 0.461087 -1.0255e-05
2:105733847 G T 0.712803 -9.0027e-07
2:105740923 G A 0.041872 -5.7167e-06
2:105741434 A G 0.071957 -8.2302e-06
2:105745906 T G 0.035409 1.8094e-05
2:105752391 T C 0.815257 -7.3156e-07
2:105753425 C T 0.143673 3.3934e-06
2:105770888 T C 0.050838 -9.8871e-06
2:105779411 C A 0.995971 4.5288e-05
2:105781124 G T 1.681732 -8.4731e-06
2:105782546 A G 0.167411 -2.3850e-05
2:105784318 T G 0.972461 4.4426e-05
2:105786276 T C 0.086005 -2.0744e-05
2:105791312 T G 0.151173 5.7575e-06
2:105791914 C T 0.972625 2.0692e-05
2:105796874 A G 0.822468 -1.4288e-05
2:105798292 G A 1.089065 1.9629e-05
2:105799964 A G 0.029779 6.6821e-06
2:105800801 A G 0.342835 3.0130e-05
2:105800918 T C 0.613794 4.0390e-05
2:105801037 G A 0.194755 -2.5524e-05
2:105801651 A G 0.493896 -1.8268e-05
2:105801932 T G 0.089742 -2.4577e-05
2:105802161 C T 0.044527 7.4174e-06
2:105807099 C T 0.902724 8.5815e-06
2:105811340 C A 0.491917 -1.3624e-05
2:105814195 A G 0.390480 -1.4380e-05
2:105819694 A G 0.038139 1.0925e-05
2:105836110 T G 0.976191 -4.8018e-06
2:105837598 C T 0.637824 -7.4063e-06
2:105840196 C T 1.636481 2.2130e-05
2:105841881 C T 0.723271 -2.6395e-06
2:105848544 A G 0.048410 -4.1738e-06
2:105855232 A G 1.641475 2.2488e-05
2:105857699 G A 0.051167 1.1085e-05
2:105863428 A G 0.302870 1.2404e-05
2:105865523 T C 0.059507 -1.1170e-05
2:105868696 G C 0.286768 -4.1227e-06
2:105871129 G A 1.153363 -7.3484e-06
2:105877870 T C 0.055567 4.3986e-07
2:105881486 G A 0.134711 2.9260e-05
2:105882061 A G 0.457399 7.8463e-06
2:105885194 G A 0.055519 -6.3989e-06
2:105889349 A G 0.408676 1.0226e-05
2:105890632 C T 0.237365 -1.9444e-05
2:105891298 A C 0.068857 -2.3145e-05
2:105895267 G A 0.038619 1.8611e-05
2:105897261 T C 1.935505 2.1276e-06
2:105897740 G T 1.563932 2.7153e-06
2:105897841 C G 0.373657 -7.4226e-06
2:105901673 T C 0.150942 -7.3156e-06
2:105902473 C A 0.057450 -1.0346e-05
2:105903567 C T 0.022432 -3.1447e-06
2:105910513 A G 1.327549 1.9298e-05
2:105937009 C T 0.448219 2.0863e-05
2:105937549 A G 0.998773 -3.4839e-06
2:105945468 C T 0.056070 2.1967e-05
2:105954140 A G 0.254851 1.8549e-05
2:105959592 A G 0.085451 6.8729e-06
2:105960627 A C 0.401475 7.2735e-08
2:105964434 C T 0.109464 -2.8033e-05
2:105970650 G A 0.396399 1.3138e-05
2:105974978 G A 1.051123 3.0913e-05
2:105980837 A C 0.021035 -1.1057e-05
2:105984624 T C 0.312488 2.4894e-05
2:105986210 A G 0.054839 8.2655e-06
2:105988277 A G 0.127925 1.5445e-05
2:105996085 G T 0.250020 -2.1872e-05
2:105998627 A G 0.822961 -1.3484e-05
2:105998972 T G 0.027426 1.4705e-05
2:106006338 G A 0.682521 -1.4843e-05
2:106007085 C T 0.026168 -1.3655e-05
2:106007593 A T 0.504792 -1.2288e-05
2:106009735 T C 0.097225 -1.2889e-05
2:106013147 T C 0.453390 1.5412e-05
2:106013216 C T 1.299596 -1.2323e-05
2:106019433 T C 0.275498 1.6932e-05
2:106021547 A G 0.059371 -4.0154e-05
2:106022822 C T 1.292793 -1.6606e-05
2:106023403 T C 0.380182 9.9705e-06
2:106024084 C T 0.442844 9.2898e-06
2:106024451 G A 0.805115 3.9378e-05
2:106027586 T G 0.220295 -7.5824e-06
2:106037635 A G 0.719317 3.4127e-05
2:106038745 T C 1.856327 -1.2944e-05
2:106040062 G A 0.855276 -9.3390e-05
2:106042833 G A 0.084938 8.7969e-06
2:106042902 T C 1.563459 -2.1108e-05
2:106043853 T C 0.069907 -4.7706e-05
2:106044714 A G 0.547031 2.6334e-05
2:106045059 A C 0.114989 -2.3815e-05
2:106046448 C A 0.040631 -1.8165e-05
2:106048494 G A 0.424553 -2.1063e-08
2:106049456 A G 0.028202 -1.0808e-05
2:106050399 A G 0.028355 -5.8953e-06
2:106050576 T C 1.838216 2.1142e-05
2:106053845 T C 0.144122 1.7234e-05
2:106054384 C T 0.035328 3.7868e-05
2:106055684 C T 0.982838 -6.2820e-07
2:106055814 A G 0.983905 -6.9421e-06
2:106057920 A G 0.107720 -1.0539e-05
2:106059331 C T 1.932197 2.2698e-05
2:106059545 C T 0.919281 -4.0894e-06
2:106059781 A G 0.724995 4.2787e-06
2:106059903 C T 0.547705 2.1141e-05
2:106062707 A G 0.043287 -9.1779e-06
2:106062730 C T 0.075218 -7.7929e-06
2:106064018 C T 0.269283 1.4672e-05
2:106065506 G A 1.360949 -9.8443e-06
2:106065882 C T 0.058599 8.0026e-07
2:106067066 A G 0.037769 1.7548e-05
2:106067485 T C 0.050651 1.4296e-05
2:106069656 G A 1.293819 -2.6310e-06
2:106070593 G A 0.068149 2.2251e-05
2:106070621 A C 0.092587 -1.2620e-05
2:106071001 C T 1.354482 -1.2702e-05
2:106071159 T C 1.277313 1.4276e-05
2:106073337 A G 1.281668 1.5683e-05
2:106076110 C T 0.262177 -3.4064e-06
2:106076261 G A 0.799737 -1.7694e-05
2:106076893 A G 0.036677 9.8404e-06
2:106080178 G A 0.107346 4.3947e-06
2:106087632 A G 0.301887 5.1831e-06
2:106088075 T C 0.043304 9.2006e-06
2:106092384 C T 0.168696 3.3435e-06
2:106093381 C T 0.564163 -3.9310e-05
2:106094387 A C 0.124569 -2.5181e-06
2:106095442 A G 0.087746 -2.1691e-05
2:106096748 T C 0.354442 -4.9469e-05
2:106097564 T C 1.720779 -1.1402e-05
2:106099018 T C 0.090670 -7.9984e-06
2:106102328 T C 0.413289 1.1439e-05
2:106106996 T C 0.628644 1.1920e-07
2:106108389 A G 0.060255 1.1444e-05
2:106112721 T C 0.180412 -2.1054e-05
2:106116085 G T 0.067075 2.8387e-05
2:106120118 G A 0.184413 -4.7087e-05
2:106122846 C T 0.316931 -2.3752e-05
2:106127916 A G 0.184451 -2.1172e-05
2:106131317 T C 0.452520 -2.4916e-05
2:106136752 G A 1.421581 -1.0977e-05
2:106136911 T C 0.842955 -4.2013e-05
2:106144045 A G 0.578442 2.4372e-05
2:106156342 G A 0.104133 3.4636e-08
2:106156356 G T 0.128252 -5.2962e-06
2:106160533 G A 0.192032 -3.9753e-05
2:106165504 T G 1.947476 -1.7274e-05
2:106170826 C T 0.170579 -9.3863e-06
2:106172921 A G 0.540800 -2.2627e-05
2:106180288 G A 0.034206 6.4122e-06
2:106186968 C T 0.263537 7.7625e-05
2:106191346 G T 0.283005 -1.0953e-05
2:106195093 T C 1.092666 -2.7205e-06
2:106204010 T C 0.423088 -5.0529e-05
2:106209113 C T 0.510534 -9.7089e-06
2:106210583 A G 0.028310 1.8027e-05
2:106212464 G A 0.020175 -1.2321e-05
2:106212839 T C 0.255619 -2.8902e-05
2:106214897 C G 0.041002 4.2386e-07
2:106218289 A G 0.023415 3.9475e-06
2:106221975 G A 0.535424 8.1184e-06
2:106223866 A G 0.038306 -1.1915e-05
2:106227509 T G 0.223797 -3.3824e-05
2:106233026 G A 0.219612 4.7307e-05
2:106237375 G A 0.035198 5.1668e-06
2:106243105 A G 0.037854 -8.3419e-06
2:106243582 C A 0.293044 -2.1642e-05
2:106245470 C T 0.103640 1.9717e-05
2:106246347 C T 1.691877 -1.9236e-05
2:106247640 T C 0.229457 2.0877e-05
2:106247805 C T 1.192219 -3.9358e-05
2:106249151 A G 0.535438 3.1311e-05
2:106250002 G A 0.491220 -1.0497e-05
2:106250371 A G 0.125749 -1.7648e-05
2:106251072 C T 0.077118 -1.0666e-05
2:106251244 A G 0.039295 -5.5538e-07
2:106254249 T C 0.039659 1.4267e-05
2:106256244 A C 1.153220 -2.5778e-05
2:106260203 A G 0.029534 1.3872e-05
2:106260555 A G 0.248207 7.9869e-06
2:106262485 T C 0.034175 -2.3308e-06
2:106263804 A G 0.148623 -1.0032e-05
2:106264621 T G 0.086226 2.0993e-05
2:106269612 G A 0.070730 -1.0699e-05
2:106273643 A G 0.176968 -5.2174e-06
2:106283453 T C 0.046394 5.3383e-06
2:106285524 T C 0.047394 1.2551e-05
2:106287381 G A 0.231089 -5.9600e-06
2:106293855 A C 0.290613 -2.2147e-05
2:106298984 G A 0.037684 1.2912e-05
2:106303174 G A 0.684806 5.7848e-05
2:106316561 T C 0.759126 6.6371e-05
2:106324719 C T 0.664815 -2.3122e-06
2:106324860 A G 0.033706 -1.3740e-06
2:106325658 G T 0.022058 -7.1374e-06
2:106327274 A G 0.148878 -1.3930e-05
2:106329724 T C 0.045507 -1.0976e-05
2:106331942 T G 0.072389 2.7974e-05
2:106335289 A G 0.126460 -1.1332e-05
2:106335628 G T 0.043321 -3.1087e-06
2:106339953 G A 0.605576 -6.7648e-05
2:106340164 A G 0.280530 -3.4499e-05
2:106347584 T C 0.046775 -8.0402e-06
2:106348559 G T 0.021820 3.3983e-06
2:106348665 C T 0.061353 -5.2689e-06
2:106359110 A G 0.034593 8.8377e-06
2:106360665 A G 0.068986 1.9159e-05
2:106368111 T C 0.648989 2.7490e-05
2:106377839 G A 0.114696 -1.1397e-05
2:106384969 G A 0.861025 -1.6142e-05
2:106398066 G T 0.041124 -1.1092e-05
2:106410049 G T 0.248286 3.7719e-06
2:106412069 A C 0.312627 3.0291e-07
2:106426378 C G 0.189880 1.3148e-05
2:106426735 A G 0.076921 -3.6541e-06
2:106429080 T G 0.047785 2.3052e-05
2:106431402 A C 0.069533 1.6936e-05
2:106432580 A G 0.032944 6.7018e-06
2:106442464 C T 1.674035 -1.0558e-05
2:106445626 A G 0.171898 -2.1078e-05
2:106452253 G A 0.738037 -8.1982e-06
2:106460814 T G 0.516579 6.6942e-06
2:106468724 T C 1.810076 -1.4984e-05
2:106477304 A C 0.052911 -1.1819e-05
2:106483590 T A 0.044929 5.6738e-07
2:106484356 A G 0.027273 3.4241e-06
2:106497177 T G 0.105541 -2.8005e-05
2:106497649 A C 0.504319 9.9461e-06
2:106500881 A C 0.032791 1.1609e-05
2:106524184 T C 1.358294 2.1493e-05
2:106533298 A G 0.564602 -3.2491e-05
2:106535569 G A 0.082867 1.1190e-05
2:106540553 A T 0.120938 1.9241e-05
2:106541192 A G 1.669904 2.4328e-06
2:106543307 A C 1.148174 4.4292e-05
2:106545193 C T 1.874363 1.1228e-05
2:106545582 G A 0.391201 1.4198e-06
2:106546080 A G 1.611856 1.5500e-05
2:106550909 T C 0.144149 9.8275e-06
2:106551158 T C 1.161784 -1.4394e-05
2:106555857 G A 0.421714 1.4372e-05
2:106559672 T C 1.220621 -8.4271e-06
2:106561304 G A 1.640074 3.5083e-06
2:106563929 G A 0.051110 -2.9544e-05
2:106568457 G A 0.451598 1.2043e-05
2:106573170 G A 0.138424 -4.1055e-06
2:106576940 A G 0.152370 3.6085e-06
2:106577027 T C 0.020831 2.8000e-06
2:106582858 T C 0.053955 3.2364e-06
2:106587235 T G 0.087073 -1.0943e-05
2:106591493 T C 0.101716 -1.2289e-05
2:106603036 C A 1.706473 -1.3592e-05
2:106608776 G A 0.469213 -1.3676e-05
2:106619200 T C 1.182751 -8.3252e-06
2:106627356 A G 0.032275 2.3257e-05
2:106631048 G A 0.593677 2.8566e-08
2:106631062 G A 0.033373 3.6348e-07
2:106633484 G A 0.120507 6.4241e-06
2:106635313 C G 0.451802 -2.0551e-05
2:106637411 A G 0.358644 -4.5794e-06
2:106638722 C T 0.704341 -5.1174e-06
2:106639940 G A 0.208953 -1.6303e-05
2:106646550 C A 0.113160 3.3605e-05
2:106649971 A G 0.829642 4.9264e-06
2:106652905 C T 0.541731 2.8632e-06
2:106653217 A G 0.295642 1.4748e-05
2:106662882 A G 1.057522 -1.5725e-05
2:106663531 T C 0.059847 -9.4372e-06
2:106663637 C T 0.207063 -3.0983e-05
2:106667737 A G 0.282478 -1.3595e-05
2:106669575 C T 0.031176 7.7732e-06
2:106673255 A G 1.251747 -2.2997e-05
2:106674925 A G 0.236155 -1.4187e-05
2:106678442 T C 0.022517 -2.1571e-06
2:106683908 C A 0.615932 2.7570e-05
2:106685183 T C 0.368354 5.3777e-06
2:106687997 A G 0.052041 5.0813e-06
2:106690493 T C 0.129703 -2.2259e-05
2:106690627 G A 0.117460 1.3171e-05
2:106693905 A T 0.045116 3.9379e-06
2:106700513 C G 0.080603 -1.3803e-05
2:106720110 C T 0.292422 1.1998e-05
2:106720568 C T 1.580156 -2.6706e-05
2:106722953 C T 0.326274 -2.9695e-05
2:106728873 A G 0.061873 1.6591e-05
2:106732012 T C 0.133606 3.1211e-05
2:106732453 C G 0.050586 -7.6125e-06
2:106739322 A C 0.095657 -5.2312e-05
2:106755564 G C 0.149126 3.8271e-05
2:106756691 A G 0.021810 -1.5847e-05
2:106777395 C T 0.144186 -1.0605e-05
2:106788696 T C 0.079175 -1.3856e-05
2:106788953 C T 0.302815 -2.3437e-05
2:106790483 T C 0.111548 3.6351e-05
2:106793082 C T 0.248949 -7.5563e-06
2:106795991 G A 0.035787 4.3630e-06
2:106814374 A G 0.041838 2.4936e-05
2:106817187 T C 1.964360 -4.2073e-07
2:106817737 G A 0.054880 -1.0115e-05
2:106818126 A G 0.189384 8.2702e-05
2:106823652 T C 1.681671 -7.0872e-05
2:106824903 A C 0.114054 -1.1147e-05
2:106825499 C T 0.215722 -1.8758e-05
2:106865487 A G 0.855004 7.8815e-07
2:106874835 T C 0.025968 1.5269e-05
2:106875918 A G 0.141688 -1.4907e-05
2:106886471 G A 0.676514 7.0741e-06
2:106888848 C G 0.034124 3.9796e-06
2:106891143 C T 1.936199 -2.5436e-05
2:106891203 T C 0.050576 2.7156e-05
2:106898223 C T 0.180014 2.1503e-05
2:106901623 G A 0.201337 2.2241e-05
2:106909592 T C 0.351565 -1.0999e-05
2:106915151 T C 0.370880 -7.0257e-06
2:106919336 G A 0.927574 -1.5990e-05
2:106923798 T G 1.931089 7.5771e-06
2:106927481 G A 0.993333 -2.5337e-05
2:106931177 G A 0.070869 6.7767e-07
2:106934129 C T 1.058769 -9.2477e-06
2:106939706 T G 0.027382 3.3686e-06
2:106943490 T C 0.390694 2.1786e-05
2:106946288 C T 0.031489 -8.6492e-06
2:106947917 A G 1.616248 1.2308e-05
2:106947988 T G 0.055393 1.0597e-05
2:106949449 A G 0.698116 1.3105e-07
2:106951157 C G 0.026580 -1.2511e-05
2:106956470 G A 0.029793 2.5155e-06
2:106957629 A C 0.156596 -1.3469e-05
2:106959096 A G 0.290229 7.9641e-06
2:106959822 C T 0.336497 -2.9729e-05
2:106962408 C G 0.041726 6.7731e-06
2:106963194 T G 0.159836 1.5184e-05
2:106966411 T C 0.420357 -1.3753e-05
2:106970517 T C 0.241211 1.4926e-05
2:106972540 A C 0.094767 1.7442e-06
2:106974583 T C 0.021643 -1.4529e-05
2:106975810 G C 0.034444 2.4817e-06
2:106979334 G A 0.022418 4.2390e-06
2:106979906 T C 0.103766 -3.2517e-06
2:106983245 G T 0.175458 1.6811e-05
2:106983692 C T 0.290641 1.7789e-05
2:106996794 T C 1.458293 -7.2577e-06
2:106998229 C T 1.820336 -8.8033e-07
2:107005463 G A 0.122111 1.2649e-05
2:107006119 T C 0.641438 -4.3662e-05
2:107102418 G T 1.272819 2.1176e-05
2:107106122 G A 1.455719 6.6989e-06
2:107110251 A C 0.139060 -2.1738e-07
2:107115068 A G 0.045306 -3.5860e-05
2:107119934 G A 0.389324 1.0362e-05
2:107126240 T C 1.283528 1.9563e-05
2:107133119 C A 0.128506 4.2605e-05
2:107133781 A G 0.339200 -1.6480e-05
2:107136457 A G 0.949370 4.6466e-06
2:107141286 A C 0.022646 1.7164e-05
2:107141348 C A 0.037823 1.1645e-05
2:107142029 T C 0.089776 -1.2473e-05
2:107151772 T C 0.117307 1.6441e-05
2:107157893 C A 0.277745 2.1922e-06
2:107160292 G T 0.132838 -1.8129e-05
2:107160843 A C 0.051154 -8.8587e-06
2:107163954 T C 0.080746 2.2262e-05
2:107163995 T C 0.695495 1.4830e-05
2:107171319 C T 1.913223 3.2304e-06
2:107173249 G A 0.677336 -1.1242e-05
2:107179817 C A 0.370727 1.5437e-05
2:107183903 G A 0.030598 2.4183e-05
2:107186212 G A 0.097765 8.7906e-06
2:107197797 T C 0.033131 2.4339e-07
2:107198383 A C 0.048784 2.8513e-06
2:107198527 C T 0.321450 2.5468e-05
2:107199075 C A 0.998443 -2.1316e-06
2:107202038 G A 0.101777 -3.3680e-05
2:107204110 G T 0.362285 -7.5906e-06
2:107208487 G T 0.082595 -4.1646e-05
2:107213408 C T 1.899545 -6.0057e-06
2:107214118 C A 0.079892 5.2721e-06
2:107227253 G C 0.032958 8.0680e-06
2:107229924 C T 0.028113 1.6968e-05
2:107244243 T C 0.142990 -6.1456e-06
2:107245398 T C 0.501610 -9.8065e-06
2:107246768 A G 0.069288 1.1120e-05
2:107247680 C A 0.048131 1.0603e-06
2:107247703 C T 0.192403 1.9168e-05
2:107249364 C A 0.095586 -9.8710e-06
2:107259097 A G 1.174615 1.5599e-06
2:107261908 C A 0.079012 -8.6497e-06
2:107261937 G A 0.247055 6.0819e-06
2:107262432 A G 0.360164 1.2112e-05
2:107262863 A G 0.186497 1.5963e-05
2:107276339 T C 0.403171 1.6911e-05
2:107286292 T C 0.126603 -5.8739e-06
2:107288907 T C 0.031843 1.3744e-05
2:107294564 G A 0.070829 -2.6199e-06
2:107296908 C T 0.047536 -7.1099e-06
2:107300309 G A 0.023693 -2.0895e-05
2:107309560 A C 0.078998 -3.3862e-05
2:107322799 G A 0.029901 1.0458e-05
2:107324499 G A 0.961895 -1.9715e-05
2:107327219 T G 0.359535 1.7620e-07
2:107334847 A C 0.120469 -2.3471e-05
2:107358824 A G 0.088215 1.0524e-05
2:107364396 G A 0.036851 7.2153e-06
2:107378252 T C 0.318574 -7.9967e-06
2:107391080 A G 0.620641 1.3826e-05
2:107397850 G C 0.071689 -1.7608e-05
2:107402724 A G 1.968943 -9.5247e-06
2:107403319 A G 1.090639 1.8548e-05
2:107406885 A G 0.195150 2.2253e-05
2:107412010 T C 0.079733 7.2132e-06
2:107419088 C T 0.181693 9.1528e-06
2:107420143 T C 0.900463 -6.7880e-07
2:107420409 C T 1.138386 -1.8115e-05
2:107420680 T C 0.083561 1.0193e-05
2:107423188 A G 0.905883 4.4689e-07
2:107423395 G T 1.156977 -1.0589e-05
2:107424732 G T 0.049668 1.2080e-05
2:107425984 A G 0.046975 -9.2590e-06
2:107444278 G T 0.557639 -5.1564e-07
2:107446665 C G 0.030513 7.7866e-06
2:107447164 G A 1.746995 -1.6757e-05
2:107448988 T C 0.156915 1.8290e-06
2:107450525 C T 0.180446 6.3574e-06
2:107450589 T C 0.320450 -1.3239e-05
2:107460345 T A 0.029871 5.2954e-05
2:107471083 A C 1.794811 -9.1313e-06
2:107479136 T C 0.136003 -2.7115e-05
2:107479628 T C 0.869423 3.6845e-06
2:107484875 T G 1.485304 6.6875e-06
2:107495498 T C 0.145325 2.2561e-05
2:107507042 G A 0.229519 -9.0786e-06
2:107516533 A C 1.539270 -7.6147e-06
2:107525253 A G 0.083877 -1.6692e-05
2:107525786 T C 0.039598 2.0838e-05
2:107531452 C T 1.863382 1.0304e-05
2:107534906 T C 0.020834 -1.1868e-05
2:107548089 A G 0.095664 1.5830e-05
2:107550586 A G 0.230212 -2.2228e-05
2:107550899 T C 0.101614 -1.3951e-05
2:107551683 G A 0.067228 -9.8859e-06
2:107551959 A G 0.050066 -5.7214e-06
2:107565802 T C 0.041328 -9.7024e-06
2:107570090 T C 1.216348 -3.2243e-05
2:107582646 G C 0.098887 -4.6241e-06
2:107589635 G A 0.048607 -4.4741e-06
2:107611088 G T 0.026403 1.2091e-05
2:107612016 C A 1.695791 4.0107e-05
2:107612414 A G 0.158520 9.7830e-06
2:107619045 C T 0.020742 -1.3222e-05
2:107621847 T C 0.029827 -1.8170e-05
2:107621925 C T 0.929372 7.0691e-05
2:107624618 A G 0.988893 7.7699e-05
2:107626168 G T 0.053224 -4.4553e-07
2:107643129 T G 0.573241 -2.0254e-05
2:107648266 C T 0.112830 -4.1966e-06
2:107651902 C T 0.287020 1.3245e-05
2:107654778 C T 0.066596 9.6652e-06
2:107661566 A C 0.089256 -3.9714e-05
2:107677481 C T 0.769672 -1.1890e-06
2:107677690 G A 0.840389 -3.5851e-05
2:107678488 T G 1.361503 -3.9031e-06
2:107680679 T C 0.399578 -5.2793e-06
2:107683123 A G 0.214508 1.5068e-05
2:107688561 A G 1.101400 9.7152e-06
2:107693504 C T 0.090959 -5.9499e-06
2:107706123 G A 0.180180 -2.9578e-05
2:107714531 T C 0.088018 -2.4167e-06
2:107715393 T C 0.027783 -1.0744e-05
2:107717946 C G 0.290352 3.6223e-06
2:107725194 A G 0.311760 5.9009e-06
2:107730013 A G 0.434926 -2.2465e-07
2:107733119 G T 0.163698 -1.0739e-05
2:107741454 C T 1.772905 -1.0508e-05
2:107749978 C A 0.087365 3.9289e-05
2:107753270 T C 0.080909 2.8229e-06
2:107767878 C T 0.030201 7.9888e-06
2:107770572 G T 0.275783 -4.2904e-06
2:107770806 G T 0.090921 1.1780e-06
2:107777071 G T 0.149789 -1.1034e-05
2:107781962 C A 0.118650 1.5097e-05
2:107782885 C A 1.247514 2.9939e-05
2:107786016 C T 0.838930 4.2604e-06
2:107790491 T C 1.312039 3.0553e-05
2:107791214 T G 0.055431 -1.0217e-05
2:107793533 T C 0.053102 4.3467e-06
2:107797966 T C 0.055281 2.5813e-06
2:107799947 G C 0.142079 1.5454e-05
2:107807541 A C 0.109797 2.0149e-05
2:107812879 C T 0.049566 2.5293e-06
2:107813091 T C 0.038993 6.4259e-06
2:107816403 A G 0.277983 -7.6224e-08
2:107818688 A G 0.071913 -1.1182e-05
2:107827941 A G 0.116434 -4.3288e-06
2:107832294 T C 0.050246 2.4388e-05
2:107834081 T C 0.165544 -6.4014e-05
2:107834401 A G 0.361687 1.9411e-05
2:107844127 A G 0.034937 3.4635e-08
2:107856784 C T 0.151496 -6.8248e-06
2:107866349 A G 0.027199 -4.8419e-06
2:107867213 G A 0.059347 5.0731e-06
2:107869222 C T 0.073314 -8.8828e-06
2:107870375 T C 0.858486 -1.3096e-05
2:107871652 C T 1.534544 -1.3966e-05
2:107872083 T G 1.816994 -1.8407e-05
2:107885593 G T 0.155124 2.8768e-05
2:107891913 A G 0.108009 2.1806e-05
2:107909572 T C 0.043531 -1.3697e-05
2:107916868 T C 0.108135 2.1033e-05
2:107921929 T G 1.435684 -2.4477e-05
2:107928871 T C 0.033825 9.7047e-06
2:107929871 A G 0.025111 -3.1770e-06
2:107932655 C T 0.437826 2.6459e-05
2:107933750 C T 0.063040 1.4994e-05
2:107940246 A G 1.931480 -2.2374e-05
2:107941112 T C 0.049722 -5.2513e-06
2:107943371 A G 0.368197 1.9176e-05
2:107949307 T C 0.507753 1.7824e-05
2:107963000 T C 0.096358 2.7467e-05
2:107983569 C T 0.275066 -1.6405e-05
2:107985738 T G 0.223566 4.8436e-05
2:107997816 T C 1.608663 -5.3306e-06
2:108019780 A G 1.399112 -1.8490e-05
2:108022625 T C 0.034484 6.0838e-06
2:108055848 G A 0.045932 1.7681e-07
2:108061261 T C 0.086706 1.0947e-05
2:108076452 C T 1.326907 -9.7981e-06
2:108077723 A G 0.521577 -1.4613e-05
2:108101946 C G 1.326543 -8.6318e-06
2:108102357 C T 0.041784 4.7260e-06
2:108110842 C T 0.035134 -3.1759e-05
2:108115176 G T 1.927108 -7.3235e-07
2:108128576 C T 1.336185 -1.7357e-05
2:108147737 T C 0.097626 -2.5552e-05
2:108149941 G A 1.344868 -3.1404e-05
2:108174629 T C 0.034889 -4.6630e-06
2:108178721 T C 0.033165 4.3675e-05
2:108184621 C T 0.056400 2.7955e-05
2:108193808 A C 0.484179 -4.1164e-05
2:108195403 A G 0.120745 -5.3056e-08
2:108207995 A G 0.130795 1.9799e-05
2:108211477 C G 0.099234 7.2949e-06
2:108215442 A G 0.077744 1.1051e-06
2:108216620 G T 0.205040 2.5972e-06
2:108223705 T C 0.168342 -9.2376e-06
2:108240414 T C 0.021579 -4.1812e-06
2:108258280 T C 0.057627 -1.2774e-05
2:108274372 G A 0.228417 2.6597e-06
2:108289598 A G 0.025930 1.5178e-05
2:108301918 T C 0.037364 1.1801e-05
2:108309753 C T 0.130036 6.6453e-06
2:108312559 T G 0.091632 5.6394e-06
2:108313903 A C 0.131611 -1.3372e-05
2:108315046 T C 0.023710 -6.4561e-06
2:108318143 C G 1.391568 -3.9214e-05
2:108354714 T C 0.068540 7.1094e-06
2:108355045 G A 0.160162 3.6052e-06
2:108362350 C T 0.153988 5.5378e-06
2:108369548 G A 1.929967 -1.5446e-06
2:108369837 G A 0.061533 -1.7316e-05
2:108382881 T C 0.496333 -3.2777e-05
2:108389940 T C 0.033532 6.1762e-07
2:108397346 T C 0.083394 -1.3817e-05
2:108400784 T C 0.730652 -2.6908e-06
2:108403503 A G 0.051677 -9.7719e-06
2:108404931 C T 0.048787 1.7051e-05
2:108408720 A G 0.032696 6.0128e-06
2:108417838 C G 0.415288 8.2647e-06
2:108421405 G A 0.053544 1.6533e-05
2:108422810 T C 0.532718 -2.9584e-05
2:108424627 C T 0.119670 -7.3009e-06
2:108425169 G A 0.059609 -1.1252e-05
2:108426697 T C 1.343290 -2.5125e-05
2:108428826 T C 0.023292 1.2377e-05
2:108431610 C G 0.200950 -7.6665e-07
2:108431941 C T 1.547426 1.3889e-05
2:108432204 A G 0.736963 -2.1748e-05
2:108440185 G A 0.034508 1.3389e-05
2:108440519 G A 0.134898 6.9425e-06
2:108441772 C T 1.436445 8.7924e-06
2:108542333 T C 0.039761 -1.9926e-06
2:108543608 T G 0.848555 -2.7404e-05
2:108545171 C T 1.536468 1.9834e-05
2:108546117 C T 0.030024 -7.0180e-06
2:108553960 A G 0.107247 1.2780e-05
2:108555801 G A 0.039482 -1.7965e-05
2:108555977 G A 0.062193 -7.5848e-06
2:108556518 T C 1.606178 1.0866e-05
2:108574429 G A 0.051830 4.1880e-05
2:108578740 C T 0.042481 -1.7158e-05
2:108582027 A C 0.137037 1.4201e-05
2:108598510 A G 0.089405 -4.0192e-08
2:108599710 C T 0.697708 -1.0219e-05
2:108602714 A C 0.065844 -1.0294e-06
2:108606487 G A 0.511700 1.5745e-05
2:108608018 C T 1.599742 1.2218e-05
2:108608648 G A 0.179626 -1.8123e-05
2:108610145 G A 1.015160 6.9675e-07
2:108610264 G A 1.608510 1.6936e-05
2:108613822 T G 0.023469 2.2425e-05
2:108613998 G T 0.027607 -2.9906e-06
2:108615630 T C 0.058314 -2.7438e-05
2:108616284 C T 0.209514 -2.8900e-05
2:108620525 T C 0.264295 1.6712e-05
2:108620899 C T 1.885895 1.4364e-05
2:108623322 G T 0.744010 1.4615e-05
2:108631384 T G 0.483948 4.7877e-05
2:108634913 A C 1.221396 -2.4423e-06
2:108637563 A G 1.700136 6.6315e-05
2:108638496 A T 0.085030 -1.9073e-05
2:108643943 C T 0.286007 -1.3758e-05
2:108644655 A G 0.062761 -2.2270e-05
2:108645158 G A 0.103480 1.0934e-05
2:108650199 C T 0.092604 1.6372e-06
2:108656851 T C 0.036664 -8.7549e-06
2:108664594 C A 0.725764 6.3953e-05
2:108678685 T A 0.102025 -4.3104e-06
2:108718783 C T 1.364808 2.2004e-05
2:108720801 A G 0.293952 -4.5849e-05
2:108721856 C A 0.057566 4.5866e-05
2:108722210 C A 1.194946 3.9142e-05
2:108723937 C T 0.184784 -1.9089e-05
2:108744464 G T 0.054815 -4.6684e-05
2:108746813 C T 0.757868 -2.9202e-05
2:108748081 A G 0.058644 -2.2021e-05
2:108748367 C A 0.078335 1.2093e-05
2:108748862 T C 0.049138 6.0132e-06
2:108764473 C T 0.169804 -4.6252e-05
2:108771042 A G 0.113323 3.7605e-06
2:108772567 T C 0.667569 2.4945e-05
2:108777436 T C 0.043926 4.2442e-06
2:108785554 T C 0.057253 1.3881e-05
2:108793954 G A 0.706864 1.9817e-05
2:108800580 T C 0.033842 3.6850e-06
2:108818665 T C 0.043800 6.5861e-07
2:108829235 G C 1.232922 1.1227e-05
2:108838692 C A 0.517620 -1.3518e-05
2:108841541 T C 0.046802 -1.2061e-05
2:108863728 T C 0.027420 1.9884e-05
2:108863758 A G 0.035542 -1.5591e-05
2:108868711 C T 0.156082 -1.1919e-05
2:108875024 T G 0.128673 -8.5068e-06
2:108875198 A G 0.366688 -3.7615e-06
2:108875244 C T 0.533116 -1.8660e-05
2:108875267 C T 0.036157 -1.3958e-05
2:108876093 C T 0.163154 -1.4480e-05
2:108877062 A T 1.261644 -1.0857e-05
2:108885161 G A 0.051487 4.4295e-06
2:108885179 A C 0.210765 -4.1789e-06
2:108886072 C T 0.382055 -3.7494e-05
2:108900509 A G 1.425739 -1.2082e-05
2:108906414 A C 0.207569 1.7172e-06
2:108910751 A G 0.033339 -1.4708e-05
2:108916044 G A 0.308755 -8.3406e-06
2:108921010 T C 0.059028 -1.8461e-05
2:108925220 G A 0.110555 -1.4730e-05
2:108925780 C T 1.300204 1.0451e-07
2:108930176 A G 0.113795 4.4752e-06
2:108930179 G T 0.030979 9.2133e-06
2:108931755 T C 0.305777 -1.6589e-05
2:108936241 C G 0.278918 -1.6209e-05
2:108938088 T C 0.135690 1.0071e-05
2:108939940 G T 0.818052 2.1986e-05
2:108941693 C T 0.156698 2.6342e-05
2:108945515 G A 1.103484 1.8495e-05
2:108945764 G A 0.494463 -1.2127e-05
2:108968391 A G 0.036273 -3.7895e-05
2:108978658 T C 0.041672 4.9383e-06
2:108979702 C A 0.278037 1.7025e-05
2:108986068 A G 0.076595 -5.7304e-06
2:108987476 A C 0.026791 -2.7686e-06
2:108993440 T C 0.030255 1.9002e-05
2:108999786 C T 0.483941 -4.7222e-06
2:109005636 T C 0.027556 -1.2305e-05
2:109017420 A G 0.129496 3.2303e-05
2:109023791 A G 0.178239 -2.2257e-05
2:109059504 A G 0.028830 -6.5678e-06
2:109065919 C T 0.777913 2.9299e-05
2:109066266 T G 0.069061 1.1038e-05
2:109069008 C T 1.186892 4.3111e-05
2:109074364 T C 0.801236 3.2272e-05
2:109079894 G A 1.858846 9.1540e-06
2:109080623 G A 0.383160 9.9597e-06
2:109085212 T C 0.334838 1.6714e-05
2:109090186 T G 0.064345 -2.0265e-05
2:109098020 A G 0.233714 -8.7376e-06
2:109099572 G C 1.972495 3.2434e-06
2:109103012 T C 0.034195 1.0848e-05
2:109155954 T C 0.814696 3.0817e-05
2:109156595 A G 1.383493 2.1948e-05
2:109162397 A G 0.068921 -1.6454e-06
2:109163721 C T 0.863871 2.6007e-05
2:109164814 T C 0.166754 1.2920e-05
2:109178613 T C 0.049134 -9.8116e-06
2:109179519 G A 0.142062 -1.3468e-05
2:109180616 C T 1.199923 4.2647e-05
2:109187156 A G 0.088368 1.3274e-05
2:109187551 C T 0.035613 7.5198e-06
2:109189288 C T 0.085750 -1.8705e-06
2:109189776 C T 0.869559 3.8462e-05
2:109196635 A G 0.031669 -1.4343e-05
2:109208931 A G 0.035375 -1.9028e-05
2:109221834 G A 0.028762 1.1463e-05
2:109232388 C A 0.287890 2.0298e-05
2:109238756 G A 0.078818 -3.0338e-06
2:109240556 C T 0.036613 9.3504e-06
2:109249886 C T 0.900433 2.7650e-05
2:109276110 A G 0.023044 -9.9521e-06
2:109317226 A G 0.049899 -1.0030e-05
2:109321553 T A 0.173224 -2.3452e-05
2:109356978 C G 0.021769 1.4429e-06
2:109403917 G A 0.065090 -6.9742e-07
2:109405475 G T 0.030711 9.1272e-06
2:109408159 T G 0.123444 -3.7938e-06
2:109408208 A G 0.472055 -8.6444e-06
2:109414389 T C 1.651083 5.0311e-06
2:109436692 T C 0.112789 7.3212e-06
2:109447787 G T 0.270347 7.2027e-06
2:109453875 T C 0.028535 -2.6649e-06
2:109463572 A G 0.038190 -2.3713e-06
2:109468450 T C 0.031703 -7.0110e-06
2:109469589 A G 0.073664 -1.8692e-05
2:109474350 C T 0.088698 1.0185e-05
2:109480050 G A 0.103963 3.9461e-05
2:109480338 T C 0.065719 -6.9381e-06
2:109496254 G A 0.044045 -1.4381e-05
2:109501567 C A 0.135153 -1.1644e-05
2:109504287 A C 0.147005 -1.9761e-05
2:109510937 A G 1.338643 -5.1730e-06
2:109521000 A G 0.049464 1.3470e-05
2:109522200 A G 1.667504 1.1868e-05
2:109526505 A G 0.150265 8.6631e-06
2:109532717 A G 1.800855 1.1389e-06
2:109536784 C T 1.611417 6.6744e-06
2:109539654 C T 0.141575 -1.9850e-06
2:109540036 G C 0.142242 -1.8464e-06
2:109542493 C T 1.610775 1.0174e-06
2:109546528 G A 0.020406 -8.3024e-06
2:109547280 A G 0.102236 -1.0377e-05
2:109547597 A G 0.036800 1.1583e-06
2:109554646 C T 0.040774 8.7449e-06
2:109556012 A G 0.072409 -9.8934e-06
2:109556418 A G 1.673522 6.7519e-06
2:109566759 A G 0.222416 -6.5334e-06
2:109570113 G C 0.246688 -9.9660e-06
2:109571508 A G 0.071148 -1.6200e-05
2:109582711 T C 0.182261 -1.4362e-06
2:109584599 A G 1.673695 -1.7202e-05
2:109586371 C T 0.227744 1.5024e-05
2:109590218 T C 0.048879 1.0967e-05
2:109590380 G A 1.258438 7.3024e-06
2:109591409 A G 0.035450 6.6502e-06
2:109595692 C T 1.747400 -9.4001e-06
2:109603542 G T 0.022078 7.4944e-07
2:109607349 A G 0.284195 2.0436e-05
2:109608698 C T 0.262578 2.1252e-05
2:109611097 T C 1.505261 2.2749e-05
2:109623949 G A 0.435534 -5.0082e-05
2:109628974 C T 1.001564 -2.8747e-05
2:109629693 A G 0.124134 4.7259e-05
2:109635257 T C 0.151323 2.4989e-05
2:109637508 A C 1.137842 -2.8447e-06
2:109639677 T C 0.021249 -7.6065e-06
2:109639950 A G 0.140491 2.1606e-05
2:109641197 T C 0.146590 3.0929e-05
2:109647815 A G 0.112721 3.5343e-05
2:109648276 T C 0.333686 1.2968e-05
2:109648715 A G 1.414024 1.4441e-05
2:109652644 C T 1.955347 -5.1363e-06
2:109666517 T C 0.623123 -2.9200e-06
2:109667968 T C 1.910591 1.5959e-05
2:109669494 C T 0.126140 7.8892e-06
2:109674911 T C 1.792614 -4.1978e-06
2:109677522 A G 0.341488 7.4006e-06
2:109682287 T G 0.093618 -1.6411e-05
2:109686210 G A 0.320511 9.5401e-06
2:109688902 C T 0.933802 6.4407e-05
2:109698148 A G 0.150211 -1.2819e-05
2:109711667 A G 0.095028 1.2570e-05
2:109716551 G T 0.539355 7.5195e-05
2:109726990 T G 0.099965 -2.3813e-06
2:109744282 G T 0.063522 4.1608e-06
2:109746599 T C 0.058344 -2.7009e-05
2:109749432 C T 0.549704 6.2806e-05
2:109756370 A G 1.786345 3.5564e-05
2:109762082 A G 1.069285 -2.7663e-05
2:109765916 G A 1.436537 -6.2624e-06
2:109768959 A C 0.167030 -1.9803e-05
2:109777758 G A 0.085009 -1.3794e-05
2:109778103 G T 0.039231 -2.1797e-05
2:109781584 G A 1.655272 -2.4059e-05
2:109787818 G A 0.051708 -4.2391e-06
2:109803478 T C 0.216208 7.4059e-06
2:109804522 G A 0.096708 2.5365e-05
2:109807066 C A 1.643423 -2.4478e-05
2:109811196 A G 0.103749 -4.4652e-06
2:109812126 A G 1.126674 -3.0270e-05
2:109813592 A G 0.316048 2.7395e-05
2:109815339 C G 0.141303 -1.9936e-05
2:109822647 T C 0.070859 -5.1423e-07
2:109825516 G A 1.307531 -5.6421e-05
2:109831686 G A 0.456464 9.1703e-06
2:109841762 C T 0.075768 -2.5799e-05
2:109843921 C T 0.186963 5.0483e-06
2:109857620 T C 0.102494 1.3824e-05
2:109859654 G A 0.048362 -4.1050e-08
2:109869295 G A 0.416689 1.2021e-05
2:109871061 A G 0.030847 1.7194e-05
2:109874911 T C 0.044643 3.0968e-05
2:109893952 C T 0.788228 -2.9400e-05
2:109899044 T C 0.039064 8.9040e-06
2:109901902 A G 0.050059 -1.1783e-05
2:109903415 T C 0.022636 -1.2594e-05
2:109903421 T C 0.078342 -2.1666e-05
2:109914777 G A 0.032648 -1.9174e-08
2:109917069 T G 0.689518 -5.0570e-05
2:109919160 T C 0.267512 -4.5331e-06
2:109919232 A G 0.397171 9.0739e-07
2:109929301 T A 0.037167 -1.3200e-05
2:109930784 T C 0.072039 -3.0335e-06
2:109939009 C G 0.060517 -3.5900e-05
2:109939570 A C 0.074575 6.0104e-06
2:109946747 C T 0.020892 -2.1029e-05
2:109951652 T C 0.022578 7.5806e-06
2:109954066 A C 1.023340 1.4428e-06
2:109954691 A G 0.035280 -1.0011e-05
2:109956432 A G 0.057634 8.3254e-06
2:109966368 G A 0.041427 1.2742e-06
2:109967837 C T 0.029419 -3.1416e-05
2:109981615 C T 0.057862 1.5068e-05
2:109981898 A G 0.031435 -1.4937e-05
2:109986359 T G 0.220020 2.3260e-05
2:109989836 G A 0.798996 -1.6331e-05
2:109992978 T C 0.021776 6.5831e-06
2:109994390 A C 0.397609 -1.4327e-05
2:109996370 A G 0.040580 3.1843e-06
2:109998057 T C 0.024737 -3.0568e-05
2:110000980 A G 0.024316 -3.3393e-05
2:110005208 A C 1.020657 -2.7746e-06
2:110006345 A G 0.022558 1.8740e-06
2:110010579 C G 0.120616 -6.6385e-06
2:110011738 C T 0.059623 3.8571e-06
2:110023319 G A 0.118647 7.0271e-06
2:110024244 C T 0.036269 2.0970e-06
2:110025090 G A 1.961776 -6.8484e-07
2:110027719 T C 1.079158 7.2918e-06
2:110030331 G A 0.026077 -6.9654e-06
2:110030728 C T 0.786437 5.6838e-06
2:110030893 A G 0.022510 1.7317e-05
2:110033745 A C 0.161451 2.8843e-06
2:110042294 A G 0.992255 1.6164e-05
2:110043348 G A 0.020103 -7.6293e-07
2:110049342 C T 0.182305 9.2020e-06
2:110055025 T C 1.283039 1.5856e-05
2:110057303 A G 0.148759 2.8990e-06
2:110059634 G A 0.137047 7.2059e-07
2:110060342 T C 0.020678 1.4566e-06
2:110061110 G C 0.078845 9.6211e-06
2:110063661 T C 0.640418 1.4914e-05
2:110083575 T C 1.113391 9.1085e-06
2:110091158 A G 0.030333 -2.8867e-06
2:110096179 A G 0.472997 1.9984e-06
2:110102339 T C 0.473303 9.9040e-07
2:110103065 G A 0.158476 -1.9333e-05
2:110255824 C T 0.496789 -2.1165e-05
2:110256377 A G 0.220376 1.1814e-05
2:110256800 A C 0.137890 1.5836e-05
2:110257372 G A 0.024081 1.7133e-05
2:110257659 T C 0.464756 1.4175e-05
2:110258548 G A 0.359545 2.3692e-05
2:110258617 G A 0.029772 1.4986e-05
2:110260457 C T 0.113496 -1.5527e-06
2:110261531 A G 0.033209 1.4362e-05
2:110263731 A G 0.589461 1.3267e-05
2:110264713 T C 0.572880 1.6782e-05
2:110267092 T C 0.114078 5.3414e-06
2:110275005 T C 0.087233 1.8235e-06
2:110287139 T C 0.065851 1.1173e-05
2:110297419 C T 0.089245 8.5967e-06
2:110303072 T C 0.076591 -1.4522e-05
2:110303312 A G 0.558349 6.2456e-06
2:110303894 A G 0.076108 -2.1681e-05
2:110305347 G A 0.035168 1.3187e-06
2:110308860 C T 0.034148 5.8105e-07
2:110314863 G A 0.100067 7.8658e-06
2:110316285 T C 0.566570 9.4588e-06
2:110321071 T C 0.805925 7.8930e-06
2:110332292 T C 0.023751 -1.7387e-06
2:110336791 C A 0.188782 -5.6068e-06
2:110359099 T C 0.040784 3.5099e-05
2:110359905 C T 0.074242 9.3117e-07
2:110362687 A G 0.038336 3.6589e-07
2:110369568 G A 1.763243 1.6001e-05
2:110369649 A G 0.461271 1.4619e-05
2:110384169 C T 0.915528 5.6541e-06
2:110385397 C A 0.292313 -4.8008e-06
2:110391927 C T 0.036263 3.1662e-07
2:110397232 A G 0.477808 1.2148e-05
2:110403433 C T 0.151330 1.2441e-05
2:110403587 A G 0.747720 -1.1208e-05
2:110407626 A G 0.547558 1.9165e-05
2:110410108 A G 0.033043 1.0293e-05
2:110411475 T C 0.024203 6.8383e-06
2:110412315 T C 0.086039 5.9090e-06
2:110421775 A G 0.731200 -1.1072e-05
2:110423264 T C 0.439311 -1.6717e-06
2:110435106 G A 0.145835 1.7497e-05
2:110436967 A G 0.035226 6.9004e-07
2:110437336 G A 0.036766 2.2717e-05
2:110439031 G A 0.082266 2.1036e-05
2:110440121 A G 0.044456 -5.8753e-06
2:110440893 T G 0.228067 -2.5543e-05
2:110443527 A G 0.573315 5.9544e-06
2:110447667 G C 0.187283 -2.7428e-06
2:110448910 T C 1.573839 2.3317e-05
2:110454318 A G 0.749056 2.6020e-05
2:110457056 G A 0.108162 8.2154e-06
2:110458852 T C 0.158622 2.7703e-05
2:110459587 C G 0.089531 -8.1277e-07
2:110465111 C T 1.372675 -1.0796e-05
2:110470543 T G 0.174666 1.0374e-05
2:110478928 G A 1.743276 -4.3890e-05
2:110853221 C G 1.919577 -4.0353e-06
2:110854880 C G 0.073001 -5.4393e-06
2:110856802 T C 0.023993 2.5423e-05
2:110860578 T G 0.080671 6.6008e-06
2:110861854 T C 0.028324 -2.6770e-05
2:110861918 T C 0.051569 -3.3209e-06
2:110863055 C T 0.851781 2.7661e-05
2:110863908 A G 1.280366 3.8074e-05
2:110870415 T G 0.099003 1.3795e-05
2:110872432 T C 0.046622 -1.4525e-06
2:110873835 C G 0.098398 -7.3081e-06
2:110877051 C A 0.691959 -1.6922e-05
2:110877379 A G 0.073735 -1.4646e-05
2:110879561 A G 0.415591 -2.7922e-05
2:110884627 T C 0.660807 -2.7027e-05
2:110885620 C A 0.318081 -1.7596e-06
2:110886161 T C 0.027896 2.9211e-06
2:110887284 A G 0.072573 2.6727e-06
2:110899226 G A 0.074466 -1.3325e-05
2:110901100 A G 0.031183 -7.8267e-07
2:110906942 A G 0.030677 2.2929e-05
2:110917627 C A 0.080229 2.1158e-06
2:110919041 G A 1.235081 1.2421e-05
2:110922703 T C 0.654918 -2.3264e-05
2:110929173 A G 0.719929 5.4805e-05
2:110934723 G A 0.337511 -1.9929e-05
2:110937101 T C 0.080712 1.0116e-06
2:110939738 C T 0.079712 1.7943e-06
2:110956045 G A 1.247116 1.6623e-05
2:110958329 T C 0.188864 2.2242e-05
2:110958925 A C 0.081286 -9.0757e-06
2:110959545 T C 0.060789 -2.1141e-05
2:110974623 T C 0.652644 -2.6609e-05
2:110975699 C G 0.079535 2.0830e-06
2:110977357 G A 0.080426 1.5206e-06
2:110980922 A G 0.087845 8.1248e-06
2:111404636 A G 0.092866 -1.7457e-05
2:111406073 C A 0.064369 -1.9751e-05
2:111406224 A G 0.033152 -6.5165e-06
2:111413505 A G 0.064277 1.5863e-05
2:111415409 G T 0.024717 -1.4844e-05
2:111415768 T C 0.086699 -5.3994e-07
2:111447499 A G 0.281828 -2.6734e-05
2:111447948 G A 0.109151 -2.8274e-05
2:111451816 C T 0.608463 -7.5558e-06
2:111463391 T G 0.464429 -4.3763e-05
2:111469138 T C 1.556381 -9.8018e-06
2:111471784 C A 0.085669 -4.2527e-06
2:111483336 C G 0.072647 4.3395e-06
2:111483394 G A 0.094331 -2.1721e-05
2:111486833 T G 0.028661 -1.8083e-05
2:111498991 T C 0.083013 -2.0502e-05
2:111503814 A G 0.053768 9.2964e-06
2:111514000 T C 0.137866 -2.1205e-05
2:111514639 A C 0.093390 -5.6615e-06
2:111524329 T C 0.055879 2.6369e-06
2:111534586 A G 0.054492 -2.4473e-06
2:111535067 G A 0.056621 -1.8287e-05
2:111555745 A G 0.950488 -5.2619e-05
2:111556523 C T 0.059521 3.3327e-05
2:111559231 A C 0.043110 2.7599e-05
2:111559998 A G 0.023510 -2.5288e-06
2:111562875 T C 0.078543 2.3947e-06
2:111579057 G A 0.037497 -1.2543e-05
2:111581844 G A 0.025686 -1.2402e-05
2:111586327 T G 0.719086 1.2096e-07
2:111589097 G A 0.110487 -9.1905e-06
2:111590184 T C 0.070081 1.7291e-05
2:111590560 G A 0.728585 -2.5953e-05
2:111592407 T G 0.817970 -1.7739e-05
2:111598366 A G 1.349930 -1.9460e-06
2:111598958 T C 0.368466 -3.8523e-07
2:111599706 A G 0.955129 -4.0402e-06
2:111600467 A G 0.057712 -1.2919e-06
2:111603378 T A 0.054703 1.3619e-06
2:111605293 T C 0.047988 1.1873e-05
2:111606884 C T 0.032543 -2.6055e-06
2:111609758 A G 1.432026 -9.0761e-06
2:111614713 C G 0.172697 -1.1498e-05
2:111617015 G A 0.117940 1.8131e-05
2:111621582 G T 0.153148 1.0241e-05
2:111629557 A C 0.097786 2.1850e-05
2:111637321 G A 0.051715 -1.1803e-05
2:111641852 A G 0.020358 1.6854e-06
2:111644901 C G 0.030354 -7.2452e-06
2:111649771 A G 0.051399 -3.2752e-05
2:111649832 G A 0.725893 -4.3783e-06
2:111658010 G A 0.700462 -4.1810e-06
2:111667198 A G 1.054163 -1.3791e-05
2:111667554 C T 0.104562 1.4511e-05
2:111680669 G A 0.046921 -2.4517e-05
2:111685702 G A 0.023306 -5.4342e-07
2:111695479 A C 1.040329 -3.8842e-06
2:111706483 C T 0.586255 1.5559e-05
2:111707405 T C 0.484539 -1.2405e-05
2:111711089 G A 0.240208 -2.3580e-06
2:111712251 G A 1.070597 3.7619e-06
2:111714121 A T 0.048169 3.8474e-06
2:111720255 A G 0.036929 -1.7883e-05
2:111730852 T C 0.030143 -1.7537e-06
2:111730984 T G 0.973692 8.0874e-06
2:111731282 T C 0.055947 2.1252e-06
2:111735301 T C 0.030068 -2.4816e-06
2:111736824 T C 0.051694 1.1573e-05
2:111744406 A G 0.269749 2.1433e-05
2:111744738 C A 0.057777 3.2317e-07
2:111761291 C A 1.640737 4.9622e-05
2:111768339 C T 0.649217 2.3702e-05
2:111768485 C A 0.118280 -2.1098e-05
2:111774638 T C 1.759293 3.1439e-05
2:111775135 G C 0.031234 -9.8971e-06
2:111776702 T C 0.167635 -2.2703e-05
2:111778972 C A 0.040733 6.2557e-06
2:111788334 C G 0.022293 -4.7593e-06
2:111790804 C G 0.330966 -6.3370e-06
2:111795025 C T 0.239902 -2.8195e-05
2:111795655 T G 0.130006 -1.8656e-05
2:111797458 G A 0.406677 2.8265e-05
2:111797531 T C 1.676786 2.4971e-05
2:111797679 G T 0.141405 8.1809e-06
2:111798405 A G 0.165826 -1.0113e-05
2:111801487 T G 0.062247 -2.4850e-05
2:111810633 G A 0.200131 1.0510e-05
2:111811802 T C 0.154410 1.0797e-05
2:111812617 C T 1.718709 1.6400e-05
2:111812653 T C 0.058406 -3.1814e-05
2:111813085 C A 0.611407 -2.1497e-05
2:111815068 C A 0.055084 -2.3440e-06
2:111836538 C T 0.626387 -8.7894e-06
2:111849913 C T 0.094583 3.7158e-06
2:111850515 T C 0.106499 -5.0875e-05
2:111851616 G A 0.388073 -1.8220e-06
2:111854342 G T 0.042821 -6.9934e-06
2:111856773 C T 0.451082 1.7269e-05
2:111859287 A C 0.238130 -3.5960e-05
2:111875379 T G 0.023126 -1.7582e-05
2:111886332 T C 0.632785 9.0290e-06
2:111889358 G A 0.026974 2.1272e-06
2:111894720 C T 0.128925 -2.7479e-05
2:111896243 G A 0.270979 -2.5991e-05
2:111902124 A G 0.039407 1.3966e-05
2:111916383 A C 0.119568 -7.8964e-07
2:111916436 T G 0.110022 4.1125e-06
2:111916545 T G 1.977082 -1.3438e-05
2:111919346 C A 1.422751 -4.7025e-05
2:111923384 G A 0.409169 -2.6776e-05
2:111925371 G A 0.024384 -1.7866e-05
2:111932401 C G 0.048101 -4.8321e-06
2:111932616 A G 0.930593 -2.5197e-06
2:111938380 T C 0.069268 -1.5871e-05
2:111944538 A C 0.042114 -8.7028e-06
2:111949327 C G 1.224436 -3.3600e-06
2:111951053 G A 1.291137 9.4181e-06
2:111951795 G A 0.201303 1.9647e-05
2:111955485 T C 0.547008 -1.4778e-05
2:111957313 T C 1.832770 1.4572e-07
2:111961277 A G 0.291222 -1.3609e-05
2:111966293 G A 0.063543 -1.2829e-05
2:111970330 T C 0.427341 -6.1817e-06
2:111979496 T C 0.030823 -4.8698e-06
2:111980581 T G 0.069581 -1.2934e-06
2:111983298 A G 0.075554 5.6179e-06
2:111984952 C G 0.038428 -7.4092e-06
2:111988016 A G 0.566563 1.3636e-06
2:111989372 G T 0.219853 3.5920e-05
2:111994430 A G 0.040645 2.2939e-05
2:111996750 C T 0.070108 -2.8343e-05
2:111996785 A G 0.526653 1.5890e-05
2:111998256 C A 0.225391 -8.5984e-06
2:112003867 C T 0.311267 -5.7964e-06
2:112005079 G A 0.345833 -2.6703e-05
2:112007943 G A 0.475414 3.0987e-05
2:112049536 A G 0.964047 4.8265e-06
2:112056290 A G 0.052150 -4.7020e-06
2:112056534 A G 0.230202 -5.5263e-07
2:112058241 A G 0.679342 -8.9984e-06
2:112115213 C T 0.101094 -3.0840e-05
2:112143413 C T 0.799679 6.7389e-06
2:112154449 T C 0.190577 3.0619e-05
2:112167931 C T 0.595221 -2.3518e-05
2:112174289 T C 0.065025 5.4575e-09
2:112176837 A G 0.026328 1.4327e-05
2:112211072 T C 0.654877 2.7990e-05
2:112217228 T C 0.069547 -2.8550e-06
2:112231071 A C 0.050824 3.9772e-06
2:112249583 A G 0.420473 1.5314e-05
2:112249872 A G 0.185539 8.1650e-07
2:112253302 C A 0.652140 -4.0846e-05
2:112270857 T C 1.176889 -2.3435e-05
2:112277257 G C 0.020715 -7.9354e-06
2:112277492 G T 0.555541 1.1703e-05
2:112278539 A G 0.247160 2.4951e-05
2:112279553 A G 0.041590 5.2849e-06
2:112292847 G C 1.151935 -1.9178e-06
2:112294637 T C 0.274145 1.8734e-05
2:112295232 C T 1.948880 1.0960e-05
2:112295681 T C 0.181625 -5.3919e-07
2:112305653 A G 1.451935 9.6661e-06
2:112319781 A G 0.265009 1.0761e-06
2:112323703 T C 1.958699 1.9498e-06
2:112323829 A C 0.092081 1.6822e-05
2:112327070 A G 0.276113 2.7828e-05
2:112327155 T C 1.958539 6.4343e-06
2:112342677 T C 0.023047 2.2651e-05
2:112355422 A G 1.243679 -1.9136e-05
2:112369618 C T 0.329936 1.1535e-05
2:112372867 C T 0.031822 -2.2745e-06
2:112373498 A G 0.050324 7.7097e-07
2:112373842 G C 1.258614 -1.3358e-05
2:112374048 A G 0.118042 6.8953e-06
2:112374970 A G 1.884549 1.1848e-05
2:112375963 C A 1.520067 4.8033e-05
2:112376294 T C 1.267835 1.8073e-05
2:112378713 C T 0.063869 7.4353e-06
2:112392625 A G 1.846831 -2.9448e-05
2:112393174 G T 0.118650 3.3000e-05
2:112395016 T C 0.024295 2.2532e-06
2:112396722 A G 0.037813 -1.2077e-05
2:112397505 C T 0.365794 -3.7702e-05
2:112398794 C A 1.145033 -1.5048e-06
2:112402217 T C 0.462165 -2.5959e-05
2:112406407 C T 0.040604 -1.2674e-05
2:112409842 A G 1.723625 -6.4398e-05
2:112413213 T C 0.072933 2.6669e-05
2:112417815 A C 1.052344 2.6392e-06
2:112421035 T C 0.069469 -1.2406e-05
2:112421509 T C 0.233911 -1.7711e-05
2:112422666 C T 1.944413 2.0669e-05
2:112423188 C T 0.472868 5.2000e-06
2:112423330 G A 0.078424 -3.4331e-05
2:112423432 C T 0.097670 2.0888e-05
2:112423947 A G 0.145665 -6.1908e-06
2:112423959 C T 0.092081 1.3737e-05
2:112424375 G A 0.877477 -9.5372e-06
2:112424455 C A 0.420813 6.6897e-05
2:112433223 C T 0.155671 -4.6324e-06
2:112435483 C T 0.161818 8.6036e-06
2:112442431 A G 1.246140 3.4159e-06
2:112446780 A C 0.198488 2.8919e-05
2:112446831 A C 0.871932 -3.2873e-05
2:112448518 C A 0.054326 7.5467e-06
2:112451603 C T 0.044276 5.4930e-06
2:112456043 G A 0.225048 -1.3481e-05
2:112458934 A G 0.108502 1.0520e-05
2:112463730 T C 0.039455 -1.4510e-06
2:112464175 C T 0.329371 5.0467e-05
2:112466265 G T 0.920080 -2.0034e-05
2:112501103 T C 0.845189 2.5157e-05
2:112524825 T C 0.232497 4.3209e-06
2:112526866 A G 0.468074 -1.5358e-05
2:112545987 C A 0.024543 -1.5352e-05
2:112580971 C T 0.505438 -2.5520e-05
2:112626773 G C 0.217024 2.7943e-05
2:112627223 G A 1.318444 2.7240e-06
2:112641283 G A 1.363693 5.9395e-06
2:112649794 A G 1.534034 1.2137e-05
2:112651104 T C 0.047536 -2.2319e-05
2:112651156 T C 0.127544 -2.7302e-05
2:112651316 C T 1.019821 -4.7730e-05
2:112662407 T G 0.087610 -1.8921e-06
2:112665201 T C 0.489863 9.3928e-06
2:112666274 T C 0.082741 -9.7346e-06
2:112670518 A G 0.067446 -3.0741e-05
2:112695105 G A 0.114564 -1.1665e-06
2:112708895 G C 0.117171 -5.4010e-05
2:112716994 T G 0.078444 -5.9321e-08
2:112719806 T C 0.184549 -5.8803e-06
2:112725747 A G 0.024635 2.0066e-05
2:112727039 G A 0.024737 6.5524e-06
2:112745055 A G 0.042212 5.2370e-06
2:112754471 T C 0.026678 8.8880e-07
2:112754828 T G 0.580013 7.3816e-06
2:112754943 T C 0.611288 -2.8170e-05
2:112755001 G A 1.247201 -2.2092e-05
2:112770770 G A 1.229797 -2.3813e-05
2:112786049 A G 0.065484 -3.2045e-05
2:112787215 C G 0.142398 -1.7347e-05
2:112788095 G C 0.142327 -1.8449e-05
2:112789792 A G 1.509885 2.0516e-06
2:112789856 T C 0.041338 -1.9339e-05
2:112813190 C G 0.050674 1.0291e-05
2:112818604 T C 0.293847 1.8629e-05
2:112823259 G A 0.057447 -1.2871e-05
2:112823320 A C 1.422115 1.2802e-05
2:112834399 T C 0.088123 1.3518e-05
2:112835638 T C 0.033740 6.7296e-06
2:112845395 G A 0.978119 -1.4204e-05
2:112856755 T C 0.052136 2.1377e-05
2:112860482 A G 0.038639 -1.5278e-05
2:112866558 C T 0.139583 -1.0908e-05
2:112875091 T A 0.065681 8.9585e-06
2:112883745 A G 0.108964 -2.4850e-06
2:112891822 C T 0.122115 -5.6085e-06
2:112900297 T C 0.310859 2.1835e-06
2:112909890 A G 0.039656 4.0307e-06
2:112911923 A G 0.993003 -5.9590e-07
2:112912699 G T 0.055648 2.1256e-05
2:112915809 G A 0.096225 7.9616e-06
2:112916869 C T 0.072205 1.9206e-05
2:112921062 T C 0.029725 -7.1878e-06
2:112922697 A G 0.046578 -7.6069e-06
2:112925033 G T 0.093679 -2.3527e-05
2:112927085 A G 0.093968 -1.0741e-05
2:112928815 G A 1.086104 1.1887e-05
2:112935051 T G 0.289005 5.1220e-06
2:112939548 C T 0.282552 5.7471e-06
2:112941372 G A 0.165235 5.0434e-05
2:112944324 G A 0.093162 1.9474e-06
2:112947218 T G 0.149657 1.0537e-05
2:112951891 A C 0.039560 7.7210e-07
2:112957425 C T 0.083527 -2.3167e-05
2:112959815 T C 0.032927 3.5925e-06
2:112962272 G A 0.093720 9.0927e-06
2:112967145 G A 0.301595 1.8474e-05
2:112995810 G A 0.598648 5.4983e-05
2:112995893 T C 0.031710 -1.2579e-05
2:113007757 T C 0.142694 4.4320e-05
2:113008794 A G 0.035698 7.4263e-06
2:113013979 T C 0.769098 -2.5293e-05
2:113014605 G A 1.443731 1.3704e-05
2:113017065 T C 0.063502 1.4432e-06
2:113019332 A G 0.301663 2.1991e-05
2:113041461 T C 0.092506 9.1326e-06
2:113051511 T G 0.723115 2.7332e-07
2:113059988 C G 0.034750 2.4919e-07
2:113067622 G A 0.042083 6.8157e-06
2:113098324 A G 0.086223 -1.6128e-05
2:113098645 G A 1.025788 1.7406e-05
2:113102746 C T 0.302955 1.8087e-05
2:113115598 A G 0.321967 3.8259e-06
2:113192120 A G 0.071451 8.3455e-06
2:113192136 A G 0.309510 6.2838e-06
2:113218247 A C 1.841646 8.1155e-06
2:113222500 T C 0.826255 -2.6342e-05
2:113229110 T C 0.307997 7.2191e-06
2:113234572 T C 0.028382 9.1856e-06
2:113238346 A G 0.086158 -7.9552e-06
2:113244670 G A 1.257958 3.0696e-05
2:113247620 G C 0.322803 -7.7238e-06
2:113270792 A G 0.111388 -2.3982e-05
2:113274378 G A 0.402369 -2.4496e-05
2:113278700 T C 0.108526 1.2340e-05
2:113281123 A G 0.071213 -1.4535e-05
2:113306567 T G 0.057967 1.5633e-05
2:113307750 A G 0.079474 -1.4714e-05
2:113309473 T C 1.180082 4.3116e-05
2:113310543 A G 0.179330 -1.6112e-05
2:113312283 C T 1.645412 1.0292e-05
2:113315788 A G 0.066001 1.6841e-05
2:113317981 T C 0.178780 -1.5742e-05
2:113329175 T C 0.474598 1.8076e-05
2:113342566 T C 1.477328 2.5142e-05
2:113344047 C T 1.645252 1.3929e-05
2:113348962 G A 1.156739 -2.4709e-06
2:113358890 C T 0.152485 4.8221e-05
2:113360594 T G 0.152621 -7.9884e-06
2:113373950 T C 1.546168 -4.6385e-05
2:113377684 A G 0.313338 -1.2648e-05
2:113378875 C T 1.122047 -2.4307e-05
2:113379847 T C 0.042426 -1.1108e-05
2:113379981 G C 0.160914 1.7909e-05
2:113387899 C G 0.062659 2.3952e-06
2:113389864 A C 1.185494 -2.5029e-05
2:113391410 G T 0.107645 -8.3605e-06
2:113391504 A G 0.290270 -1.9109e-06
2:113393165 G A 0.363002 -1.8333e-05
2:113399795 C T 1.639544 1.4155e-05
2:113404708 A G 1.130227 -1.7293e-05
2:113412003 T C 0.459279 3.6595e-05
2:113417501 A G 0.046476 -4.9644e-06
2:113421598 C T 0.506257 4.5786e-05
2:113438359 A G 0.032213 -2.9402e-06
2:113442808 C T 1.136425 -1.7070e-05
2:113443016 A G 0.036242 -2.5137e-05
2:113463525 C T 0.975545 -1.2898e-05
2:113467919 A C 1.065555 -2.1935e-05
2:113471129 T C 0.120823 -1.8289e-05
2:113471249 C T 0.096813 3.6600e-06
2:113472353 A G 0.201919 -1.3735e-05
2:113479614 A G 1.170668 -3.3749e-05
2:113480468 T G 0.158109 1.1803e-05
2:113486079 T C 0.914158 3.4697e-05
2:113493386 T G 0.037976 -1.2583e-05
2:113496554 T C 0.025822 -2.9282e-05
2:113498566 G A 1.019440 2.3858e-05
2:113514159 A T 0.103419 -2.5631e-06
2:113514763 C T 0.103123 -2.0463e-06
2:113516176 T A 0.029986 2.0408e-05
2:113517977 G A 0.022089 9.7660e-06
2:113520129 A G 0.172925 -2.5274e-05
2:113521754 T C 0.959114 -2.0446e-05
2:113523967 T C 0.249775 -1.4895e-05
2:113537223 A C 0.596087 -1.3341e-06
2:113545834 A G 1.198692 1.7145e-05
2:113552244 A G 0.049797 2.8953e-06
2:113552607 T C 0.020039 9.3265e-06
2:113564426 C T 0.510096 -3.6569e-06
2:113569039 C T 0.612162 -1.0921e-05
2:113571072 G C 1.734263 1.7974e-05
2:113572019 G A 0.025958 -2.7987e-05
2:113579866 C T 0.041852 -6.7191e-06
2:113581488 A G 0.052731 4.6533e-06
2:113581527 T C 0.117073 -2.1112e-06
2:113583880 A C 0.471549 -1.7854e-06
2:113588553 G A 1.839158 1.3163e-05
2:113589374 G A 0.033838 -6.6212e-06
2:113594867 G A 1.334335 -1.1902e-05
2:113605957 T C 0.924884 4.0945e-07
2:113624215 T C 0.120524 -1.9981e-05
2:113636692 T C 0.043803 2.3845e-05
2:113643638 A G 0.881982 1.8822e-06
2:113651885 C T 0.103565 -1.3844e-05
2:113664501 C A 0.163766 -1.6733e-05
2:113671410 G A 1.406442 1.4290e-05
2:113676381 A G 0.160132 -1.3409e-05
2:113691404 G A 0.664400 3.4570e-06
2:113695120 C T 0.432485 -3.2943e-06
2:113703064 A G 0.504085 1.3571e-05
2:113712488 T C 0.037459 -1.1369e-05
2:113715238 T C 0.112398 -2.3269e-06
2:113716222 G T 0.924633 8.8966e-06
2:113720229 A G 0.026308 9.1141e-06
2:113731040 T G 0.042416 -4.6897e-07
2:113732263 G A 0.425841 1.9213e-05
2:113738023 A G 0.322494 3.5036e-06
2:113739532 A G 1.843231 -2.0617e-07
2:113760361 T C 0.058882 -1.8785e-06
2:113763463 C A 0.662571 -1.9323e-06
2:113763575 G A 1.408315 -2.9300e-06
2:113765587 T A 0.045537 -1.7193e-05
2:113781977 C T 0.052021 3.2772e-06
2:113783060 G A 0.050426 -2.7201e-07
2:113783570 T C 1.116325 -1.7849e-05
2:113783743 C T 0.034804 2.4756e-05
2:113788345 A G 0.035413 -9.7059e-07
2:113792252 A G 0.239021 -3.4876e-05
2:113796666 T C 0.824872 -2.5555e-05
2:113797741 T C 0.073049 2.6166e-05
2:113798806 T C 0.029211 -1.6549e-05
2:113810121 A G 0.044806 -9.6694e-06
2:113818738 A G 1.205342 -3.2900e-05
2:113826832 G A 1.369615 -2.1573e-05
2:113827503 C G 0.220376 -3.5425e-05
2:113829250 A G 0.063577 7.8259e-06
2:113832312 C T 1.159853 -1.4364e-05
2:113832333 A C 1.296111 -4.0349e-06
2:113841030 G A 0.805313 -3.1710e-06
2:113844384 A G 0.781405 -7.8531e-06
2:113845608 A G 0.069152 -4.2091e-05
2:113848574 A G 1.435255 4.9164e-07
2:113858495 T G 1.858017 -1.3821e-05
2:113858777 T G 0.162726 2.0335e-05
2:113866369 T C 1.387182 -1.3572e-05
2:113874122 A C 0.040254 -3.9431e-06
2:113880017 A G 0.028236 1.6215e-05
2:113884202 C G 0.246892 3.5582e-05
2:113887207 C T 0.564065 1.7733e-05
2:113890304 C T 0.568763 2.0421e-05
2:113890610 T C 0.095708 9.1475e-06
2:113890985 A G 0.052194 -2.5555e-05
2:113893864 A G 0.289444 -1.7687e-05
2:113894976 C T 0.116379 -6.0854e-07
2:113895079 A G 0.352752 -2.8199e-05
2:113895516 A C 0.805989 -1.1900e-05
2:113901928 T C 0.236206 -1.0230e-05
2:113906692 T C 0.441158 5.5638e-06
2:113914270 T G 0.119483 -2.4809e-05
2:113916912 T G 1.343178 -8.8070e-06
2:113922983 C T 0.436707 2.4300e-05
2:113925061 C T 0.433644 9.6822e-06
2:113927421 G A 0.022333 6.6721e-06
2:113931430 C T 0.152343 -5.3488e-06
2:113932822 G T 0.021262 1.1143e-05
2:113936106 G A 0.227027 -2.4958e-05
2:113937143 T C 0.062094 -9.2732e-06
2:113937182 T C 0.031102 3.2420e-05
2:113937563 G A 0.063954 3.1249e-05
2:113942274 G C 0.808505 -2.4300e-07
2:113943096 A G 0.073542 -2.1796e-05
2:113945695 A C 0.800308 -9.4805e-06
2:113948378 C G 1.952192 2.7766e-05
2:113948436 A G 0.273964 4.9476e-05
2:113954284 A G 0.147345 7.1648e-06
2:113972927 G T 0.021891 -6.8805e-06
2:113972945 G A 0.421626 1.5235e-06
2:113977936 T C 0.940534 -5.6828e-06
2:113979355 C G 0.113095 8.7911e-06
2:113989236 T C 0.486844 -5.0006e-06
2:113991970 G A 0.724244 -7.9036e-06
2:113993073 G A 0.065474 -1.7639e-05
2:114010877 C T 0.164470 8.4785e-06
2:114016401 T C 0.329001 3.4711e-06
2:114017029 G A 0.957169 -1.4365e-05
2:114018655 C T 0.073399 4.6064e-06
2:114025372 G A 0.040692 8.2054e-08
2:114028720 T C 0.325700 4.8571e-06
2:114029767 A G 0.046200 9.9142e-06
2:114034627 A G 0.981243 1.2111e-05
2:114038349 G A 1.820676 -3.7796e-06
2:114039660 C A 0.025669 -2.6994e-07
2:114040238 T G 0.090061 9.0620e-07
2:114040305 A G 0.103232 -3.6889e-06
2:114041191 A G 0.057896 4.0136e-06
2:114046558 A G 0.485960 -3.4944e-05
2:114050116 T G 1.262075 1.4108e-05
2:114052910 A G 0.029238 -5.8387e-07
2:114063686 T C 0.035487 3.1422e-05
2:114065390 T C 0.511024 -2.0144e-07
2:114065857 G A 0.925401 -7.5869e-07
2:114071026 T C 1.015578 1.0372e-05
2:114075268 T C 0.024639 -1.5947e-05
2:114090412 G A 0.438020 7.0490e-06
2:114095380 A G 1.179249 5.0028e-06
2:114097253 T C 0.215763 1.0109e-05
2:114098083 G T 0.092370 1.1362e-06
2:114100133 G A 0.049365 1.7929e-05
2:114100501 A G 0.030065 2.4614e-05
2:114100912 C T 0.146111 -2.9107e-06
2:114102238 C T 1.041947 -5.9755e-06
2:114106056 T C 0.072331 6.2017e-06
2:114106874 T C 0.315789 2.4027e-05
2:114111901 C T 0.219411 3.0650e-06
2:114116779 G A 0.121448 1.9628e-05
2:114120160 A C 0.222240 1.2557e-05
2:114120785 C T 0.591294 1.5421e-05
2:114122951 C T 0.305287 -6.8516e-06
2:114126095 T C 0.058055 -1.2643e-05
2:114126190 G A 0.300446 5.7300e-06
2:114127761 T G 0.032553 -1.2623e-05
2:114128721 T C 0.128591 -7.5416e-06
2:114135023 T C 1.296709 3.4997e-05
2:114148449 A C 0.988937 2.2053e-05
2:114157318 T C 0.986608 2.0456e-05
2:114162255 C A 0.269983 1.4404e-05
2:114166062 G T 0.060428 -4.7624e-05
2:114166087 T C 0.038840 6.9666e-07
2:114166803 A G 0.051963 -8.1159e-06
2:114174684 C G 0.430452 -7.4251e-05
2:114262012 G A 0.476210 2.5363e-05
2:114311513 T G 0.043083 1.5246e-05
2:114329491 T G 0.147861 3.6327e-07
2:114385986 A C 1.207739 8.3128e-06
2:114386461 C T 0.232864 7.9404e-06
2:114387907 T C 0.513013 1.6451e-06
2:114399145 A G 0.692809 6.3798e-06
2:114423065 G A 0.397973 -1.0623e-05
2:114431884 C T 0.377683 -6.5173e-06
2:114432293 G A 0.174975 9.6811e-06
2:114432510 A C 0.979710 2.2272e-05
2:114447111 T C 0.036307 9.2964e-06
2:114448217 C G 0.713929 2.7614e-06
2:114470778 A G 1.510721 -3.5550e-06
2:114474911 G A 0.523120 1.5608e-05
2:114476760 C A 0.023707 -1.9323e-05
2:114485146 C T 0.261069 -1.3587e-06
2:114490132 A C 0.057862 7.0316e-06
2:114497029 T G 0.259070 -6.7986e-06
2:114501697 C T 0.065025 3.3674e-05
2:114510193 A G 1.080848 8.0833e-06
2:114519841 G A 0.296771 -5.6960e-06
2:114529127 A G 0.038347 1.6194e-08
2:114530298 C G 0.399914 -5.4543e-06
2:114533135 T C 0.055553 -3.8044e-06
2:114533618 G A 1.461975 -6.2750e-06
2:114548110 T C 1.065171 8.5597e-06
2:114552538 G A 0.043572 1.1828e-05
2:114553427 G A 0.060095 -2.5931e-07
2:114569119 A G 0.347180 1.0258e-05
2:114573523 T C 0.147342 6.0576e-06
2:114574569 T C 0.053959 -1.4198e-05
2:114577728 A G 1.217436 -2.2233e-06
2:114580365 C T 0.023030 -2.0757e-06
2:114582028 G A 0.033957 9.3520e-06
2:114582948 A G 1.221600 -6.3544e-06
2:114588799 T C 0.091527 3.2058e-05
2:114596068 C T 0.056991 2.0336e-05
2:114598449 T C 0.052922 1.3982e-05
2:114610430 A G 0.021436 -1.6040e-05
2:114619997 T C 1.258611 -8.6500e-06
2:114630882 C A 0.838848 2.1712e-06
2:114631552 C T 0.150044 -8.1916e-07
2:114632232 C T 0.066813 1.2328e-05
2:114634712 T C 0.075554 7.3070e-06
2:114645637 C T 0.020086 1.5601e-06
2:114658102 A G 0.152890 3.9051e-06
2:114675256 T C 0.182910 -1.5618e-06
2:114694557 G A 0.101726 3.2520e-06
2:114701347 A G 0.039241 9.6017e-07
2:114709419 A G 0.075660 1.9751e-05
2:114716985 A G 0.074446 -3.7269e-06
2:114725846 A G 0.254711 4.6280e-06
2:114727572 A G 0.291695 2.4279e-05
2:114730240 C G 0.036766 -5.5276e-06
2:114730991 T C 1.953259 -6.7715e-06
2:114732241 G A 0.228618 3.7111e-06
2:114741262 A G 0.072008 -9.5465e-06
2:114747389 C A 0.033260 5.0319e-06
2:114758886 C A 1.627036 4.1522e-05
2:114764516 G A 0.052191 1.1421e-05
2:114765736 G T 0.390694 2.9241e-05
2:114785397 G T 1.336681 1.7884e-05
2:114785815 G A 0.153546 1.2717e-05
2:114788053 C T 0.080164 1.3065e-05
2:114815778 T C 0.214672 -1.3579e-05
2:114819352 T C 0.050447 6.9030e-06
2:114830603 T C 0.065821 1.5321e-05
2:114838310 C T 1.466605 2.0815e-05
2:114840339 T G 1.346897 2.6932e-05
2:114851433 C G 0.098714 -6.5385e-06
2:114870510 T C 0.637028 -3.1914e-05
2:114873062 A G 0.022384 -4.9094e-07
2:114874553 C T 0.654891 -1.6601e-05
2:114874758 T C 0.120412 -1.3926e-05
2:114876071 C G 0.199614 -7.2284e-06
2:114876292 G A 0.026886 2.0279e-05
2:114879347 T C 0.046112 1.6246e-05
2:114879456 G A 0.724478 -5.9499e-06
2:114896263 T C 0.379335 -3.1300e-05
2:114897644 A G 0.049702 1.7772e-05
2:114900462 T C 0.248830 -3.4535e-05
2:114900874 G A 0.084686 -2.4422e-06
2:114907634 G A 0.203095 -5.8924e-06
2:114911755 A G 0.230824 -6.4816e-06
2:114912069 C T 0.530393 1.1138e-05
2:114915238 A G 0.254898 1.5208e-05
2:114924408 A G 0.029048 1.6798e-05
2:114931281 C A 0.434970 -4.5791e-05
2:114935186 C A 0.141681 -1.1973e-05
2:114942278 T C 0.122866 8.8103e-06
2:114962494 C T 0.108420 -8.0969e-06
2:114965199 T C 0.025961 1.4257e-05
2:114965623 T C 0.044442 1.6872e-05
2:114973326 G C 0.035453 -2.6910e-06
2:114976547 G A 0.062900 3.7968e-06
2:114980351 G A 0.033284 5.2518e-06
2:114980457 C T 0.126337 -2.2441e-06
2:114984090 G T 1.815900 -9.8070e-06
2:114995319 T C 0.033658 1.1941e-05
2:115004880 A G 0.071804 6.7192e-05
2:115013525 C T 0.748855 1.2354e-06
2:115020842 T C 0.122747 -3.5460e-05
2:115023553 T G 0.028701 -1.4724e-05
2:115042950 A C 0.027906 6.8716e-06
2:115049818 G C 0.855440 1.7709e-05
2:115080598 T C 0.085859 -5.1969e-06
2:115081019 C T 0.048767 9.1537e-07
2:115085537 C T 0.032050 2.2713e-05
2:115088792 C T 0.643892 7.5864e-06
2:115090597 C T 1.126116 -2.2361e-05
2:115095829 T C 0.058266 -4.3046e-06
2:115095962 A G 0.076445 2.2702e-05
2:115100654 T C 0.034219 -1.2942e-05
2:115101115 G A 0.027246 -1.2507e-06
2:115102330 T C 0.122533 -1.9866e-05
2:115104954 G A 0.391105 1.7558e-06
2:115111077 C T 0.121411 -3.3223e-05
2:115111618 C T 0.057535 8.0666e-06
2:115112543 A G 1.667154 -1.0600e-05
2:115118072 T C 0.598984 1.1887e-05
2:115133492 A G 0.055764 4.6929e-06
2:115139280 A G 0.101988 5.0306e-05
2:115140902 G A 0.039744 7.2192e-06
2:115143623 G A 0.182890 8.2214e-06
2:115143757 C A 0.669891 -2.7079e-06
2:115145234 A G 0.046788 4.0274e-06
2:115145300 G A 0.853529 2.4772e-06
2:115156556 T C 0.050977 1.0162e-05
2:115160710 G T 0.860097 -3.2013e-06
2:115161894 T C 0.050855 9.4889e-06
2:115173511 T C 0.056549 -8.9747e-06
2:115178497 A C 0.046268 5.0226e-06
2:115181049 C T 1.625554 -1.7049e-05
2:115185121 T C 0.375684 -1.8109e-05
2:115196802 G A 0.072668 1.5603e-05
2:115198886 G A 1.200964 7.1306e-07
2:115201974 A T 0.175257 -7.7491e-06
2:115205022 G A 0.073467 1.4069e-05
2:115207871 A G 0.121894 -1.0485e-05
2:115209405 G A 1.820846 3.3877e-05
2:115217554 C A 1.373562 1.5164e-05
2:115219076 T C 0.308887 5.9393e-06
2:115228540 C T 0.699258 -2.5906e-05
2:115241867 C T 0.025801 -1.9956e-05
2:115246448 A G 0.056264 1.1771e-05
2:115250149 A G 0.021844 1.3311e-05
2:115252186 T C 0.027644 3.1164e-06
2:115258063 G A 0.306735 8.4142e-06
2:115258220 C G 0.644691 1.6537e-05
2:115258481 A G 0.037415 4.7574e-05
2:115264048 A G 0.022935 9.4598e-06
2:115275531 T C 0.903663 -5.0119e-06
2:115278984 A G 0.102780 2.2790e-05
2:115279218 C T 0.065042 -1.2751e-05
2:115280178 C G 0.693979 -2.2116e-05
2:115280624 T G 0.198223 1.5426e-05
2:115283777 A C 0.353684 3.0439e-06
2:115286221 G A 0.064141 1.4900e-05
2:115287898 A G 0.287717 4.2939e-05
2:115290063 T C 0.211071 6.7993e-05
2:115292305 A G 0.153148 -1.4516e-05
2:115293619 T C 0.603638 -2.3189e-05
2:115294661 C T 0.778634 5.0709e-06
2:115300340 T C 0.061901 -5.7045e-06
2:115301264 A C 0.149834 -1.0994e-05
2:115302124 C T 0.315004 -7.1891e-06
2:115311079 G A 0.034576 -1.5504e-05
2:115312346 G T 0.316911 4.9111e-06
2:115318038 G A 0.051297 8.5190e-07
2:115321681 A G 0.214641 -1.0905e-06
2:115323128 A G 0.293908 -3.3247e-06
2:115323424 A G 0.153424 -3.7107e-05
2:115326275 A G 0.431074 1.5607e-05
2:115329941 G A 0.071903 1.8072e-05
2:115330353 C G 0.050790 4.3118e-06
2:115338456 A C 0.047305 2.0075e-06
2:115341068 C A 0.577259 -1.7776e-05
2:115346447 T C 0.032808 5.0724e-06
2:115349956 G T 0.038115 1.5444e-06
2:115349969 A G 0.211265 2.2354e-05
2:115352826 C T 0.042627 1.2225e-05
2:115353529 T G 0.186331 3.7281e-05
2:115354027 C T 0.151948 9.4938e-06
2:115357994 T C 0.063713 -1.6071e-05
2:115358808 C G 0.539317 4.5387e-06
2:115364757 G C 1.240466 -6.8515e-06
2:115368248 G A 0.180078 -1.2593e-05
2:115368592 A G 0.071678 -1.3011e-05
2:115368724 A G 0.025930 5.8911e-06
2:115368825 C T 0.225269 3.0520e-05
2:115373080 G T 0.246508 1.4631e-05
2:115375834 G C 0.091163 2.4392e-06
2:115377298 A G 0.084078 5.7080e-06
2:115380160 A G 0.057739 -3.4819e-07
2:115380393 A G 0.084414 6.4187e-06
2:115384393 A G 0.603672 1.1679e-06
2:115386680 T C 0.081416 1.2936e-05
2:115386889 T C 0.131043 -2.2669e-06
2:115388286 C T 0.396596 -2.3933e-05
2:115390606 A G 0.258142 -2.0382e-05
2:115399855 A G 0.051116 -1.4161e-05
2:115404645 C T 0.089847 3.4107e-06
2:115405865 C T 0.216457 -4.0997e-05
2:115406274 A G 0.148467 9.4464e-06
2:115417147 G A 0.379410 -2.8047e-05
2:115424930 C A 0.181731 -5.4685e-05
2:115429358 A G 0.095484 -2.1209e-05
2:115429803 C T 0.222906 4.4926e-06
2:115431479 G C 0.096283 2.6232e-06
2:115434774 A G 0.073579 2.0086e-06
2:115445217 A G 0.052463 -5.2524e-06
2:115455744 T C 0.081303 2.4148e-06
2:115457546 T C 0.044531 2.8932e-05
2:115459829 T G 0.032081 -3.1392e-06
2:115464168 T C 0.070747 6.4600e-06
2:115467533 C T 0.922827 -1.0097e-05
2:115473134 G A 0.113255 3.2375e-05
2:115474339 C A 0.135486 2.1413e-05
2:115475521 C T 0.118620 2.2282e-05
2:115489878 A C 0.047999 3.5918e-06
2:115491015 G A 0.187677 -5.3476e-06
2:115519552 C T 0.026944 -5.1299e-06
2:115524384 A G 0.045578 -2.2181e-05
2:115525255 A C 0.036099 -2.0175e-05
2:115534047 A C 0.906603 1.1130e-05
2:115549371 T C 0.552403 6.3564e-06
2:115551269 G A 0.138788 -1.8652e-05
2:115551441 A G 0.037265 5.3700e-06
2:115554390 C T 1.112493 -1.7586e-05
2:115560137 T G 0.092346 -3.9221e-05
2:115563245 A G 0.116679 2.8469e-05
2:115567319 T G 0.087372 -6.6280e-06
2:115573499 T C 0.957169 -3.5854e-05
2:115576519 G A 0.249595 -9.7261e-07
2:115577204 C A 0.509824 -1.7745e-05
2:115577912 C T 0.105823 -3.2197e-05
2:115583208 C T 1.645079 -2.0730e-05
2:115585921 A G 0.057307 -1.2349e-05
2:115587622 C G 0.500284 3.7777e-05
2:115588066 T G 1.244685 -1.9656e-05
2:115591434 A C 0.152587 8.4428e-06
2:115596817 A G 0.224402 -2.0789e-05
2:115599013 T G 0.507111 8.1783e-06
2:115599058 A G 1.263524 3.9027e-06
2:115600810 T G 0.038394 6.9004e-07
2:115616321 G A 0.544519 -2.5616e-05
2:115630969 G A 1.028480 1.7718e-05
2:115637086 A G 0.022704 -5.2666e-06
2:115645218 C T 0.034532 5.3171e-06
2:115647583 G T 0.515355 1.1871e-05
2:115649874 G A 1.017567 -2.3272e-05
2:115652943 T C 0.072239 -5.7070e-06
2:115676786 G A 0.457888 -2.7463e-05
2:115702152 T C 0.082602 6.3151e-06
2:115705453 C G 0.066065 -1.2071e-05
2:115709261 G A 0.072777 9.4437e-06
2:115710826 C T 0.662489 1.5236e-05
2:115722427 T C 0.388709 -1.4891e-05
2:115724273 C G 0.561229 1.2781e-06
2:115744112 A G 0.399717 5.2772e-06
2:115745224 A G 0.566319 -2.0409e-05
2:115750650 T C 0.063614 -5.2852e-06
2:115751480 T C 0.100716 -2.8138e-06
2:115753372 C A 0.078580 1.9134e-06
2:115753803 A T 1.546640 -6.0159e-07
2:115759301 A C 0.052211 -3.3899e-06
2:115768885 T C 1.168801 -2.3791e-05
2:115797894 T C 0.132172 6.1474e-06
2:115798368 T C 0.069499 5.3200e-06
2:115812956 C G 0.097755 -1.3014e-05
2:115813306 G A 0.146611 -4.4891e-06
2:115822349 T G 0.035572 3.2552e-06
2:115823678 G T 0.246086 -1.5575e-05
2:115837008 A C 0.612665 -4.0197e-05
2:115841563 G A 0.062961 -1.1393e-05
2:115847293 A G 0.142827 7.1854e-06
2:115848875 T C 0.106455 5.8963e-06
2:115850492 A G 0.254137 -1.8168e-05
2:115853244 T C 0.032954 -7.7128e-07
2:115867705 T C 0.030367 3.2786e-06
2:115875677 C A 0.224755 -3.8440e-07
2:115892369 G A 0.291824 -3.1010e-07
2:115892853 C T 0.112102 3.4356e-06
2:115893153 T C 0.146991 6.2638e-06
2:115899935 G A 0.126688 1.2335e-05
2:115908178 C T 0.083102 -1.1149e-05
2:115936103 C A 0.991432 -1.1377e-05
2:115936762 G C 0.255143 -1.0073e-06
2:115940535 A C 0.040036 -1.2614e-08
2:115941012 A G 0.041672 -2.8966e-06
2:115948786 G A 0.471940 9.1117e-06
2:115957737 A G 0.107856 -1.6721e-05
2:115959863 A G 0.077258 8.6525e-06
2:115960760 A C 0.143629 -8.7688e-06
2:115961802 T C 0.137428 -3.4233e-06
2:115971909 T C 0.166285 1.6670e-05
2:115978242 C T 0.140270 2.4970e-05
2:115983169 G A 0.074657 -1.5657e-06
2:115998297 T C 0.033509 1.7988e-05
2:116010149 T C 0.103076 5.6554e-06
2:116021851 G A 0.466105 1.6801e-05
2:116023919 T C 0.186807 -2.7012e-06
2:116032600 G A 0.170814 1.9302e-05
2:116037531 C T 1.657325 2.7504e-06
2:116043115 G A 0.147457 3.1123e-05
2:116044929 A G 0.072644 -7.6838e-06
2:116057875 A G 0.097711 -7.3923e-06
2:116062633 T G 0.119738 -1.4952e-05
2:116066418 T C 0.126283 -2.6820e-06
2:116068728 C T 0.047057 -1.5381e-05
2:116073057 C A 0.156361 1.1856e-05
2:116093339 G T 0.105843 7.7006e-06
2:116106600 A G 0.037272 1.1627e-05
2:116110714 C T 0.077088 3.9399e-06
2:116120305 C T 0.032414 -2.0458e-05
2:116127404 A C 0.045891 1.0688e-05
2:116130709 A C 1.454709 -1.3558e-05
2:116156643 T C 0.352201 -9.2755e-06
2:116156971 A G 0.067146 -1.0519e-06
2:116188970 A G 1.418239 6.7729e-06
2:116191920 A G 0.168839 3.1925e-05
2:116201196 G A 0.042834 2.0840e-06
2:116205685 T C 1.945215 1.5961e-05
2:116205928 G A 0.111932 -3.1469e-05
2:116207696 C A 0.054955 -1.4733e-05
2:116216527 G A 0.056498 1.7810e-05
2:116216727 A G 0.168652 1.9396e-06
2:116223861 G T 1.476366 -1.6613e-05
2:116225218 A G 0.036140 -1.9695e-05
2:116246870 T C 0.065195 4.0884e-06
2:116250778 C T 0.054594 -1.6640e-05
2:116251305 G A 0.637406 4.7411e-06
2:116255293 A G 0.106829 -2.4400e-05
2:116275035 A G 0.041566 -4.4420e-06
2:116278518 G A 0.074932 1.6621e-05
2:116283668 A G 0.383055 -1.8558e-05
2:116312350 A C 0.050640 9.1566e-07
2:116320985 A G 0.078012 -6.1657e-06
2:116321699 T C 0.083435 -2.4665e-05
2:116330281 A C 1.415649 5.6920e-05
2:116332653 G A 0.138002 -2.1883e-05
2:116339724 A G 0.087467 8.0710e-06
2:116377636 C T 0.235047 8.6347e-06
2:116382596 T C 0.067571 -5.6052e-06
2:116396780 G A 0.188605 4.6223e-05
2:116403940 A G 0.140494 -7.7603e-06
2:116410419 G A 0.886072 1.8172e-07
2:116415103 A G 0.045911 -6.1639e-06
2:116415274 A G 1.374949 -2.7405e-06
2:116422900 A C 1.414173 1.4778e-06
2:116426293 T G 0.192270 3.9510e-06
2:116439728 G A 0.524606 7.2690e-06
2:116444335 C T 0.067238 -5.8525e-06
2:116447277 A G 0.244420 1.5524e-06
2:116453531 G A 0.081052 1.3915e-05
2:116466551 G A 0.335301 -1.2464e-06
2:116470814 C A 0.239823 3.6313e-06
2:116475387 C T 0.567454 1.6003e-05
2:116480012 T G 0.065042 -2.8332e-06
2:116484711 G T 0.037102 6.1619e-06
2:116494872 A G 0.113214 -1.5168e-05
2:116496684 C T 0.066898 -1.8045e-05
2:116503671 A G 0.242132 2.7097e-06
2:116504104 G A 0.088409 8.6147e-06
2:116510817 C G 1.217092 -1.4409e-05
2:116511551 T C 0.044215 9.4046e-06
2:116512608 A G 0.188626 1.0238e-06
2:116518963 T G 0.494647 -4.2123e-06
2:116520627 T G 0.149613 -2.3819e-05
2:116521835 C T 0.979621 2.0576e-05
2:116528975 G T 0.065355 5.1978e-06
2:116548364 A G 0.043351 -4.3663e-06
2:116569378 T C 0.084897 9.4012e-06
2:116574108 C T 0.081762 1.5931e-05
2:116576226 G A 0.246001 5.2822e-06
2:116581530 A C 0.503463 1.3160e-05
2:116586335 A G 0.216100 7.2000e-06
2:116589711 C T 0.804214 4.8558e-06
2:116592936 C T 0.223409 5.2347e-06
2:116597876 T C 0.114526 2.7021e-05
2:116604247 T C 0.058701 -2.4120e-05
2:116608166 G A 0.050525 -1.1725e-05
2:116629216 A G 0.234469 -3.8822e-06
2:116629690 A G 0.246851 8.1390e-06
2:116655795 C G 1.226748 -9.5142e-06
2:116668062 A G 1.022650 5.3272e-06
2:116675582 C T 0.936240 -3.6298e-06
2:116691862 A G 0.253467 -6.8267e-06
2:116698176 G A 1.610499 -5.1673e-06
2:116698291 A G 0.748264 2.2407e-05
2:116699355 G A 0.091408 2.0073e-05
2:116711775 G A 0.045942 8.7189e-06
2:116728548 T G 0.023649 2.5937e-06
2:116730221 C T 0.067017 -2.1909e-06
2:116730253 G A 0.029228 1.6909e-05
2:116735339 C A 0.028470 1.7009e-05
2:116738455 A G 0.116597 -3.8285e-06
2:116743703 C T 0.034342 -1.8600e-05
2:116751713 T C 0.066382 1.4088e-05
2:116754093 T C 0.226867 -4.0380e-07
2:116756525 C A 0.059279 -1.9152e-05
2:116771597 G T 0.023486 3.8932e-06
2:116773525 T G 0.022265 -7.2569e-07
2:116797839 G A 0.051456 2.7528e-06
2:116799289 T G 0.380637 1.4912e-05
2:116800420 G T 0.100975 4.6277e-06
2:116827837 C T 0.097449 3.3189e-05
2:116843069 G A 0.112538 -8.3210e-06
2:116845205 T C 0.057681 -1.6943e-05
2:116861998 G T 0.055638 1.2203e-05
2:116862908 C T 0.096970 -6.8300e-06
2:116871427 C T 0.027559 4.2404e-06
2:116872975 G A 1.320824 1.9353e-05
2:116875561 C T 0.031292 -1.0267e-06
2:116883851 A G 0.022599 5.9166e-06
2:116889039 A G 0.071903 -1.8043e-05
2:116892894 T C 0.388120 5.5310e-05
2:116911027 G T 0.471855 4.5217e-05
2:116918012 C T 0.033216 -2.2335e-05
2:116932781 C G 0.027369 -9.2123e-06
2:116935239 T G 0.054013 4.6281e-06
2:116954325 C T 0.148021 2.8935e-06
2:116963407 C T 0.473507 5.3532e-05
2:116969268 T C 0.032825 -2.4649e-05
2:116969411 T C 0.173959 -1.3200e-05
2:116973707 C A 0.896785 8.4838e-06
2:116983019 T G 0.180582 -2.0564e-05
2:116983776 C T 0.036154 -4.6503e-06
2:117000072 T C 1.461142 2.5023e-05
2:117001345 C T 0.115050 -1.2981e-05
2:117007298 A C 0.486617 4.0937e-06
2:117026980 A G 0.024509 1.2332e-05
2:117029708 T C 0.172728 -1.4085e-05
2:117033449 G A 0.061343 -1.0396e-06
2:117033478 C T 0.059429 2.6784e-08
2:117076444 G T 0.037014 2.7249e-06
2:117077547 T G 0.205546 -3.1977e-05
2:117084637 T C 0.032941 1.8078e-06
2:117102694 G A 0.043249 5.9210e-06
2:117103544 T C 0.053126 2.2207e-05
2:117105789 C T 0.117766 -4.0072e-06
2:117108050 T C 0.065885 1.4801e-05
2:117109821 A G 0.884365 2.7550e-05
2:117111221 C T 0.116373 -4.1840e-06
2:117135263 G A 0.557364 6.5183e-05
2:117155577 T C 0.400006 9.4363e-06
2:117155644 C T 0.092676 -4.2101e-06
2:117182791 A G 0.838274 2.4616e-05
2:117184421 T C 0.049865 -7.1421e-07
2:117186403 A G 1.878613 -4.8382e-06
2:117188640 A C 0.071672 -1.6384e-05
2:117198286 A C 0.032757 1.8401e-06
2:117199307 T C 0.823179 2.2206e-05
2:117206218 G T 0.050324 -3.3865e-05
2:117213683 A C 0.076520 3.2148e-06
2:117217244 T C 1.659936 2.9723e-06
2:117217398 A G 1.104460 -2.4303e-05
2:117217461 A G 0.057311 3.0657e-06
2:117229239 G A 0.036925 5.5031e-06
2:117244854 C T 0.734171 3.6338e-05
2:117247055 C A 0.036246 6.6881e-07
2:117250013 T C 0.039526 -2.0255e-05
2:117255649 A G 0.064879 2.0206e-05
2:117256330 T C 0.071583 -4.3237e-06
2:117260177 A C 1.779141 2.0443e-05
2:117287002 C G 0.070543 -2.3471e-05
2:117296395 C T 0.096123 4.1818e-06
2:117307695 C A 1.742511 2.8347e-05
2:117317006 T G 0.732791 2.9352e-05
2:117317080 G A 0.079229 -1.1582e-05
2:117320262 T C 0.724455 -1.2177e-05
2:117333802 C T 0.330779 -2.6411e-06
2:117338030 C A 0.103603 -7.7953e-06
2:117349417 G A 1.614202 3.7779e-05
2:117356318 T C 0.145009 -1.9099e-06
2:117358182 A G 0.077234 1.5551e-05
2:117367228 A G 0.925394 2.3939e-05
2:117369715 G A 0.080664 -1.9660e-05
2:117375691 T C 0.045031 -2.2253e-05
2:117385980 A G 0.105388 -1.2431e-05
2:117388532 T C 0.070342 1.5748e-05
2:117389673 G A 1.568444 2.0445e-05
2:117398316 A G 0.039673 -9.9311e-06
2:117401068 A G 0.693326 -2.5597e-05
2:117404044 A G 0.743888 2.6034e-05
2:117412520 T C 0.416131 -1.9162e-05
2:117422107 T C 0.097568 -3.9266e-05
2:117432281 G T 0.046516 -7.0314e-06
2:117433637 T C 0.064311 5.8918e-06
2:117435501 T C 0.960392 -3.5797e-05
2:117444403 T A 0.045955 -9.1573e-06
2:117447316 A C 0.026080 -2.4706e-06
2:117451919 T G 0.020719 3.9089e-06
2:117459567 C T 0.999762 -1.8389e-05
2:117460746 C A 0.975222 -2.1856e-05
2:117467295 A G 0.023884 -9.4235e-06
2:117468420 C T 0.042926 -5.6442e-06
2:117483062 T G 0.064134 -1.0288e-05
2:117483555 G T 0.048957 -7.8749e-06
2:117484455 A G 0.030425 -3.3692e-06
2:117485505 A C 0.088616 -3.2322e-06
2:117489322 G T 0.021177 -9.7540e-06
2:117504841 A G 0.027318 2.3707e-06
2:117525015 A G 0.026213 1.5490e-06
2:117526462 C T 1.113459 -3.2205e-05
2:117545237 T C 0.063424 1.6396e-05
2:117552081 C T 0.069781 -1.7252e-05
2:117565449 T C 0.676745 -4.1474e-05
2:117567753 A G 1.893409 -2.4020e-05
2:117577139 T G 0.316972 -3.8805e-06
2:117578464 A G 0.239742 -3.5340e-06
2:117579555 C T 0.215052 1.8037e-05
2:117588804 A G 0.020868 -8.4737e-06
2:117605610 T C 0.321497 -5.7389e-06
2:117608221 T C 0.742181 -3.6920e-05
2:117612440 T C 0.340737 -3.4116e-05
2:117617117 G A 0.083306 -2.8897e-05
2:117631137 A G 0.022707 -2.0109e-06
2:117639866 C T 0.026240 -4.8410e-07
2:117642404 G A 0.044609 -1.5277e-05
2:117671185 T G 0.063308 1.3450e-05
2:117684880 G A 1.893184 -2.5345e-05
2:117693381 A G 0.025233 -3.8178e-06
2:117695131 C G 0.245828 -2.1258e-06
2:117697029 T G 0.728116 -2.2165e-05
2:117701003 G A 0.024397 -6.3980e-07
2:117702984 T C 0.743681 -3.0632e-05
2:117705815 G A 0.087090 3.3625e-06
2:117706461 G C 0.043018 2.4400e-06
2:117710085 G A 0.021857 4.9508e-06
2:117713055 G A 0.076241 7.2926e-08
2:117718500 C T 0.038187 -5.6062e-07
2:117721562 C T 0.089402 -7.5532e-06
2:117724808 T G 0.249384 -9.6099e-06
2:117725807 A G 0.022816 -9.0723e-06
2:117727045 A C 1.257717 9.5601e-06
2:117728253 A C 0.062298 -2.3133e-05
2:117728904 G T 0.363016 1.1479e-05
2:117737432 A C 0.685115 2.0029e-05
2:117748269 G T 0.043678 1.2767e-05
2:117756167 C T 0.036130 1.7651e-05
2:117757084 T C 0.035943 -9.4800e-07
2:117767420 G T 0.148882 6.2056e-06
2:117770487 T C 0.081467 -3.1304e-05
2:117776329 G A 0.129431 1.1354e-05
2:117784933 G A 0.032574 1.6823e-05
2:117786960 T C 0.609156 1.2887e-05
2:117792865 A G 0.076122 -3.5801e-05
2:117804773 C T 0.075680 -3.2863e-05
2:117805798 A G 0.683354 1.6820e-05
2:117806119 A G 0.127762 1.3982e-05
2:117817100 T G 0.147144 -4.8851e-06
2:117820944 G A 0.515508 6.0126e-06
2:117823299 A G 0.176005 -8.0563e-07
2:117824973 A C 0.080627 -5.0492e-06
2:117825190 G T 0.489292 -3.0114e-05
2:117827246 C A 0.025641 1.0067e-05
2:117833177 A C 0.321225 -1.1153e-05
2:117837102 A G 0.211115 -8.8324e-06
2:117848641 A G 0.149239 7.9032e-06
2:117854914 A G 0.217633 4.8243e-08
2:117857997 G A 0.077815 -1.0474e-05
2:117858594 C T 1.219975 2.9684e-05
2:117859507 A G 0.459636 2.3867e-06
2:117865526 G T 0.154695 -2.3205e-05
2:117882797 G T 0.320998 -2.2219e-06
2:117886613 C T 1.567835 4.3559e-05
2:117889485 A C 0.023931 1.4658e-05
2:117895549 G T 0.101349 -4.1039e-06
2:117900240 T C 0.087909 -7.9638e-06
2:117902418 G C 0.070336 -6.1257e-06
2:117911212 A G 0.118171 6.1494e-06
2:117922305 A G 0.677959 -5.6498e-05
2:117932662 T G 0.074684 -7.3084e-06
2:117934213 G T 0.054027 6.8310e-06
2:117937281 T C 0.028327 1.7378e-06
2:117938254 A G 0.056750 -3.3566e-05
2:117946999 T C 0.197237 1.6114e-06
2:117952795 A G 0.024938 -3.4353e-06
2:117952905 C T 0.040713 -1.9461e-05
2:117958679 G A 0.051436 -1.0502e-05
2:117960233 G C 0.712399 7.5966e-07
2:117965997 A G 0.081847 -3.6711e-06
2:117976867 A G 1.843595 4.1449e-06
2:117990891 T C 1.863320 1.4524e-05
2:117993810 T C 0.041937 2.7410e-06
2:118009952 A G 0.609765 1.2409e-05
2:118010764 C T 0.141392 -4.8961e-06
2:118012813 T C 0.324112 -2.1372e-06
2:118016307 A G 0.027991 -7.4899e-07
2:118019702 C T 1.513570 8.8336e-06
2:118025793 C A 0.059646 2.3765e-05
2:118029195 C A 0.107713 -1.0798e-05
2:118043647 C T 1.951879 -1.1672e-07
2:118048184 G A 0.033424 -1.1660e-05
2:118059220 A G 0.099591 -2.1978e-07
2:118061656 T C 0.039625 8.0680e-06
2:118094110 A G 0.036976 8.9887e-06
2:118094152 C T 0.304560 -9.5691e-06
2:118095416 A C 0.075207 1.0204e-05
2:118109134 G C 0.060139 -3.1298e-06
2:118110633 C T 0.142208 -1.2847e-06
2:118110929 C T 0.040230 4.4720e-06
2:118111574 G T 0.449106 -1.7287e-05
2:118112149 T C 0.049195 9.2001e-08
2:118117059 G A 0.027369 3.2145e-06
2:118120430 G A 0.021344 6.6917e-06
2:118151001 G A 0.028076 2.7138e-06
2:118152882 A G 0.064552 -1.0236e-05
2:118157713 G A 0.689372 3.2937e-06
2:118159526 G A 0.024486 1.5664e-05
2:118163219 A C 0.081167 1.5936e-06
2:118167439 A G 0.088715 -7.8358e-06
2:118178954 C A 0.063026 4.0622e-06
2:118181222 C T 0.041814 4.6681e-06
2:118183276 A G 0.065328 1.4379e-05
2:118197729 T C 0.059205 1.9293e-05
2:118206325 G A 0.332520 -3.2294e-06
2:118207795 A G 0.062676 1.6007e-05
2:118213100 G A 0.061870 -1.8511e-05
2:118227627 T C 0.027335 8.3886e-06
2:118239865 C A 0.050695 -3.3092e-06
2:118241487 T C 0.037150 1.8996e-05
2:118254485 A G 1.277888 -4.0815e-06
2:118257918 G A 0.042508 1.4340e-06
2:118262536 C G 0.054955 -1.7736e-05
2:118263628 A C 0.057868 4.5177e-07
2:118279303 C T 0.358776 -8.0506e-06
2:118281616 T C 0.035351 1.1740e-05
2:118281844 C T 0.425879 6.0080e-07
2:118282230 G A 0.033930 5.6625e-06
2:118298216 C T 0.053037 7.6347e-06
2:118298262 C G 0.073409 3.8976e-06
2:118311294 T C 0.233755 8.1838e-06
2:118316208 G T 0.070495 -1.8231e-05
2:118331256 C A 0.693387 4.9810e-08
2:118343489 T C 0.295672 1.5292e-06
2:118355754 T C 0.267008 -1.0184e-05
2:118356897 C T 0.128578 1.6939e-05
2:118362254 A G 0.106078 2.7032e-05
2:118362509 C T 0.129652 6.3249e-06
2:118363540 A G 0.111586 -3.1098e-05
2:118364695 G A 0.869056 -3.2415e-05
2:118364882 C G 0.209079 -2.4892e-05
2:118366904 A G 0.315378 2.8068e-05
2:118367803 G A 0.049002 1.8550e-05
2:118369787 A G 1.066310 -6.8274e-05
2:118372929 T C 0.058919 7.1416e-06
2:118373691 T C 0.061907 1.6487e-06
2:118376687 C T 0.059799 6.2465e-06
2:118377406 A C 0.058912 -5.4137e-06
2:118379521 C T 1.691741 -2.7029e-05
2:118388766 C T 0.048396 -6.1944e-06
2:118393841 T C 1.633741 -2.9431e-05
2:118399372 A C 0.366926 1.3173e-05
2:118399954 G A 0.043100 -5.6512e-06
2:118400534 T C 0.028062 1.0960e-05
2:118406014 A G 1.631065 -7.9830e-06
2:118431726 A G 0.066613 4.8249e-06
2:118432542 A G 0.501049 1.5355e-05
2:118432736 T C 1.129258 -1.8023e-05
2:118438581 A G 0.152989 -1.2354e-05
2:118440871 G A 0.045921 3.7612e-06
2:118443896 T C 0.055142 1.1795e-05
2:118446614 C T 0.376894 -8.9437e-06
2:118452126 A C 0.022333 1.6324e-05
2:118468300 A G 0.598671 1.0559e-05
2:118471092 C T 1.973998 -1.4463e-06
2:118474817 G A 0.087076 -1.0262e-05
2:118483185 T G 1.764603 -5.7546e-06
2:118485871 A G 0.520666 -1.0085e-05
2:118486164 T G 0.898033 2.0531e-07
2:118488252 A G 0.103715 3.5505e-06
2:118504179 C A 0.029201 4.4660e-06
2:118531294 G A 0.072603 3.0997e-06
2:118534850 A G 0.026893 -7.4953e-07
2:118542042 T C 0.589641 -6.3959e-07
2:118542043 A G 0.176651 1.4189e-05
2:118544902 C T 0.132851 3.1710e-05
2:118549047 C T 0.151615 -6.4000e-06
2:118552355 C T 0.812303 -3.6256e-06
2:118553167 C T 0.025903 4.5453e-06
2:118557083 C T 0.096824 -9.9080e-06
2:118569095 C T 0.088708 -6.0886e-06
2:118576395 G A 0.637314 -8.0083e-06
2:118578770 A G 0.028185 1.0266e-05
2:118582741 C A 0.067310 8.2587e-06
2:118593078 T C 0.132066 3.0975e-05
2:118609157 A G 0.101094 1.0533e-05
2:118617801 T C 0.025536 2.1727e-06
2:118618837 G C 0.142429 -1.2462e-05
2:118618899 A G 0.105408 3.9263e-05
2:118619667 C T 0.640941 -1.7352e-05
2:118622227 G A 1.835860 1.6437e-05
2:118653991 C T 0.032924 -1.0457e-05
2:118673215 A G 0.031098 -9.6084e-06
2:118674020 T C 0.029650 7.4824e-06
2:118689345 C T 0.164164 -2.1490e-05
2:118690407 G C 0.049954 -6.1285e-07
2:118691842 T C 0.037701 5.5849e-06
2:118695333 G A 0.105000 4.7843e-05
2:118702241 G A 0.035620 7.5322e-06
2:118708813 T C 0.803024 -6.5829e-06
2:118727358 A G 0.722887 2.6567e-05
2:118732831 A G 0.165463 4.1782e-06
2:118735590 A G 0.028576 4.5650e-06
2:118743630 A G 0.163732 4.0940e-05
2:118746499 A C 0.053064 -1.2394e-05
2:118754545 T C 0.134412 -1.4300e-05
2:118755038 A C 0.887874 3.1984e-05
2:118778817 G A 0.026559 1.2768e-06
2:118791647 T G 0.073861 2.6340e-06
2:118795292 A C 0.029218 4.5806e-06
2:118812080 T C 0.177569 3.6420e-05
2:118813229 T C 0.037469 7.0772e-06
2:118815466 A G 0.142136 -1.0851e-05
2:118826416 A G 0.176713 -2.1533e-05
2:118827119 C T 0.039958 -1.2639e-05
2:118835841 A G 0.167805 6.0127e-06
2:118836676 T C 0.578065 -6.4621e-06
2:118841631 A C 0.123767 4.0477e-05
2:118843998 C T 0.096572 -4.2253e-06
2:118844183 C T 0.174979 -2.0525e-05
2:118856102 T C 0.044572 1.1840e-05
2:118859556 A G 0.143333 -1.7372e-05
2:118860271 A G 0.046299 9.4142e-06
2:118862612 G T 0.678159 1.3822e-05
2:118865557 T C 0.112813 2.7745e-05
2:118865669 A G 0.124032 -1.4048e-05
2:118866000 C G 0.031853 -1.1982e-06
2:118869210 T G 0.031850 4.5365e-06
2:118875372 C T 0.173167 2.9883e-07
2:118876116 T G 0.325145 -8.3888e-07
2:118878034 G A 0.610853 -1.1969e-05
2:118879253 T C 0.109053 -1.7959e-05
2:118879828 G A 0.080974 1.7920e-05
2:118884829 T C 0.192100 6.2058e-06
2:118891828 G T 0.046928 -1.2879e-05
2:118892812 G A 0.187412 3.1603e-06
2:118893801 T C 0.035739 -9.3237e-06
2:118903715 A G 0.415615 -6.1629e-06
2:118904427 A C 0.034794 -7.1723e-06
2:118924320 T G 0.185035 -1.2059e-05
2:118924569 A G 1.041991 1.0795e-05
2:118928678 C A 1.836975 -1.3174e-05
2:118935165 G A 0.379407 -1.5273e-05
2:118937171 C T 0.048668 -8.3208e-07
2:118940911 A G 1.837257 -1.6975e-05
2:118942883 T C 0.452112 -1.0336e-05
2:118943768 T C 0.207556 -1.0753e-05
2:118945078 G A 0.171963 -4.2184e-06
2:118946643 A G 1.458031 -6.7834e-07
2:118947252 T C 0.020345 3.5092e-06
2:118951889 G A 0.477814 -6.5670e-06
2:118952476 T G 0.085397 5.5541e-06
2:118952992 A G 0.041192 -2.1662e-05
2:118961524 C T 1.131934 -2.2515e-05
2:118962136 T C 0.098714 2.9591e-05
2:118962893 C T 0.043977 -6.8276e-06
2:118974364 T C 0.135143 -1.2184e-05
2:118981834 A G 0.075806 -2.0469e-05
2:118983061 T G 0.083510 -3.5816e-06
2:118983446 A G 0.027464 9.5702e-06
2:118986516 C T 1.851248 1.4982e-05
2:118988024 G A 0.073072 -1.8305e-05
2:118997780 G A 0.052418 6.3809e-06
2:119007927 T C 1.769737 -1.0791e-05
2:119008201 T C 0.070883 9.1581e-06
2:119009183 G T 0.338663 -4.0629e-05
2:119010026 G C 1.676381 -6.2887e-06
2:119010185 A G 0.054972 -2.0527e-06
2:119018523 G T 0.037228 1.7837e-06
2:119020489 G T 1.644491 -1.8254e-05
2:119021508 C T 0.071366 -1.3898e-05
2:119021935 C T 0.138448 1.1335e-05
2:119023032 T C 0.789898 -5.4051e-06
2:119024364 T C 0.093621 2.5580e-05
2:119032765 A G 0.025070 -4.3862e-06
2:119033518 A G 1.216769 -2.5841e-07
2:119044599 C T 0.499414 -1.5355e-05
2:119051437 G A 0.157347 7.3419e-06
2:119055921 T C 0.028892 2.4477e-05
2:119057760 A G 0.026794 1.9486e-05
2:119058654 A G 0.137281 4.8768e-06
2:119072376 C T 1.652674 -1.3302e-05
2:119080587 G A 0.053377 4.8158e-06
2:119080837 A G 0.108475 -5.4946e-06
2:119082430 T G 0.129023 -4.4239e-06
2:119102778 T C 0.129214 1.3443e-05
2:119105304 C T 0.256632 4.9674e-06
2:119113876 A G 1.453975 -2.4492e-05
2:119114485 T C 0.034804 -2.1471e-06
2:119115039 T C 0.073120 -2.1241e-05
2:119116229 C T 0.043001 -1.3347e-05
2:119135296 G A 0.044167 -4.3701e-06
2:119147651 A G 1.466129 -3.3141e-05
2:119174516 A G 0.036857 3.2687e-05
2:119176557 T C 0.188680 -3.2289e-05
2:119182208 G A 0.048832 8.5295e-06
2:119187906 G A 0.027294 4.2994e-06
2:119188451 G A 0.377877 1.4119e-05
2:119195750 G A 1.296774 2.9495e-05
2:119198021 A G 0.059799 1.3921e-05
2:119198431 G A 0.111229 1.3560e-05
2:119208748 G T 0.062713 3.4619e-06
2:119224400 C T 0.051885 4.3886e-06
2:119224568 C T 0.257598 1.0602e-05
2:119225214 G A 0.423196 1.0019e-05
2:119230855 C T 0.034039 1.6541e-06
2:119235336 G A 0.204700 -3.0767e-05
2:119237153 T C 0.048240 -9.0528e-06
2:119239562 A G 0.171412 8.6548e-07
2:119250639 A G 0.081535 -2.9693e-05
2:119252248 C A 0.073569 -1.4334e-05
2:119253633 G A 0.596944 -4.4922e-06
2:119254639 G A 0.523698 2.1763e-06
2:119257163 G A 0.069652 5.3768e-06
2:119263694 G A 0.264870 -6.9746e-06
2:119267579 A G 0.196183 3.4842e-05
2:119284856 G A 1.313875 6.0335e-06
2:119285014 C T 0.054200 2.4867e-06
2:119292114 T C 0.504377 -1.8118e-05
2:119298171 C T 0.027695 -2.6181e-05
2:119300405 T C 0.697334 -9.1852e-06
2:119313837 C T 0.232595 -3.4705e-06
2:119322077 A G 0.117066 2.6340e-05
2:119326037 G A 1.526102 3.1122e-06
2:119334563 C T 0.028249 1.3626e-05
2:119354152 A G 0.024356 -1.2904e-06
2:119355943 T C 0.131216 7.1063e-06
2:119369740 T C 0.222763 -8.9761e-07
2:119381663 A G 0.100264 3.5490e-06
2:119395691 C T 0.510521 -1.3690e-05
2:119400027 T C 0.069608 5.3969e-06
2:119412016 A G 1.743769 1.3279e-05
2:119420722 C T 0.041893 -2.3895e-05
2:119428639 T C 0.030745 -4.3417e-06
2:119437365 A G 0.222471 5.9495e-06
2:119470084 T G 1.353656 -1.8599e-05
2:119471488 C T 0.070009 8.9163e-07
2:119471897 A G 0.051718 -2.1162e-05
2:119474615 A C 0.052306 -1.7165e-05
2:119498667 A C 0.944868 8.3945e-06
2:119504784 G A 0.047540 9.3859e-07
2:119507392 T C 0.071879 1.8466e-05
2:119509220 A G 0.299851 2.9686e-06
2:119512574 C G 0.322058 -4.1189e-06
2:119515787 T C 0.684167 1.1877e-05
2:119520996 C T 0.053262 1.7065e-05
2:119523160 C T 0.096637 1.2571e-05
2:119523926 C A 0.955116 -1.3825e-05
2:119525395 C T 0.945470 -1.2698e-05
2:119526970 T C 0.435476 -1.1429e-05
2:119527880 A C 1.866458 1.1329e-05
2:119545826 C T 1.293853 -7.9648e-06
2:119545924 A G 0.561610 1.6270e-05
2:119552172 A C 0.066059 -1.6343e-05
2:119554823 G A 0.236420 1.2451e-05
2:119558527 C G 0.062540 -1.2540e-05
2:119563094 G A 0.080185 1.4346e-05
2:119567815 G A 1.409736 -2.0183e-06
2:119568213 C T 0.193351 3.5406e-06
2:119574027 G A 0.505115 9.8447e-06
2:119576890 C T 0.425590 2.4044e-06
2:119578669 G A 0.422112 -1.9577e-05
2:119584499 G A 0.103841 -4.0484e-06
2:119589290 G A 1.904482 -1.2916e-05
2:119590125 C T 0.235159 -9.8790e-07
2:119593844 A C 0.059748 -6.5522e-07
2:119596867 T C 0.070737 1.5615e-05
2:119619633 G T 0.047574 -9.0712e-06
2:119622126 T C 0.597502 -1.5984e-05
2:119622950 A G 0.039418 -2.5544e-06
2:119627701 G A 0.672182 -1.7664e-05
2:119634370 T C 1.232905 6.4058e-06
2:119638490 A G 0.193226 1.4197e-05
2:119641921 C T 0.926271 1.5597e-05
2:119642778 A G 0.248289 4.9295e-06
2:119643696 G A 0.222692 9.4148e-06
2:119651535 T C 0.047251 1.2325e-05
2:119661448 G A 1.261450 3.6131e-07
2:119661645 A G 0.027552 -1.0037e-05
2:119662039 A G 0.266250 1.6421e-05
2:119665481 T C 0.098000 -1.2646e-05
2:119667997 A G 0.083768 -1.9142e-05
2:119668520 A G 0.067381 2.1874e-05
2:119680832 C T 0.043314 1.5891e-05
2:119681538 G T 0.179708 1.5750e-05
2:119694700 C T 0.085689 1.9626e-05
2:119704700 C G 0.042321 -2.7034e-06
2:119708851 A G 0.390840 -1.8060e-06
2:119710120 C T 0.221730 -2.3234e-05
2:119712022 T C 0.045578 2.4380e-05
2:119719627 A G 0.232289 1.1073e-05
2:119732850 G A 0.057008 5.5411e-07
2:119739063 C T 0.098466 5.1331e-07
2:119741004 T C 0.329218 9.9256e-06
2:119742611 T G 0.344861 5.4986e-06
2:119743741 C T 1.553036 -7.9954e-06
2:119744761 G A 0.042460 -3.6747e-07
2:119745742 G A 0.075700 5.2146e-06
2:119751050 A G 0.100036 1.3442e-06
2:119751328 C T 0.289009 -2.6818e-06
2:119751997 C T 0.036351 -9.1762e-07
2:119752006 A G 0.047475 -1.5192e-05
2:119763867 A G 0.115720 2.0243e-05
2:119765660 G C 1.600619 -1.4774e-05
2:119765899 C T 1.331755 2.9002e-07
2:119767026 C T 0.029857 -3.4082e-06
2:119768536 T C 0.989223 2.4472e-06
2:119774825 C T 1.228716 3.2693e-05
2:119775171 G T 0.098255 -2.3911e-05
2:119779261 T G 0.116172 -2.5141e-06
2:119780197 A G 0.064104 -7.8497e-06
2:119783031 G A 0.390211 1.1431e-05
2:119783156 T C 0.104800 -1.5649e-05
2:119783186 A G 0.967685 4.1218e-06
2:119784872 T C 0.533918 -3.9295e-06
2:119785723 C T 0.890771 -9.0875e-07
2:119791005 T C 0.456793 -7.5337e-06
2:119803938 C A 0.061581 -4.9145e-06
2:119809180 A G 0.262935 -3.3983e-06
2:119810597 C A 0.035324 5.6172e-06
2:119811412 T G 0.051514 6.0367e-06
2:119814042 T G 0.039448 -6.0672e-06
2:119815378 C A 0.051456 5.6911e-06
2:119817524 T C 0.043412 4.7007e-06
2:119817640 T C 0.062237 -9.4305e-06
2:119818183 A G 0.047288 -5.2653e-06
2:119819515 A G 0.945916 2.6891e-05
2:119825338 C T 0.027715 8.3513e-06
2:119826863 G A 1.748451 -7.1322e-06
2:119830344 C A 0.029330 2.6339e-05
2:119832394 T C 0.045092 -2.8193e-05
2:119834296 A G 0.080042 1.4605e-05
2:119845034 C T 0.688967 -2.5203e-05
2:119845317 A G 0.906053 1.0818e-05
2:119848225 T C 0.091788 5.4800e-06
2:119865092 G A 0.041706 -4.5753e-06
2:119865337 A G 1.918476 -1.4250e-05
2:119866600 T C 0.040553 2.0956e-05
2:119870233 T C 0.803211 1.7872e-05
2:119873779 C A 0.055421 2.1398e-05
2:119879640 T C 0.750827 1.0058e-05
2:119883741 G A 0.697715 -2.4138e-05
2:119884578 A T 0.097789 -5.0239e-06
2:119888042 T C 0.025407 1.9146e-09
2:119888630 T C 0.070281 7.0741e-06
2:119889446 A G 0.033781 -2.6488e-05
2:119892048 A G 0.042267 3.9600e-06
2:119892556 A G 0.101784 -6.1580e-07
2:119893343 A G 0.034416 6.1320e-06
2:119893487 A G 0.026124 3.1895e-05
2:119894014 T C 0.023962 1.8033e-05
2:119899933 A G 1.145482 -1.4637e-04
2:119900897 T C 0.169706 8.4064e-06
2:119903338 C T 0.153138 -3.4731e-06
2:119910773 T C 0.048808 1.4569e-05
2:119911161 T C 1.356825 -3.8169e-05
2:119915249 C T 1.540582 -2.1744e-05
2:119920783 T C 1.960623 -1.6104e-05
2:119927071 A G 0.019889 9.5030e-06
2:119927199 A G 0.031714 1.9869e-05
2:119932685 T C 0.022548 -5.9791e-06
2:119932908 G T 0.923555 -3.3093e-05
2:119933698 G A 0.373746 2.6810e-06
2:119936341 A C 0.030823 3.0868e-06
2:119937233 C T 0.771546 2.3624e-05
2:119938604 G A 0.848014 -2.0001e-05
2:119939585 T G 0.401886 1.6667e-05
2:119942486 T C 0.454522 -6.5379e-06
2:119944168 C G 0.030116 1.6488e-05
2:119953886 G A 0.427144 -1.0299e-05
2:119954013 A G 1.742766 2.7536e-06
2:119965951 A C 0.679220 1.0164e-05
2:119967851 T G 0.732896 -1.1555e-06
2:119972020 A G 0.023673 5.7405e-06
2:119983029 C T 0.916596 -1.0261e-06
2:119987437 T C 0.048135 -1.0937e-05
2:119987726 C G 0.852196 -1.5157e-05
2:119996178 C T 0.097704 1.8676e-05
2:120000281 T C 0.062686 5.4791e-06
2:120004079 A G 0.119378 -1.3922e-05
2:120004946 A G 0.110977 6.2711e-06
2:120005569 T C 0.112952 -1.4211e-06
2:120012412 T C 0.131702 1.0038e-05
2:120021917 A C 0.636974 -4.0728e-06
2:120023188 G A 1.837811 -1.3506e-05
2:120023692 C G 0.090347 2.8661e-06
2:120024503 C T 0.937603 -2.6937e-05
2:120027115 C G 0.207702 -9.5691e-07
2:120030309 T C 0.377435 7.0077e-06
2:120035798 C A 0.074609 -1.4071e-05
2:120038264 T C 1.295584 8.6595e-06
2:120043186 C A 0.405527 -1.7509e-05
2:120046975 C G 1.286231 6.2722e-07
2:120051015 G A 1.279350 4.6885e-06
2:120051697 T C 0.786335 1.8096e-05
2:120052376 T C 1.323459 -7.3089e-06
2:120054485 A C 0.085444 1.8599e-06
2:120060082 C T 1.310700 1.9630e-06
2:120078778 C T 1.331724 -5.1463e-06
2:120089200 G A 0.058715 -4.1417e-06
2:120089786 A G 0.125049 4.0130e-05
2:120090165 A G 1.155508 -8.5131e-06
2:120104860 A G 0.978316 -3.4569e-05
2:120107924 C T 0.225765 -6.5096e-06
2:120125058 T C 0.422595 -8.3886e-08
2:120125936 C T 1.660453 1.4988e-05
2:120129841 G A 0.086332 2.3425e-05
2:120140978 T G 0.183856 2.5392e-05
2:120142811 A G 0.468904 -1.0489e-06
2:120148716 A C 0.024431 1.8953e-05
2:120148826 G A 1.041641 -6.9296e-07
2:120149903 A C 0.164191 -6.9963e-06
2:120153087 G T 0.466034 -2.3878e-05
2:120160640 G A 0.022493 -6.2316e-06
2:120160797 G A 0.051014 -7.9304e-06
2:120161698 G A 0.429554 9.5249e-06
2:120176240 C T 0.436085 -2.3380e-05
2:120182616 A G 0.101597 -3.3798e-05
2:120184172 T C 0.308636 -4.4891e-06
2:120185069 G A 0.875597 1.4947e-05
2:120188378 T C 0.116118 -4.0583e-06
2:120190113 A C 0.055070 -1.6822e-05
2:120194076 T C 1.368952 7.0957e-07
2:120194331 A G 0.056247 -6.2726e-06
2:120195108 A G 0.038285 3.5272e-06
2:120198927 A G 0.479001 -1.6490e-05
2:120204052 C T 1.733175 4.8890e-06
2:120206747 T G 0.074405 -4.9713e-06
2:120217456 C T 1.814580 -1.1245e-05
2:120220512 A G 0.306678 2.8965e-05
2:120236613 T C 0.057066 -1.8664e-05
2:120240226 A G 0.275998 3.1252e-05
2:120248802 C A 1.677622 -6.0659e-06
2:120250102 A G 0.779838 -2.1985e-05
2:120254019 C T 0.097320 4.2878e-05
2:120260873 T C 0.046989 -1.3011e-05
2:120261127 G A 1.184253 -2.0840e-05
2:120264438 G A 1.022031 3.8142e-06
2:120265517 C T 0.432525 1.2302e-06
2:120272934 T C 0.042110 -2.1207e-05
2:120273497 T C 0.518470 -4.7607e-06
2:120273523 C A 0.044578 7.2467e-06
2:120274003 C T 0.381878 3.6518e-05
2:120276170 G A 0.043096 -2.3948e-05
2:120280457 A G 1.273631 -1.0355e-05
2:120282477 G A 0.951553 -2.9116e-06
2:120285544 C T 0.044419 2.1344e-05
2:120301828 A G 0.352674 -8.0803e-06
2:120306862 A G 0.032608 1.2905e-06
2:120321817 G A 1.000020 9.6047e-07
2:120331976 C A 0.117454 1.6154e-06
2:120345191 T G 0.078910 -8.8455e-06
2:120346971 G A 0.270894 1.4161e-05
2:120348676 A G 0.374269 1.6591e-05
2:120362294 A G 0.028847 7.1460e-06
2:120366820 G A 0.029691 2.2776e-05
2:120374770 A G 0.027879 7.2666e-07
2:120385490 C A 0.040115 6.2122e-07
2:120387640 C T 0.456749 9.0639e-06
2:120394991 A G 0.049270 -2.8878e-06
2:120399274 C T 0.276848 1.0045e-05
2:120409616 T G 0.249574 3.5569e-06
2:120413984 G C 0.036341 1.1250e-05
2:120414083 T C 1.304107 -3.3128e-06
2:120416866 T G 0.034838 1.7648e-06
2:120430042 A G 0.055733 -1.4177e-05
2:120430293 A G 0.109940 -1.9582e-05
2:120434282 T C 1.941044 -2.4632e-06
2:120439230 G C 1.682797 -7.2269e-06
2:120439282 T C 0.022915 -3.6500e-06
2:120441309 C T 1.641754 -7.7389e-06
2:120443789 T G 0.040138 -1.2303e-06
2:120457074 G A 0.062519 -7.9168e-06
2:120473806 C T 0.575910 -1.1116e-05
2:120481129 A G 0.021528 -7.3498e-06
2:120491531 C A 0.107326 1.5334e-06
2:120493035 A G 0.112317 -1.0474e-05
2:120493827 T C 0.091656 1.2206e-05
2:120509332 G A 0.088576 1.0526e-05
2:120511096 G T 0.547796 -1.5003e-05
2:120518027 G A 0.042137 -6.4357e-06
2:120518752 A G 0.021042 2.6151e-05
2:120536202 C T 0.070679 -8.0593e-06
2:120536709 A G 0.045207 2.4115e-05
2:120540224 T G 1.073627 1.9834e-05
2:120544569 C T 0.124396 -3.0543e-06
2:120554476 C T 0.047730 6.2059e-06
2:120573111 G A 0.047468 -1.4520e-06
2:120577816 G A 0.210551 -1.1544e-06
2:120605374 A G 0.026253 1.3591e-05
2:120607697 G A 0.060602 7.2738e-06
2:120617488 T C 0.700911 7.5759e-06
2:120618068 G C 0.205693 -1.3193e-05
2:120650663 A G 0.084234 7.7310e-06
2:120654382 A T 0.026736 -4.5058e-06
2:120654929 A G 0.027974 2.7450e-06
2:120661602 T C 0.107706 -1.6650e-05
2:120661654 C T 0.044381 7.7096e-06
2:120663494 G A 0.130200 3.0473e-05
2:120675484 G A 0.032665 1.4340e-06
2:120676484 T C 0.061843 -3.4944e-06
2:120687460 G A 0.127255 -6.3968e-06
2:120689905 G A 1.364434 1.2133e-05
2:120693004 C G 0.029395 4.3768e-06
2:120707644 G A 0.056978 -1.9329e-06
2:120709182 G A 0.066341 -1.5134e-05
2:120709317 T G 1.445941 8.6929e-06
2:120712407 T C 0.115866 6.7252e-06
2:120722059 T G 0.053425 1.2525e-05
2:120745353 T C 0.124481 6.7700e-06
2:120751297 T C 0.028712 1.2731e-05
2:120757086 A G 1.866550 -1.7732e-07
2:120764058 G A 1.285595 2.0254e-05
2:120764300 G T 0.146900 -2.7823e-06
2:120764552 G T 0.087511 -1.9772e-05
2:120799566 C T 0.039469 2.5984e-06
2:120810343 G A 0.063539 -2.6303e-05
2:120817780 C A 0.145421 -4.3180e-06
2:120821618 C A 1.439607 8.6932e-06
2:120833583 T G 0.988838 3.5482e-05
2:120835214 A G 1.585038 8.1250e-06
2:120848049 T C 0.093699 -1.7955e-06
2:120848839 A G 0.450867 1.1942e-05
2:120849018 A G 0.067146 -5.6655e-06
2:120860013 A G 0.077128 -9.1112e-06
2:120861844 G C 0.089854 -2.8430e-05
2:120865527 G A 0.067626 2.6592e-07
2:120879232 C T 0.027008 -6.5073e-06
2:120883871 T C 0.173656 6.7474e-06
2:120890687 G A 1.584797 9.5185e-06
2:120898324 A G 0.066708 1.0252e-06
2:120900405 A G 1.349597 2.6445e-05
2:120948269 G A 0.040845 -8.2749e-06
2:120952082 A C 0.448015 6.7837e-06
2:120953597 A T 1.937453 1.9730e-05
2:120957378 G A 0.146410 -6.4258e-06
2:120975350 A G 0.074599 1.2271e-05
2:120977608 G T 0.214182 4.8554e-06
2:120980428 C G 1.352347 8.0979e-06
2:120988498 C T 1.378703 1.6152e-06
2:120994419 A G 1.142385 -2.8916e-06
2:120995678 T C 0.042246 -9.9514e-06
2:121031319 A G 0.029952 -6.4805e-07
2:121034819 A G 0.452574 1.8703e-05
2:121036333 A G 0.213254 9.3394e-08
2:121036577 T C 0.624150 1.0001e-05
2:121036598 C T 0.075687 -1.3077e-05
2:121036929 C G 0.148528 1.8326e-06
2:121040679 T C 0.025315 -2.5216e-05
2:121042545 T C 0.085257 -1.0011e-05
2:121044521 G T 0.076584 -1.4276e-05
2:121044847 C T 0.229219 -2.8760e-06
2:121048712 C T 1.375327 -1.7728e-06
2:121049613 T G 0.228781 -1.9753e-06
2:121052324 T G 0.135286 1.2378e-05
2:121055910 C A 1.124236 8.5193e-06
2:121059443 A G 0.127745 4.1508e-06
2:121069769 T C 0.030932 -2.9081e-06
2:121069922 T C 1.421547 -1.2222e-05
2:121074235 T C 0.070774 1.6529e-06
2:121075175 A G 0.045853 -3.2196e-05
2:121075985 A G 0.352531 1.2762e-05
2:121078236 G C 1.337130 5.3993e-06
2:121080622 A G 1.328426 8.6599e-06
2:121081260 T G 1.430778 4.6362e-06
2:121082239 T C 0.059103 4.2003e-06
2:121084707 G C 1.838835 3.6174e-05
2:121084993 G A 0.108791 -2.7724e-05
2:121086202 A C 0.176913 -8.6786e-06
2:121086283 G C 0.083177 7.3543e-07
2:121086679 C T 0.419399 6.0783e-06
2:121089731 C T 0.387600 6.7986e-06
2:121089795 A G 0.028644 -5.9118e-06
2:121090996 T C 0.037197 -2.9137e-05
2:121091140 T C 0.083207 4.6980e-06
2:121091968 G A 0.070240 2.2176e-06
2:121093769 G A 0.068136 -2.5533e-05
2:121096251 G C 0.824049 -6.7824e-06
2:121097952 G A 0.117787 9.2507e-06
2:121108218 T G 0.033189 2.7932e-05
2:121109091 A G 0.064515 5.3856e-06
2:121110559 A C 0.254208 -2.3092e-05
2:121114915 G A 0.080093 -5.1354e-06
2:121119857 G A 0.102930 -1.1447e-06
2:121121363 G T 0.258206 1.0893e-05
2:121122285 T C 0.898128 8.8872e-06
2:121123496 G A 0.075983 2.0936e-05
2:121124798 C T 0.067510 1.8370e-05
2:121125289 T C 0.247157 5.3013e-06
2:121125769 A C 0.031584 2.0198e-05
2:121126279 A G 1.285266 1.3908e-05
2:121127029 T C 0.035695 5.4675e-07
2:121134595 C T 1.182101 -2.7451e-05
2:121135166 T C 0.123869 1.3917e-05
2:121142168 G A 0.615681 -1.7168e-05
2:121145352 C T 0.885470 -1.6054e-05
2:121151303 T C 0.068564 -1.2721e-05
2:121151462 C T 1.963904 -7.3834e-06
2:121153947 C T 0.285745 7.2441e-06
2:121156062 A G 0.388307 8.7010e-06
2:121156253 T C 0.106853 -1.3440e-05
2:121161054 A G 0.063930 -1.1804e-05
2:121168174 T C 0.072892 -1.8093e-05
2:121172637 T C 0.031391 1.5330e-05
2:121173816 T G 0.079794 -1.0905e-05
2:121179281 A C 0.038438 -1.7213e-05
2:121181227 C A 0.024081 3.0934e-05
2:121181335 T C 0.534377 -1.2375e-05
2:121181413 A G 0.178980 -9.5483e-06
2:121184355 G T 0.051235 9.4429e-06
2:121189317 G A 0.646690 7.4379e-06
2:121195097 A G 0.218088 3.5614e-06
2:121195181 G A 0.169920 -1.2651e-05
2:121197525 A C 0.108305 -1.7404e-05
2:121198408 A G 0.094977 -1.7229e-05
2:121202030 C T 0.620933 4.9993e-07
2:121207928 G A 0.446509 -1.1291e-05
2:121211206 C T 0.111184 -1.9187e-05
2:121212856 C T 0.228733 9.7468e-06
2:121217297 A G 0.023908 -2.9102e-05
2:121219023 T C 0.032332 4.9451e-06
2:121220873 T C 1.805921 -9.5191e-06
2:121221073 T C 0.080827 -3.0854e-05
2:121221206 A G 1.497700 -4.3242e-06
2:121228177 T C 1.347329 -3.1914e-05
2:121228562 A C 0.156004 7.8119e-06
2:121229596 T C 0.114584 5.2004e-05
2:121231350 T C 1.531124 -1.8609e-05
2:121233908 A G 0.129778 -1.2176e-05
2:121234795 A G 0.050542 5.3086e-06
2:121235551 G A 1.699377 -4.7951e-06
2:121238292 A G 0.091887 1.5483e-05
2:121245122 C T 1.801841 -1.0213e-06
2:121248650 T C 1.954000 5.2995e-06
2:121252490 A C 0.035637 3.1517e-07
2:121257128 T C 0.160074 2.7333e-05
2:121258090 A G 0.021184 2.2808e-05
2:121260356 C A 0.086321 1.8910e-05
2:121261410 A G 0.069418 1.7775e-05
2:121263296 A G 0.028701 -4.1442e-06
2:121264471 T C 1.828190 -2.4439e-05
2:121268633 T G 1.934961 -1.8252e-05
2:121269128 A G 0.089698 7.8282e-06
2:121278910 C T 0.056247 4.1567e-06
2:121282630 G A 0.135374 -2.5235e-06
2:121282665 C T 0.392200 4.3871e-06
2:121288528 C T 0.278643 1.8793e-06
2:121291488 T G 0.142133 5.7227e-06
2:121300355 G A 0.161165 6.1837e-06
2:121303240 T C 0.920305 -3.8422e-05
2:121303783 C T 0.108811 -9.1875e-06
2:121305604 G A 0.298365 7.6652e-06
2:121306440 A G 0.820387 1.9512e-05
2:121306682 A G 0.148800 -3.5818e-06
2:121307387 T G 0.818694 -1.1720e-05
2:121309231 G C 0.506376 -1.6789e-05
2:121309488 T C 0.829934 -9.6850e-06
2:121310704 T C 0.241309 7.7762e-06
2:121320320 T C 0.032842 5.6721e-06
2:121324896 C T 0.047506 1.2879e-05
2:121325454 G A 0.804061 -6.9692e-06
2:121332929 T C 0.479083 -2.4021e-05
2:121335144 G A 0.074140 -8.7598e-06
2:121336277 G A 0.763243 -1.2963e-05
2:121340987 G A 0.081395 3.2134e-06
2:121341281 A C 1.080154 -3.1471e-06
2:121347992 A G 0.077985 5.9099e-06
2:121348472 A G 1.173649 -2.0263e-05
2:121350385 C T 1.100577 -2.9369e-05
2:121352542 C T 1.234469 -1.0249e-05
2:121355079 A G 0.050270 -2.8047e-07
2:121355408 G A 0.116352 1.5395e-05
2:121357681 T C 0.137009 3.0265e-05
2:121357773 G A 0.045741 1.6017e-05
2:121358255 A C 0.778111 2.0920e-06
2:121358829 A G 0.101838 3.0849e-05
2:121367722 G A 0.155076 2.9200e-05
2:121369039 C T 1.761360 5.4458e-06
2:121370703 T C 0.065348 1.0035e-05
2:121382140 G A 1.791349 6.9054e-06
2:121383577 T C 0.083557 2.5715e-05
2:121385960 A G 0.091506 3.3279e-05
2:121389736 T C 0.045486 -1.1306e-06
2:121391914 T C 0.062227 -9.1158e-06
2:121399528 A G 0.086138 6.1856e-06
2:121408703 T G 0.025118 -2.0744e-05
2:121410886 G C 0.106659 1.6987e-05
2:121412595 T C 0.037310 -1.0578e-06
2:121413293 T C 0.086073 -5.2768e-06
2:121415977 A G 1.540725 -6.8932e-06
2:121425954 T C 0.197496 1.3767e-05
2:121428673 G C 0.035341 2.0372e-06
2:121438846 T C 1.842891 -1.7251e-06
2:121444529 G T 1.871422 4.1141e-06
2:121447584 T C 0.485682 1.6481e-05
2:121450220 T C 0.130098 6.9605e-06
2:121452664 C T 1.386879 -1.2439e-05
2:121464862 A G 0.368585 -1.1756e-05
2:121465200 A C 0.298249 3.8829e-05
2:121471242 A G 0.026444 -2.1102e-05
2:121472844 C T 0.190710 5.0957e-06
2:121473501 A G 0.111929 -2.5638e-05
2:121479853 C G 0.140742 2.8034e-05
2:121487404 T C 0.679210 1.4266e-05
2:121491645 G A 0.559512 -4.8727e-05
2:121493249 C T 0.116067 1.2511e-05
2:121501218 C A 1.259420 2.6101e-06
2:121503189 T C 0.062193 -1.9524e-05
2:121506802 G A 0.358188 1.0129e-05
2:121518194 C G 0.055125 -1.2065e-05
2:121520477 A G 0.021419 2.8432e-06
2:121521052 A C 0.066569 2.0558e-05
2:121524678 G C 0.081263 -7.5838e-08
2:121524842 T C 0.180150 2.1920e-05
2:121534783 C A 0.315691 3.8524e-05
2:121536678 G A 0.046095 -2.0553e-05
2:121540731 A G 0.057022 1.4447e-05
2:121547526 G A 0.590981 -2.4095e-05
2:121547754 G T 0.115927 1.1970e-05
2:121551559 A G 0.225310 -1.2940e-05
2:121554317 G A 0.104732 3.8565e-05
2:121555421 A G 0.340513 -5.3752e-06
2:121555744 T C 0.057780 -7.7339e-06
2:121556933 A C 0.065324 3.7488e-06
2:121558565 G A 1.235315 5.6456e-05
2:121563663 C T 1.843173 3.2030e-06
2:121568708 A G 0.615857 5.4077e-06
2:121571082 A G 0.132165 9.4670e-06
2:121578827 G A 1.004933 -5.0129e-05
2:121579604 A G 0.662663 2.3147e-05
2:121580631 G A 1.457426 -6.1799e-06
2:121580721 A G 0.083241 -6.5126e-06
2:121581093 G A 0.031051 -1.5530e-05
2:121581586 C T 0.113744 4.8708e-06
2:121585736 T C 0.118256 -9.3502e-06
2:121591328 T C 0.318363 2.0427e-05
2:121591708 C G 0.134086 1.3428e-05
2:121592733 G A 0.401097 -2.8512e-06
2:121595079 A G 0.301568 -1.0360e-05
2:121595616 G T 1.123312 -2.5031e-05
2:121599425 G T 0.108417 -1.3669e-05
2:121600201 A G 0.107764 1.1274e-05
2:121612659 A G 0.338106 -1.1452e-05
2:121614375 A G 0.075496 1.6687e-06
2:121614391 T G 0.241435 -7.2400e-06
2:121622464 A C 0.240962 -4.5442e-06
2:121623860 A G 0.409009 -1.2480e-05
2:121627175 G A 0.974396 -1.1955e-05
2:121631384 C T 0.876416 -9.9380e-06
2:121633571 A G 0.074086 -1.0175e-06
2:121634010 A G 0.644273 -3.4605e-05
2:121638833 A C 0.861872 -1.8411e-05
2:121647893 A G 0.715962 -5.4700e-06
2:121649989 C T 0.240180 -8.7419e-06
2:121650116 T C 0.093312 1.1461e-05
2:121651457 T C 1.563901 2.2391e-07
2:121653647 G A 0.691996 1.2419e-05
2:121654710 T C 0.062033 -9.9461e-06
2:121657322 G T 0.049012 -2.1001e-06
2:121661870 T C 0.093223 1.1713e-05
2:121662369 G T 0.089643 -1.3653e-05
2:121666919 T C 0.062526 -2.8698e-05
2:121668817 C A 0.666902 4.6913e-06
2:121670398 C T 0.652929 -1.1442e-06
2:121670669 G A 1.250125 -9.8582e-06
2:121670757 C T 1.393740 -1.1434e-05
2:121675238 G A 0.101158 1.7118e-05
2:121678708 A G 0.107768 -8.9097e-06
2:121679792 G A 0.041746 8.5730e-06
2:121686533 C T 1.941720 -1.2941e-05
2:121710067 T C 0.042889 2.3351e-05
2:121715283 A G 0.109637 -1.5099e-06
2:121720125 C T 1.894752 -5.4922e-06
2:121720374 T C 0.091948 -4.2363e-06
2:121721467 T C 1.893875 -4.8294e-06
2:121722262 T C 0.052599 3.4038e-05
2:121726447 A G 1.973444 -4.5177e-06
2:121733061 A G 0.521339 -3.1171e-06
2:121740505 T C 1.912529 -4.5194e-06
2:121742307 T C 0.059351 -1.4667e-05
2:121743169 G A 0.025757 2.9956e-06
2:121745335 A G 0.042403 -3.6725e-06
2:121746956 T G 1.457654 1.1114e-05
2:121747433 T C 0.060782 2.6346e-07
2:121748820 A T 0.030966 -6.9823e-06
2:121753354 A G 0.056641 2.5214e-06
2:121755177 A G 0.852193 2.2404e-05
2:121764473 C T 0.044510 -2.3773e-06
2:121780679 G A 0.097388 4.6724e-07
2:121789026 C T 0.578714 -1.6063e-05
2:121794114 T C 0.057984 -2.4894e-05
2:121799520 G A 1.402060 1.4112e-05
2:121800379 T C 0.140052 -1.1094e-05
2:121803481 A G 0.035664 8.6252e-06
2:121812224 G A 1.354095 2.7612e-06
2:121812664 A G 1.326087 6.4787e-06
2:121816852 C T 0.585426 -4.7282e-06
2:121820058 A G 0.024220 8.5012e-06
2:121823496 A G 0.076445 7.7864e-06
2:121824823 T C 1.486906 1.1202e-05
2:121826860 T C 0.025434 1.2171e-05
2:121830392 T C 0.305698 -2.1788e-06
2:121835674 T C 0.063614 2.5946e-05
2:121837519 A G 1.087627 -3.6557e-05
2:121842164 C T 0.050273 1.7067e-06
2:121844303 G A 0.462148 9.2307e-06
2:121845008 G A 0.100815 -8.7304e-06
2:121846654 T C 0.082286 7.3178e-06
2:121847191 G A 0.054241 4.2138e-06
2:121855879 T C 0.468128 1.1983e-05
2:121858827 T C 0.044606 -1.2586e-05
2:121859227 T A 0.081263 -7.6394e-06
2:121861093 A G 0.081752 -1.4557e-05
2:121862616 G A 0.054601 7.5045e-06
2:121868851 T C 0.046748 -7.0476e-06
2:121875785 T C 0.366443 5.4868e-06
2:121881568 C T 0.361677 6.4738e-06
2:121886264 G A 0.060330 -4.5455e-09
2:121895810 T C 0.045949 5.1178e-06
2:121899272 G T 0.423156 5.6832e-06
2:121899521 T C 0.065671 -9.7952e-07
2:121900572 A G 0.091095 -1.1426e-07
2:121901979 T G 1.628736 -5.4446e-06
2:121907076 C T 0.234646 -1.3509e-05
2:121909748 C T 1.218830 -1.3910e-05
2:121912972 A G 0.940894 2.4550e-06
2:121916629 T C 0.042838 1.6574e-05
2:121918712 T C 0.249146 1.7865e-05
2:121918815 G T 0.927108 -1.4995e-05
2:121919116 G A 0.265468 2.0920e-05
2:121920145 G A 0.093587 1.9268e-05
2:121925398 T C 1.034821 -1.4006e-05
2:121928620 T C 0.063971 -5.3857e-06
2:121932840 T C 0.142242 5.6242e-06
2:121933873 T C 1.871596 -1.2852e-05
2:121939423 A G 1.091632 -2.5443e-05
2:121940967 T C 0.097623 1.6757e-06
2:121943228 T C 0.488045 1.2755e-05
2:121945068 C T 1.550469 -2.8651e-05
2:121945731 A G 1.762240 -9.7480e-06
2:121946535 G C 0.110392 -5.4834e-06
2:121951075 G A 1.926339 -4.1438e-06
2:121953667 T C 0.030156 -1.4079e-07
2:121955160 A G 0.771437 -3.5510e-05
2:121956535 A G 1.189914 -6.9527e-06
2:121957835 A G 0.053054 6.9648e-06
2:121962947 T G 1.790432 -2.4971e-05
2:121965450 G A 1.345170 8.4396e-06
2:121968032 G A 1.715986 -2.3914e-05
2:121971481 T C 0.033118 -1.0903e-05
2:121974839 C T 0.030296 1.5469e-05
2:121978882 C T 0.171065 -1.9296e-05
2:121980465 T C 1.673712 -1.3819e-05
2:121983299 G A 0.030473 7.9825e-06
2:121990108 C A 1.075554 1.4624e-05
2:121990162 G A 1.404076 2.2633e-05
2:121991967 T C 0.279200 1.1293e-05
2:121994055 T C 1.058514 1.4909e-05
2:121998212 T C 0.081960 1.3632e-05
2:122000745 C T 0.279323 -4.9298e-06
2:122001230 C T 0.030398 2.4274e-07
2:122003073 G A 0.722255 -3.0021e-05
2:122006851 C A 0.327457 -3.3890e-05
2:122012945 T G 0.025862 -4.5755e-07
2:122022432 T C 0.032363 6.8952e-06
2:122026409 A G 0.057192 -3.2123e-05
2:122028117 C G 0.495936 1.7819e-05
2:122031769 T C 0.286690 1.5962e-05
2:122033583 A G 0.052792 8.5252e-06
2:122036871 C A 1.130380 -1.8594e-06
2:122037415 G A 0.208596 4.1886e-06
2:122038940 A G 0.099166 7.4870e-06
2:122039275 C T 0.035984 7.0612e-07
2:122046025 T G 0.052000 8.5921e-06
2:122049381 A G 0.733841 1.7455e-05
2:122051755 A G 0.084472 -1.4030e-05
2:122054321 T C 0.112388 -6.3160e-06
2:122056325 C T 0.166292 1.1557e-05
2:122061005 G A 0.033811 1.9019e-05
2:122063844 G A 0.127650 1.7476e-05
2:122066159 T C 0.076860 2.8663e-05
2:122066357 C G 0.092030 4.3219e-05
2:122082584 G A 0.484906 6.5942e-05
2:122083876 T C 0.042141 1.5824e-05
2:122089631 G A 0.117151 1.1232e-06
2:122089687 T C 0.060486 7.7356e-06
2:122090864 G A 0.251179 -5.9813e-06
2:122092220 C T 0.183584 1.2013e-05
2:122094527 A G 0.042977 2.9979e-06
2:122095855 T C 0.065175 5.0055e-06
2:122136758 T C 0.141881 1.6154e-05
2:122143110 T C 0.224970 7.5396e-06
2:122145157 A G 0.117423 5.0216e-06
2:122145642 T C 0.092438 4.8719e-06
2:122148174 G A 0.195153 3.6688e-05
2:122151354 C T 0.056349 2.3229e-05
2:122155032 T C 0.045088 9.2518e-06
2:122174284 C A 0.026780 6.0052e-06
2:122175505 T G 0.271591 1.1498e-05
2:122177598 A G 0.083670 -7.3917e-06
2:122191776 T C 0.227914 9.2440e-06
2:122202093 G A 0.089589 5.4302e-06
2:122237694 G A 0.131067 1.3875e-05
2:122239324 A G 0.042233 2.8130e-05
2:122243772 C T 0.142136 1.5582e-05
2:122253944 C T 0.041978 -1.7275e-05
2:122273032 C T 0.109532 -5.9406e-07
2:122286589 T C 0.135388 5.5520e-06
2:122291430 C T 0.066827 3.4461e-05
2:122299649 C T 0.108726 -8.0789e-07
2:122324363 G A 0.043276 2.8754e-05
2:122325081 T C 1.403222 -4.2631e-05
2:122331491 C G 0.020406 9.2252e-06
2:122331518 A G 0.126361 -2.2147e-05
2:122334784 T C 0.024275 1.1234e-06
2:122343122 A G 0.041947 1.1992e-05
2:122354113 T C 0.064440 3.7622e-06
2:122358310 A C 0.135109 6.5971e-06
2:122365790 A G 0.073317 -1.6128e-05
2:122401698 T C 0.095878 1.7234e-05
2:122419911 G T 0.227506 6.6577e-06
2:122436578 A G 0.027794 3.2061e-05
2:122449508 C T 0.044623 4.8333e-06
2:122452623 T C 0.026797 9.8485e-06
2:122489932 T C 0.149266 -4.9825e-06
2:122492983 A G 0.032016 1.3752e-05
2:122498324 T C 0.082276 -2.7686e-06
2:122509570 T C 0.294105 -1.1103e-05
2:122511135 C G 0.118178 -1.7630e-05
2:122515214 T G 0.846386 -2.0160e-05
2:122526036 G A 0.054625 -2.8512e-05
2:122536455 G A 0.135415 -1.4077e-05
2:122554635 C T 0.023591 4.3279e-06
2:122562188 A G 1.565462 3.0358e-05
2:122564832 A G 0.085631 1.2735e-05
2:122567265 T C 0.059470 -9.6324e-06
2:122572180 T C 0.840378 -2.5582e-05
2:122575275 A G 0.056695 6.4501e-06
2:122578812 T C 0.028888 -2.4568e-07
2:122583101 A G 0.137370 -3.9213e-05
2:122584859 G A 0.457103 -9.4372e-06
2:122586232 T C 0.258716 8.2950e-05
2:122597651 C T 0.039904 -2.1397e-07
2:122598004 T C 0.180677 9.1374e-07
2:122598583 T C 0.407132 -3.6421e-06
2:122599120 G A 0.164245 -1.4672e-05
2:122608300 C A 0.205468 4.9955e-05
2:122613505 A G 0.126300 2.0520e-05
2:122616061 T C 0.170243 -4.1712e-06
2:122619765 G A 0.046771 1.8711e-05
2:122622516 A G 1.546535 -1.5004e-05
2:122622911 C T 0.352089 4.2954e-05
2:122638612 G A 0.418692 -4.5998e-05
2:122643740 A C 0.058552 2.1905e-05
2:122649303 A G 0.050814 8.0190e-06
2:122653927 T C 0.041029 -8.2529e-06
2:122656120 G T 0.176369 -2.9005e-06
2:122657449 A G 0.038248 -3.1395e-06
2:122660025 A C 0.054775 1.7753e-05
2:122660067 G C 0.030071 -7.3889e-06
2:122661256 G A 0.028851 9.0381e-06
2:122676007 T G 0.049801 3.1033e-05
2:122694586 G A 0.043769 -8.8954e-07
2:122728929 C T 0.556153 2.2252e-05
2:122734970 G T 0.057304 -9.6705e-06
2:122748747 T C 0.040186 8.8592e-07
2:122760249 A G 0.140834 3.1245e-05
2:122767327 G A 0.273781 -1.0350e-05
2:122777669 T C 1.317152 1.0901e-05
2:122778646 A G 0.093883 -2.8399e-05
2:122782632 A G 0.160686 -1.6708e-05
2:122812911 G C 0.029742 -9.0536e-06
2:122821486 T G 0.347458 2.4405e-05
2:122835569 C T 1.662292 3.8421e-05
2:122856061 G A 0.026910 2.8930e-06
2:122872704 A G 0.023139 8.3581e-06
2:122886804 T C 0.533925 2.7667e-05
2:122918215 G A 0.233010 1.4450e-05
2:122921551 A G 0.046629 1.3947e-05
2:122924830 G A 0.030048 5.3867e-06
2:122934651 A G 0.234945 -6.9762e-06
2:122945745 T C 0.984106 1.6966e-05
2:122945952 T C 0.105422 1.0379e-05
2:122947270 C T 0.279255 8.5778e-06
2:122948191 C T 0.128078 -1.1426e-05
2:122952399 G A 0.025988 -3.1402e-06
2:122961528 T C 0.055624 2.4050e-05
2:122965688 C A 0.399136 -1.8611e-05
2:122968013 C T 0.276273 -1.3450e-05
2:122972737 C A 0.355689 -3.8996e-05
2:122973480 G A 0.050610 -7.3308e-06
2:122977330 C T 0.586439 4.9101e-06
2:122988531 G C 0.120367 1.7467e-05
2:122990057 A C 0.023775 5.0306e-06
2:122999957 T C 0.047278 -1.9503e-05
2:123007890 C T 0.789544 -1.5100e-05
2:123056562 A G 0.026077 -3.3161e-06
2:123056608 C T 1.927417 1.1370e-05
2:123065045 G A 0.243522 3.3286e-05
2:123065260 T C 0.024652 1.3156e-05
2:123078250 G T 0.074303 1.4162e-05
2:123078881 G A 0.122207 -1.9619e-05
2:123093035 A G 0.265696 3.5116e-05
2:123116782 T C 0.449997 -1.5205e-05
2:123120079 C T 1.527017 1.5245e-06
2:123127789 A G 0.200188 6.9819e-06
2:123135010 C T 0.197672 8.4485e-06
2:123140603 G A 0.876226 -1.2587e-06
2:123141545 G A 0.197747 8.8192e-06
2:123142070 A G 0.125467 5.3834e-06
2:123153811 G A 0.143136 2.9379e-05
2:123160373 T C 0.939935 3.8848e-06
2:123164375 G A 0.056610 3.8416e-06
2:123178289 G A 0.061105 6.4066e-06
2:123179700 C T 1.836054 1.2883e-06
2:123183012 T C 0.118593 -1.3812e-05
2:123190399 C G 0.038965 1.1149e-06
2:123191306 C A 1.489377 2.5691e-05
2:123198725 T C 0.928798 1.3983e-05
2:123199847 A G 0.054958 4.9293e-06
2:123203566 A G 0.096242 5.4132e-06
2:123207873 C T 0.315738 6.0536e-06
2:123208778 T C 0.100023 -9.4912e-06
2:123217470 C T 0.216728 8.4619e-06
2:123220422 A G 0.545808 8.4210e-06
2:123221877 T A 0.105517 3.0928e-06
2:123223592 T C 0.055631 3.5898e-06
2:123224400 T C 0.420126 9.8965e-06
2:123228402 T C 0.066113 7.6260e-06
2:123232776 C T 0.056158 3.0696e-05
2:123234677 G A 1.594660 1.6761e-06
2:123238574 G T 0.165167 1.6805e-06
2:123248750 A G 0.292483 6.8697e-06
2:123249909 T C 1.754203 4.2682e-06
2:123253628 A G 1.725294 -1.3420e-06
2:123258425 A G 0.125923 -3.4619e-05
2:123269612 C G 0.173547 3.3563e-05
2:123276721 C T 1.877358 -1.4728e-05
2:123278625 A G 0.061547 1.0283e-05
2:123278792 C T 0.083024 1.8055e-05
2:123283421 T C 0.138679 -1.9520e-05
2:123284992 C G 1.787219 -3.3255e-06
2:123291022 T C 1.687414 -2.0775e-06
2:123294575 T C 0.033492 1.0210e-05
2:123315301 T C 1.337133 1.5550e-06
2:123318316 A G 0.072290 -5.6675e-06
2:123318619 T G 0.073089 -2.4439e-05
2:123334892 A G 0.044289 1.7278e-06
2:123343577 G A 1.810215 1.3770e-05
2:123345046 A G 0.025009 -1.2163e-05
2:123352469 C T 0.027413 -1.4647e-05
2:123352505 A C 0.470226 1.0222e-05
2:123355689 C T 0.022170 2.9401e-06
2:123360161 C T 1.226190 6.0274e-06
2:123361298 T C 0.168658 1.8238e-05
2:123362648 A G 0.080192 -2.2585e-06
2:123366833 A G 0.125355 1.8661e-05
2:123373975 G A 1.299004 -2.9612e-06
2:123388800 T C 0.078227 3.7293e-06
2:123388876 C T 1.239154 1.9114e-05
2:123390288 A G 0.280220 2.3000e-05
2:123393828 T C 0.035079 -1.3112e-05
2:123396005 T C 1.050549 -4.3053e-06
2:123397938 T C 0.072464 -3.2470e-05
2:123398319 A G 0.033362 1.7807e-05
2:123408754 A G 0.130087 -6.9867e-06
2:123408858 C T 0.152370 1.5091e-05
2:123409733 T C 0.302625 -2.4838e-05
2:123412546 A G 0.075197 -1.3615e-05
2:123413691 A G 0.071872 -8.9019e-06
2:123414804 T C 0.086270 -4.1482e-06
2:123416609 G A 0.394148 -3.8361e-06
2:123417310 A G 0.020134 -6.2660e-06
2:123417344 A G 0.081847 -1.0883e-05
2:123423208 T C 0.133803 3.2237e-06
2:123427840 T C 0.085917 -5.0320e-06
2:123431517 G A 0.088355 -4.5142e-06
2:123431920 A G 0.025567 2.4738e-06
2:123438127 G A 1.657291 -7.6381e-06
2:123440963 A G 0.049780 -9.3556e-06
2:123446796 A G 0.063699 1.2378e-05
2:123451795 G A 0.197047 4.5205e-06
2:123454565 G A 1.653130 -4.1670e-06
2:123456513 C T 0.038438 1.0824e-05
2:123461039 T G 0.029772 -7.9160e-06
2:123484847 A G 0.038367 1.0516e-05
2:123486785 T C 0.100186 2.3922e-06
2:123486885 G A 1.651658 -8.5691e-06
2:123490744 G A 0.263636 -4.2997e-06
2:123492420 T C 1.700683 -2.5698e-05
2:123492469 G C 0.307415 -9.0122e-06
2:123492479 G A 0.350960 1.3156e-06
2:123492610 C T 0.038887 1.1707e-05
2:123492996 T C 0.115118 1.2283e-05
2:123493392 T C 0.045228 -1.2974e-05
2:123497453 T C 0.021874 5.2290e-06
2:123503566 C T 0.282308 1.0221e-05
2:123503589 C T 0.089497 3.5455e-05
2:123507391 T C 0.096273 1.3337e-05
2:123511060 T C 0.034495 -8.5098e-06
2:123512348 C A 0.046938 9.6714e-06
2:123517315 C G 0.047659 -1.3027e-05
2:123530287 A G 0.029320 -3.7520e-06
2:123532146 C T 0.624330 -8.4237e-06
2:123551532 A G 0.113608 2.9026e-05
2:123562419 C T 1.685918 -6.6277e-06
2:123579517 G A 0.070791 1.0043e-05
2:123589411 C A 0.097296 1.5285e-05
2:123599361 G A 1.652290 -4.6252e-07
2:123614574 A G 0.096263 1.4990e-05
2:123620066 A G 0.094848 -1.0008e-06
2:123626416 T C 0.078747 -9.1266e-06
2:123627808 G A 0.181483 2.2297e-05
2:123629174 G A 0.103351 5.3740e-06
2:123641611 A G 0.482890 -5.8970e-05
2:123649006 T C 0.043256 1.6710e-05
2:123661246 A C 0.103069 6.3738e-06
2:123673239 A C 1.691799 -1.0213e-05
2:123679353 C T 0.066569 -2.9065e-05
2:123684269 T C 1.621698 1.3978e-06
2:123705969 C T 0.106360 2.9192e-05
2:123719294 G A 0.888040 1.5050e-05
2:123739237 G A 0.153186 -5.0385e-05
2:123741064 A C 0.033896 7.3062e-06
2:123741389 T G 1.086440 5.3351e-05
2:123760464 T C 0.274097 -2.1311e-05
2:123763312 T C 0.436792 -8.6995e-06
2:123771075 G C 0.027460 2.0658e-05
2:123776163 A C 0.037507 -2.9353e-05
2:123781378 G A 0.347696 -6.8220e-06
2:123785926 A C 1.166010 -9.1307e-06
2:123795991 A G 0.041794 1.2841e-05
2:123797042 T C 0.484063 4.4186e-06
2:123803156 G T 1.353068 1.2803e-05
2:123803856 A G 0.088698 -5.5592e-06
2:123805431 T G 0.037840 -1.8345e-07
2:123817845 A G 0.027239 -6.8550e-06
2:123822683 T G 1.961759 1.5124e-05
2:123827926 T G 0.040104 8.3955e-06
2:123830111 C T 0.825878 -1.9711e-05
2:123838503 T C 0.893014 4.3896e-06
2:123843378 T C 0.065943 2.8891e-06
2:123844859 A G 1.868655 -1.9380e-05
2:123845006 C T 0.026097 -6.0325e-06
2:123854287 G A 0.033182 1.3918e-05
2:123875538 T G 0.063978 -5.3073e-06
2:123903650 C A 0.095929 1.1261e-05
2:123903770 T C 0.111354 5.4101e-06
2:123911373 G A 0.046119 1.1220e-05
2:123914713 G A 0.226289 7.8872e-06
2:123918833 C A 0.061887 2.7029e-05
2:123931032 T C 0.027787 -1.4179e-05
2:123931274 G A 0.423730 -7.7007e-06
2:123939277 C A 0.173717 -3.0212e-06
2:123941068 A G 0.081123 -4.6193e-07
2:123947983 G A 0.045248 2.2835e-05
2:123950121 A C 0.038105 2.9493e-06
2:123951832 G A 0.508994 -2.2330e-05
2:123972422 A C 0.160631 9.5424e-06
2:123973405 G A 0.459581 1.4359e-05
2:123986987 T C 0.097361 -5.2441e-07
2:123990058 G A 0.054887 -3.2452e-05
2:123993396 C T 1.887170 -3.2991e-06
2:123996377 A C 0.091343 -1.2234e-06
2:123997358 G A 0.144526 9.8955e-07
2:124001520 C T 0.073032 -8.9280e-07
2:124006390 T C 0.580897 -1.5603e-07
2:124012735 A C 0.035151 1.1958e-05
2:124023631 G A 0.124291 5.3947e-06
2:124024054 G A 0.029524 -2.9022e-05
2:124025997 T C 0.109240 -8.4540e-06
2:124031982 G A 0.031510 -3.3490e-05
2:124035378 T C 0.776604 -2.8250e-07
2:124041479 G T 0.637521 -1.5917e-05
2:124042762 A G 0.070954 5.7267e-06
2:124045745 A G 0.067551 -1.3089e-05
2:124050854 A G 0.097361 1.1363e-05
2:124055140 A G 0.070900 2.2054e-06
2:124070231 A C 0.137856 -1.0430e-05
2:124076382 A G 0.060884 -2.4346e-05
2:124083742 T C 0.050440 2.4421e-05
2:124097833 C T 0.173031 8.8459e-06
2:124103854 T C 0.589434 1.2610e-05
2:124108425 A G 0.066337 -3.5458e-05
2:124113674 A C 0.073766 6.4317e-06
2:124117442 A C 0.057484 -2.9119e-05
2:124122257 T G 0.621889 -9.5755e-06
2:124138514 A G 0.048604 -1.2818e-06
2:124147393 G A 0.778961 -4.9471e-06
2:124147559 A G 0.095858 -5.2182e-06
2:124157053 C A 0.168366 1.8185e-05
2:124158309 G A 1.330660 -9.6310e-06
2:124162455 A G 0.144649 4.6678e-05
2:124176013 C T 0.036004 2.4016e-06
2:124176570 G A 1.161155 -1.8633e-05
2:124206524 T C 0.159785 1.7440e-05
2:124223296 T C 0.051477 -5.0444e-06
2:124259490 A G 0.411338 1.9553e-05
2:124265723 T C 0.025471 -2.5805e-05
2:124272911 A G 0.127657 4.5702e-05
2:124276950 T G 0.613994 5.6091e-06
2:124277641 A G 0.423067 -8.0677e-06
2:124281219 A G 0.036983 -1.6579e-05
2:124283133 A G 0.474680 -2.5624e-05
2:124287183 T G 1.376143 9.0781e-06
2:124287216 T C 0.032995 7.1272e-06
2:124326158 A G 0.157925 4.0566e-05
2:124328735 C A 1.344181 2.4729e-05
2:124330278 G A 0.307184 2.7432e-05
2:124334697 T G 0.051888 -8.9833e-06
2:124361393 A G 0.022796 6.4080e-06
2:124368800 G A 0.745853 9.9078e-06
2:124369034 G T 0.029861 -7.1092e-06
2:124401352 G A 0.022677 -1.6860e-05
2:124401476 G A 0.146209 -4.1177e-07
2:124407723 T C 0.049138 1.4376e-05
2:124408125 C A 0.108091 2.6061e-05
2:124409994 A G 0.115958 5.2743e-05
2:124432977 T C 0.091530 9.0188e-06
2:124449538 T C 0.154886 1.4785e-05
2:124454176 A G 0.022119 2.8817e-06
2:124454519 A G 0.230086 2.2850e-05
2:124477276 T C 0.281709 3.2245e-06
2:124479731 T G 0.790054 -9.6546e-06
2:124482505 C G 0.561301 3.3426e-06
2:124488961 C A 0.332054 1.6106e-07
2:124492156 A G 0.042865 -4.3913e-06
2:124492684 T C 0.453091 1.4999e-05
2:124503205 G A 0.632690 -1.6512e-05
2:124508872 C T 0.047139 7.9890e-06
2:124520236 C T 0.030214 -1.7618e-05
2:124531480 G A 0.099013 -5.5789e-07
2:124532650 C T 0.172334 1.3303e-05
2:124538974 C T 1.207454 -1.5453e-05
2:124573722 G A 0.123900 2.1020e-05
2:124621860 T C 0.034906 -6.7888e-06
2:124622847 A G 0.102501 7.4264e-06
2:124631007 T G 0.255184 1.1608e-06
2:124633697 G A 0.217565 8.7837e-08
2:124649194 T G 0.046911 1.2219e-05
2:124665496 T C 0.063556 9.3647e-06
2:124671249 C T 0.171218 1.7947e-06
2:124675291 T C 0.102777 9.4443e-06
2:124676334 C T 0.047893 9.8744e-06
2:124687304 A G 0.357760 7.5413e-06
2:124697000 A G 0.081820 -1.7206e-06
2:124710795 A C 0.899525 -8.8513e-06
2:124725076 A G 0.055716 1.2221e-05
2:124730240 A C 0.120925 -9.4921e-06
2:124731228 T C 0.080154 -1.1813e-05
2:124732010 G T 0.047700 -3.5583e-05
2:124740484 A G 0.524667 2.2850e-05
2:124748246 G A 0.353153 -1.5426e-05
2:124749962 C T 0.471049 -1.2404e-05
2:124750252 G A 0.090340 -1.4420e-05
2:124754515 T C 0.272101 5.7600e-06
2:124756147 T C 0.133052 -1.5469e-05
2:124756298 T C 0.217218 4.7692e-05
2:124763852 T C 0.059708 7.0835e-06
2:124768593 A G 0.172279 8.2544e-06
2:124769204 A G 0.091952 -2.2081e-05
2:124771950 A C 0.057930 7.8738e-06
2:124775862 G C 0.217432 4.7159e-05
2:124776766 T G 0.043416 -2.0512e-05
2:124781258 C A 1.706585 1.8680e-05
2:124786909 A C 0.105622 -1.3245e-05
2:124791443 C T 0.147824 -3.7787e-06
2:124791574 G A 0.067612 -2.9480e-05
2:124804591 A G 0.032937 -3.4725e-06
2:124804961 A C 0.143649 -1.6335e-05
2:124806289 C T 0.603142 3.0148e-05
2:124813526 T C 0.053833 -1.3203e-05
2:124819936 T A 0.058317 5.9368e-06
2:124821575 A G 0.213091 1.0981e-05
2:124822830 C A 0.226037 2.2747e-05
2:124831876 C T 0.235584 -2.9571e-05
2:124872250 G A 0.046540 -1.8895e-05
2:124875006 C T 0.045697 5.3898e-07
2:124877856 G A 0.064121 6.9285e-06
2:124878126 T G 0.180667 3.6115e-06
2:124878265 A G 0.086016 -1.5291e-05
2:124905546 A G 0.683045 4.6892e-05
2:124908016 C G 0.207073 4.6647e-06
2:124909788 G A 0.167336 5.3449e-06
2:124912289 T G 1.888717 -1.4064e-05
2:124913966 A C 0.036443 -2.9961e-06
2:124923048 C T 0.025638 -2.1949e-05
2:124925587 A G 0.255996 -2.7132e-05
2:124925917 A C 0.048543 -2.2088e-07
2:124931139 A C 1.606488 -9.2457e-06
2:124940590 G A 0.282331 -1.3678e-05
2:124941904 G T 0.438224 -1.6806e-06
2:124965510 C T 0.046255 9.2300e-06
2:124970109 A G 0.195214 -8.2557e-06
2:124983056 C T 1.562834 -2.8323e-07
2:124992404 A G 0.090901 3.9919e-06
2:124993087 T C 0.074799 -2.4671e-06
2:124994170 T C 0.314779 4.7772e-06
2:124998364 T G 0.475788 8.5263e-06
2:124999266 C T 0.034257 -2.3217e-05
2:125001111 A G 0.029283 -3.8093e-05
2:125004105 T C 0.529706 -3.9667e-05
2:125012609 C A 0.069975 2.0718e-05
2:125025471 C T 0.073130 -1.5995e-05
2:125027214 A G 0.049726 -2.2441e-05
2:125042372 G A 0.231701 3.1169e-05
2:125054416 A G 1.368969 4.8709e-05
2:125055136 C T 0.414143 1.1880e-06
2:125056698 T G 1.234360 -1.4804e-05
2:125057549 C T 0.404011 7.5578e-06
2:125059709 A C 0.074130 -1.8359e-05
2:125073806 A G 0.041308 -1.8246e-05
2:125092113 A C 0.108913 -2.2466e-05
2:125093655 A G 0.174329 1.1884e-05
2:125102573 T G 1.394271 -7.1690e-06
2:125124709 G T 0.484638 8.8900e-06
2:125125169 G A 0.060768 7.5495e-06
2:125141874 G A 0.026267 -1.9699e-05
2:125143471 G T 0.060825 5.4351e-06
2:125143866 T C 0.130788 -1.8170e-05
2:125144740 C A 0.318587 -5.7472e-05
2:125148975 A G 0.043980 -7.3729e-07
2:125150792 A G 1.237015 1.4391e-05
2:125152150 A G 0.081273 -1.2169e-05
2:125152674 G T 0.133640 -2.0767e-05
2:125157430 G A 0.051586 -1.1726e-05
2:125159550 C T 0.185698 -3.2782e-05
2:125162316 C T 0.069506 3.0433e-05
2:125178343 G C 0.106996 -5.4880e-06
2:125180390 A G 0.355353 2.8160e-05
2:125183450 G A 0.412987 -1.8776e-05
2:125184186 T C 0.051847 9.0550e-06
2:125185492 G A 0.094729 -5.8748e-07
2:125194846 G C 0.487926 -2.5395e-05
2:125204264 G A 0.077958 2.0557e-05
2:125209717 C T 0.080759 -5.0521e-06
2:125224546 A G 0.589536 -1.7541e-05
2:125225602 T C 0.350729 3.3559e-05
2:125239541 T C 0.057501 -1.4880e-05
2:125243356 T C 0.079675 2.3647e-06
2:125244960 T C 0.988954 -2.1344e-05
2:125254265 C T 0.062482 5.0486e-06
2:125254629 C G 0.046680 -5.9727e-06
2:125261298 T C 0.492546 -1.6460e-05
2:125266823 G A 0.086400 5.3483e-06
2:125272194 C T 0.129339 -3.0727e-06
2:125272968 T G 0.986380 1.5673e-06
2:125277872 G A 0.069234 2.5612e-05
2:125281910 T C 0.088300 6.9247e-06
2:125286706 C G 0.080821 -2.1940e-05
2:125287973 A C 0.338639 2.9755e-05
2:125289125 C G 0.458313 2.1203e-05
2:125291837 T C 0.118423 -3.1493e-05
2:125293580 T C 0.106833 -3.0097e-06
2:125303307 C T 0.196938 -5.0067e-05
2:125305213 A G 0.671853 1.4398e-06
2:125313312 A C 0.055206 1.1263e-05
2:125313491 A G 0.054577 -5.7697e-06
2:125318223 G T 0.754223 -9.8720e-06
2:125324066 A G 0.044126 -1.0368e-05
2:125327950 A G 0.627750 1.2175e-05
2:125330439 A G 0.360337 -4.8798e-06
2:125334503 A G 0.055580 -7.7561e-06
2:125334782 C T 0.030272 4.7627e-06
2:125335078 A G 0.331918 -2.7682e-05
2:125345058 C T 0.052225 6.0755e-06
2:125346028 T C 0.588693 2.8213e-06
2:125359560 A G 1.191441 2.3288e-05
2:125364683 A C 0.034716 -1.0916e-05
2:125375481 G A 1.081514 1.7184e-05
2:125381863 T C 0.038721 1.2904e-05
2:125390173 T C 0.283620 2.5387e-05
2:125392522 C T 1.121397 1.0143e-05
2:125414606 T G 0.470226 -4.9620e-06
2:125422072 A G 0.109209 -1.4500e-05
2:125423641 T C 0.121758 2.4267e-05
2:125424368 C T 0.098085 -4.6474e-06
2:125427042 T C 0.064365 -4.7143e-06
2:125443873 A G 0.425233 -1.0466e-05
2:125446588 T G 0.748675 3.8968e-05
2:125447492 G A 0.049722 -1.1282e-05
2:125452998 T C 0.134354 1.6560e-05
2:125454396 G A 0.875094 4.8841e-05
2:125454712 A G 0.302778 -4.1168e-06
2:125455086 C A 1.447369 3.1010e-05
2:125456845 T C 0.073963 -1.4006e-05
2:125459227 T C 0.361486 -2.4172e-05
2:125460373 T C 0.828595 8.6753e-06
2:125471949 A C 0.392744 3.1343e-05
2:125497901 C T 0.053625 7.3814e-06
2:125498235 T C 0.701659 9.1149e-06
2:125499954 G C 0.075197 -1.8871e-05
2:125504881 C T 0.022214 5.3900e-06
2:125504906 T C 0.035549 4.6641e-07
2:125507750 A G 0.037398 1.1523e-05
2:125508650 T C 0.196255 3.6935e-05
2:125508995 C T 0.201164 -1.9624e-05
2:125513212 C T 0.895513 4.0783e-05
2:125523722 A G 0.359827 1.5697e-05
2:125526407 G A 0.363669 -4.5022e-05
2:125526775 A G 0.903506 -1.7361e-04
2:125527318 A G 0.033947 -9.2513e-06
2:125529756 A G 0.027688 2.2115e-05
2:125533271 A G 0.301401 -2.0459e-05
2:125556113 C T 0.060670 1.1071e-05
2:125566508 A C 0.356862 3.4830e-05
2:125577546 T C 0.219839 -1.2475e-05
2:125578291 T C 0.108417 -1.1518e-05
2:125579938 T C 0.100152 -2.9030e-05
2:125582197 T C 1.648805 1.3724e-06
2:125593386 T C 0.045248 -1.1776e-05
2:125598520 G T 0.070499 9.3311e-06
2:125607936 T G 0.160638 -2.1915e-05
2:125610531 C T 0.352052 4.6950e-05
2:125634998 T G 0.039798 -1.9331e-05
2:125641302 T C 0.114254 -1.1131e-05
2:125641440 T C 0.140912 3.5517e-05
2:125648718 C T 0.080215 9.2176e-06
2:125650506 T C 1.779576 1.1871e-05
2:125660253 G A 0.336722 8.2841e-05
2:125660609 T C 0.047900 4.7511e-05
2:125684350 A G 0.069571 2.1362e-05
2:125686803 G T 0.205968 -3.6051e-06
2:125708139 A G 0.082375 -1.8851e-05
2:125741434 G C 0.881979 -4.9816e-06
2:125743977 A G 1.021976 -9.9334e-06
2:125752423 G A 0.064416 6.6324e-06
2:125755649 T C 0.039866 2.5994e-05
2:125768469 A C 1.092914 -4.2441e-07
2:125771185 A G 0.054282 -1.5864e-05
2:125771805 T C 0.170114 1.5718e-05
2:125798215 G A 0.116441 -6.4020e-06
2:125813944 C T 0.613569 -3.8685e-07
2:125814441 C T 0.058147 -1.0802e-05
2:125883869 C T 0.204856 1.7695e-05
2:125894887 A G 0.139165 2.5451e-06
2:125897326 A C 0.151741 -2.0965e-05
2:125903326 T C 0.335712 -2.6299e-06
2:125913020 A G 0.326407 -3.0358e-05
2:125928518 C T 0.161662 1.3877e-05
2:125936291 G A 0.103525 -1.2936e-05
2:125946985 A G 0.067112 -2.7489e-05
2:125955407 C T 0.126038 2.8806e-05
2:125960895 A G 0.030728 -2.2965e-06
2:125964868 G A 0.947126 -8.9415e-06
2:125965363 C T 0.048097 1.9885e-05
2:125972363 G A 1.153087 3.1371e-06
2:125999299 C T 0.030547 -8.8265e-06
2:126007168 C T 0.031367 9.6797e-06
2:126008708 T C 0.922712 -1.0275e-05
2:126029206 A G 0.033260 -5.6685e-06
2:126037489 G A 0.025750 -1.5325e-05
2:126038422 G T 1.006504 -8.9957e-06
2:126046421 G A 1.949931 1.0724e-05
2:126063940 A G 0.030282 6.0345e-06
2:126077153 T C 0.110997 3.1977e-05
2:126087246 T C 0.078641 7.1631e-06
2:126090052 C T 0.057692 -2.0110e-05
2:126097489 G C 0.077060 1.7876e-05
2:126103352 G A 0.816083 1.3458e-05
2:126106284 G A 0.065467 -1.9169e-05
2:126106832 T G 0.201531 4.2045e-05
2:126108653 C T 0.135602 8.8001e-07
2:126115328 G C 1.041090 4.6430e-05
2:126126622 T G 0.049444 -1.3428e-05
2:126131054 A G 0.023989 -2.0934e-06
2:126146559 C T 0.171337 -1.7548e-05
2:126166731 G A 0.195908 -2.4830e-05
2:126169931 T C 0.656077 5.0674e-05
2:126195803 C A 0.102743 -1.0969e-05
2:126202371 C T 0.426759 3.0867e-05
2:126211190 A G 0.151901 -1.9449e-05
2:126211686 C T 0.244117 4.2792e-05
2:126212613 A G 0.193154 -2.7293e-05
2:126217401 A G 0.857462 2.4118e-05
2:126223633 A C 0.134874 3.2081e-05
2:126246681 T C 0.361500 1.9318e-05
2:126270712 A G 0.043331 -8.5105e-06
2:126272972 A G 1.122281 6.2581e-05
2:126288520 T C 0.063009 -7.9150e-06
2:126292840 T G 0.043518 -1.4100e-05
2:126297869 T C 0.024149 1.2208e-07
2:126298531 G A 0.236879 1.9568e-05
2:126302698 A G 0.098812 -1.2740e-05
2:126331384 A G 0.110800 -3.2500e-06
2:126337561 A G 0.127347 1.6353e-05
2:126346435 G T 1.288686 2.1570e-05
2:126348284 A G 0.077740 3.3562e-05
2:126374588 C A 0.033471 -1.9032e-06
2:126387312 G A 0.905485 2.1092e-05
2:126388170 T C 1.949734 6.5769e-06
2:126401821 A G 1.663489 5.8224e-05
2:126404823 A C 0.419307 -2.1323e-05
2:126406933 T C 0.116468 -1.5179e-05
2:126423950 C T 0.083585 4.3372e-06
2:126437623 A G 0.861899 2.0438e-05
2:126441371 A G 0.089789 4.8288e-06
2:126451959 T C 1.958910 2.0313e-06
2:126455472 T C 0.058715 -1.8281e-05
2:126457290 C A 0.074198 3.3474e-06
2:126457492 T C 0.031829 4.4653e-06
2:126460893 T C 0.032217 1.2207e-05
2:126462117 T C 0.085903 -2.7129e-06
2:126465804 C T 1.957699 8.0946e-06
2:126466408 G A 0.390113 -5.5481e-06
2:126467467 T C 0.047006 1.6518e-05
2:126468891 A G 0.160733 1.1050e-05
2:126477673 G A 0.084428 -4.4093e-06
2:126489008 C T 1.959848 5.8703e-06
2:126493896 C T 0.068010 1.6614e-06
2:126494504 A G 0.260566 1.8792e-05
2:126503735 G A 1.536312 1.3715e-05
2:126504572 T C 0.063464 3.4403e-05
2:126504859 G A 0.064338 2.2288e-06
2:126505011 A G 0.744323 8.2820e-06
2:126509497 T C 0.024887 7.0419e-06
2:126512430 C T 0.413449 -1.7487e-06
2:126513514 A G 0.056532 -7.9411e-06
2:126522477 A G 0.083391 -1.5324e-05
2:126534584 C T 0.090401 -8.1128e-06
2:126546369 T C 0.275661 1.5192e-06
2:126548946 G A 0.047937 -3.0184e-06
2:126552149 G T 1.472715 4.9131e-07
2:126556113 G A 0.101910 -2.5577e-06
2:126559574 A G 0.256143 3.9366e-05
2:126563974 C T 0.052497 1.1379e-05
2:126574417 G C 0.414826 5.5836e-05
2:126578111 G A 0.528832 -1.2350e-05
2:126590599 A G 1.099547 1.4355e-05
2:126593775 T G 0.051535 1.5242e-05
2:126594258 G A 0.124505 1.2170e-05
2:126600122 A G 0.103861 -2.4485e-05
2:126602271 T C 0.057052 -1.0704e-05
2:126611822 G T 0.381841 -7.0839e-06
2:126613227 G T 1.748277 2.4739e-05
2:126624883 C T 0.028083 -5.1159e-06
2:126626664 A T 1.120663 3.9931e-05
2:126627446 T C 0.114928 1.1052e-05
2:126646184 G T 0.039163 7.1568e-05
2:126662003 A C 0.231110 -1.0286e-05
2:126662230 C T 0.629062 -1.8926e-05
2:126662355 C A 0.035923 -3.7257e-06
2:126666220 T C 0.051164 1.1359e-05
2:126667617 T C 0.052395 1.7872e-05
2:126668385 G C 0.027399 -1.7083e-05
2:126668449 A G 0.238069 -2.1284e-05
2:126674750 T G 0.022840 -1.7568e-05
2:126677957 T G 0.385615 -1.7901e-05
2:126709793 A G 0.038330 -6.1105e-06
2:126715829 G T 0.337711 1.9893e-05
2:126716544 A G 0.607963 -3.4202e-05
2:126720928 G A 0.070761 1.0867e-05
2:126723080 A G 0.022082 4.3686e-06
2:126724676 G T 1.565934 1.3385e-05
2:126731499 A G 0.037412 -1.2637e-05
2:126738734 C T 0.035793 1.7314e-05
2:126739014 G A 0.040217 9.6622e-06
2:126739057 G T 0.103270 -5.5911e-05
2:126743597 G A 0.024744 -1.0470e-05
2:126744385 G A 0.616993 -1.7381e-05
2:126757155 C T 0.050610 -9.1811e-06
2:126766935 G A 0.431050 1.7135e-05
2:126767989 T G 0.071549 -3.0210e-05
2:126781986 T C 0.113602 1.5019e-05
2:126788300 A G 0.023486 -1.1486e-05
2:126793196 G C 0.042324 -1.0277e-06
2:126802162 C T 0.053935 -3.5485e-05
2:126806753 C T 0.895880 2.0687e-05
2:126807931 C T 0.221417 2.3330e-05
2:126819118 T C 0.218156 -8.4735e-06
2:126826962 A G 0.034597 1.0826e-05
2:126840453 A G 1.937066 -1.8212e-06
2:126842280 C T 0.332523 1.8700e-05
2:126863069 A G 0.522597 1.9655e-06
2:126863178 G A 0.075235 1.8746e-05
2:126870328 A C 0.061584 -4.7111e-07
2:126872263 T G 0.055567 -1.0541e-05
2:126885317 C T 0.036803 5.1943e-06
2:126889323 A G 0.050209 3.2292e-05
2:126893223 C T 0.028987 1.3652e-05
2:126902637 C A 0.034848 -2.4354e-05
2:126904601 A C 0.205948 -5.1671e-06
2:126906329 C T 0.176260 -2.2280e-05
2:126913427 G C 0.035763 -1.5064e-05
2:126929084 A C 0.028195 -7.8498e-06
2:126933509 C A 0.020385 2.9377e-06
2:126934533 C A 0.096239 -8.9748e-06
2:126942380 T C 0.025672 -9.6811e-06
2:126947592 A C 0.275899 1.9209e-05
2:126949836 C A 0.032111 -2.7220e-05
2:126951898 T C 0.068622 1.9329e-05
2:126960737 A G 0.037129 3.9241e-05
2:126970097 C T 0.073521 3.9303e-05
2:126975392 C T 0.706776 -6.0389e-06
2:126997273 A G 0.026733 -1.3241e-05
2:126999452 C T 0.160958 -6.7342e-07
2:127011928 C T 0.285051 1.0415e-05
2:127014469 T C 0.147192 4.0415e-05
2:127016094 C T 0.062836 1.0506e-05
2:127018724 G A 0.036385 -1.4961e-05
2:127021240 A G 0.044827 9.0499e-06
2:127023443 C T 0.070142 5.0167e-06
2:127039139 G A 0.703909 7.5505e-06
2:127041555 T C 1.489017 2.3060e-05
2:127043058 C T 0.052582 1.2448e-05
2:127060704 T C 0.060932 4.0725e-07
2:127070890 A G 0.320457 1.5955e-05
2:127076595 G A 1.935145 9.5397e-06
2:127088255 T C 0.044371 -1.4127e-05
2:127092470 A G 0.056937 -1.1453e-05
2:127093940 C G 0.098180 2.9278e-05
2:127103165 G A 0.100489 -6.3191e-06
2:127118373 G T 0.045819 -1.3209e-05
2:127119228 G A 0.102015 -1.4508e-05
2:127124518 C T 1.792074 -1.9839e-05
2:127139060 T C 1.463375 -3.2532e-05
2:127148459 C T 1.062499 -2.6884e-05
2:127159208 C A 0.040675 7.8201e-06
2:127173208 A G 0.133497 5.6430e-06
2:127187583 G T 0.042195 -3.8312e-05
2:127187977 C T 0.478698 3.9998e-05
2:127196604 A G 0.333618 1.1873e-05
2:127197256 T C 0.108597 -2.6575e-05
2:127202193 T G 0.049563 2.6552e-05
2:127203633 A G 0.111596 1.8515e-05
2:127206057 G C 0.395484 1.2699e-05
2:127219770 C T 0.032339 -3.8988e-06
2:127225153 A G 0.187677 2.7133e-05
2:127228254 A G 0.397075 1.6306e-05
2:127229166 C A 0.049654 2.0855e-06
2:127234337 G A 0.049668 2.9516e-06
2:127237657 A C 0.049624 -3.2620e-05
2:127277790 A G 0.251549 -8.6669e-06
2:127278536 T G 0.405136 5.2754e-06
2:127291753 A G 0.088416 2.6372e-09
2:127299285 G A 0.639690 -8.6928e-07
2:127302838 A G 0.488633 -1.9808e-05
2:127306423 T C 0.034797 -9.2516e-06
2:127310661 A G 0.158792 3.0753e-05
2:127323345 A G 0.033821 3.7552e-06
2:127323534 A G 1.936563 4.3555e-06
2:127329197 G A 0.427392 3.4367e-05
2:127329311 T C 0.145220 3.4825e-05
2:127330954 G T 0.149613 2.3738e-05
2:127334369 A G 0.037452 1.1969e-05
2:127336168 A T 0.182431 -1.7230e-05
2:127340583 T C 0.424638 3.7556e-05
2:127340648 A G 0.093118 -6.0496e-06
2:127343379 A G 0.054639 1.4617e-05
2:127344433 T C 0.175529 -1.4181e-06
2:127350285 T C 0.056155 -9.9559e-06
2:127352201 G A 0.417859 -7.2307e-06
2:127353714 A G 0.078566 -2.2372e-08
2:127356066 T C 0.048679 -3.1467e-06
2:127357106 G A 0.356669 1.3182e-05
2:127357322 G T 0.183080 1.8818e-05
2:127367281 C T 0.092451 5.7730e-06
2:127372728 T G 0.599355 -8.0822e-07
2:127374341 G A 1.198971 5.5248e-06
2:127380429 A G 1.108981 1.9321e-05
2:127381122 G A 0.702087 9.6095e-06
2:127382457 G A 0.289474 -1.5818e-05
2:127392588 T G 0.172575 7.6903e-06
2:127399769 T C 1.747040 -9.4582e-06
2:127413135 G A 1.275695 -2.0729e-05
2:127415578 T C 0.068544 -4.7392e-06
2:127418459 G T 0.066939 2.4382e-05
2:127420383 A G 0.098931 -2.2961e-06
2:127421215 G T 0.715442 4.1546e-05
2:127425825 C T 0.027012 7.1023e-06
2:127429676 A G 0.196564 -2.3755e-05
2:127430985 A G 0.617173 -2.2806e-05
2:127431678 C G 0.091805 2.1564e-05
2:127432998 A G 0.339391 3.5492e-06
2:127433465 T C 0.197948 -8.6129e-06
2:127442076 T C 0.617143 -2.2385e-05
2:127442223 T C 0.105728 2.7691e-05
2:127442672 T C 0.079372 -1.0742e-05
2:127443958 G T 0.705501 2.6231e-05
2:127444586 G C 0.023231 1.5338e-05
2:127446415 T C 0.054588 7.4898e-06
2:127453664 C A 1.124315 6.1228e-06
2:127456954 G A 0.571568 4.1341e-06
2:127457007 A G 0.024917 1.6339e-05
2:127461414 C T 0.185046 1.6358e-05
2:127464969 T C 0.915749 -9.1787e-06
2:127465350 G A 0.027634 1.4520e-05
2:127478012 T C 0.487246 7.0906e-06
2:127489320 G A 0.050576 1.0970e-06
2:127493782 A G 0.712899 -3.3355e-05
2:127493850 C T 0.045609 1.3087e-05
2:127496191 A G 0.104966 -7.7131e-06
2:127497136 G A 0.830743 3.4089e-05
2:127497967 T C 0.390106 3.2899e-05
2:127500703 G A 0.078159 -2.5115e-05
2:127503503 G A 0.069343 2.5502e-07
2:127503533 G A 0.680230 8.4198e-06
2:127504764 G C 0.066790 1.4841e-05
2:127507888 T G 1.300843 1.0331e-05
2:127510392 T G 0.351793 2.5196e-06
2:127511097 A G 0.193056 1.8860e-06
2:127518013 A G 0.541973 -8.9075e-06
2:127521748 A G 0.037993 7.5525e-06
2:127524945 T C 1.015632 2.8858e-05
2:127527025 T C 0.108482 3.8330e-05
2:127529132 T C 0.619737 -1.0067e-05
2:127531116 T C 0.038588 -4.3564e-06
2:127534821 T C 0.087382 5.8493e-06
2:127538089 G C 0.048101 3.5674e-06
2:127538313 G A 0.948105 6.7331e-06
2:127546105 G A 1.532830 5.6929e-06
2:127547797 A G 1.201042 1.0742e-05
2:127554639 A G 0.248598 -1.2014e-05
2:127555838 C T 0.918574 1.0190e-05
2:127558597 T C 0.175288 -8.0986e-06
2:127569314 T C 0.068058 -1.0726e-05
2:127571531 A G 0.087447 2.6871e-05
2:127574334 A T 0.061846 -8.7209e-06
2:127575202 C T 0.086927 3.3259e-06
2:127575907 C T 0.764882 1.0205e-05
2:127576875 G T 0.679081 7.9497e-06
2:127581640 A G 0.093356 -2.2960e-05
2:127582731 C T 0.042763 5.5756e-07
2:127583639 A G 0.085322 8.6526e-06
2:127589537 T C 0.092339 -1.6076e-06
2:127592440 G A 0.878065 1.3521e-05
2:127595583 A G 0.028698 3.8471e-06
2:127597442 T G 0.072097 1.1866e-05
2:127609011 C T 0.250764 2.7715e-05
2:127612528 T G 0.045299 -1.4030e-05
2:127614143 A G 0.047550 -8.9831e-06
2:127620562 C T 1.790962 -1.6725e-05
2:127631859 A G 1.916932 -2.4173e-05
2:127634679 T C 1.803701 -1.8795e-05
2:127635712 A G 0.127527 1.4293e-05
2:127646281 C T 1.766276 -3.8337e-05
2:127656227 T G 0.099180 1.0865e-05
2:127656810 A G 0.104609 -3.3298e-06
2:127657044 T C 0.165969 1.6888e-05
2:127662897 A T 0.063764 3.0095e-05
2:127666321 T C 0.038115 -3.3673e-06
2:127667403 C T 1.164623 -1.3268e-07
2:127668115 G C 0.041270 -4.6105e-06
2:127669510 G A 0.284657 1.8414e-05
2:127674538 G C 0.086505 5.2773e-06
2:127681156 T C 0.114428 -1.5599e-05
2:127690288 A G 1.787661 -1.2689e-05
2:127690330 T C 0.031238 2.3697e-06
2:127690933 A G 0.070652 -1.0044e-05
2:127690970 T C 0.049784 3.5065e-06
2:127692391 C G 0.043647 -9.8698e-07
2:127700736 C T 0.020895 3.5786e-05
2:127700755 A G 0.197581 1.0201e-05
2:127704734 T C 0.072202 1.9337e-05
2:127725708 C T 0.125865 9.5594e-06
2:127725768 A G 1.869678 -1.1387e-05
2:127727764 T G 0.107482 1.9253e-05
2:127732462 A G 0.244631 -3.8582e-06
2:127735104 A G 0.190931 -5.3051e-05
2:127736061 A G 0.031452 -8.1771e-06
2:127738874 A C 1.283396 4.9482e-05
2:127739770 T C 0.030612 3.8867e-06
2:127745761 G C 0.051514 -1.8667e-07
2:127754526 G A 0.493879 1.6678e-05
2:127756954 A G 0.149990 -9.0739e-06
2:127763384 A G 0.740094 1.3461e-06
2:127764715 G A 0.197081 3.6039e-05
2:127765323 A G 0.209630 2.9601e-05
2:127765993 A G 0.070577 2.9047e-06
2:127769081 C G 0.045085 6.5298e-06
2:127770667 A G 0.266152 -1.3075e-05
2:127771487 T C 0.066562 -9.9901e-06
2:127771837 A G 0.249102 2.7619e-05
2:127772047 C T 0.139491 -1.7561e-05
2:127774020 C T 0.058623 -1.3703e-05
2:127781646 C T 0.026066 -2.8020e-06
2:127783406 A G 0.397922 1.0181e-05
2:127785084 T C 0.406044 -3.5418e-05
2:127789707 T C 0.692367 8.1261e-06
2:127790407 A G 0.104218 -9.0706e-06
2:127792865 C T 0.031465 2.0625e-05
2:127793239 C T 0.159319 -1.5708e-05
2:127795970 A G 0.100492 -3.6439e-07
2:127796020 G A 1.109372 1.9541e-05
2:127797729 T C 0.270289 3.4759e-05
2:127798170 A G 0.043531 -1.2719e-06
2:127800936 C A 0.037803 -2.1946e-05
2:127816701 A G 0.023238 2.9912e-05
2:127817515 T C 0.089997 5.5418e-06
2:127825102 A G 0.057396 -1.2928e-05
2:127826533 G A 0.602153 -2.8715e-05
2:127830121 T C 0.097575 -2.0177e-05
2:127830397 A G 1.019467 7.3468e-06
2:127833839 A G 0.084275 1.7113e-05
2:127836927 G A 0.313467 1.6235e-05
2:127841769 T C 1.509253 1.3245e-05
2:127845775 A G 0.046153 4.8299e-06
2:127845823 T G 1.204870 3.1649e-06
2:127847736 C A 0.059752 1.5187e-05
2:127848936 C A 0.381338 1.8391e-05
2:127849753 A G 0.040213 -4.1376e-06
2:127852929 A G 0.852601 -1.3127e-05
2:127855996 A G 0.033424 7.7930e-06
2:127865505 A C 0.030626 1.3683e-05
2:127868542 A C 0.057229 -4.5809e-05
2:127873568 A G 0.407374 1.9793e-05
2:127875979 T C 0.878256 -1.5317e-05
2:127878839 C T 1.572217 5.9628e-06
2:127886233 T C 0.600075 2.0223e-05
2:127886675 T C 0.278153 -3.9866e-06
2:127887985 A C 0.323401 3.2623e-05
2:127889637 A G 0.681613 8.6214e-07
2:127894430 A G 0.029677 -1.6997e-06
2:127894615 G A 0.581679 -5.5792e-06
2:127895347 C T 1.936695 -1.7853e-06
2:127895573 T G 0.638959 -1.8218e-05
2:127897503 G A 0.469430 4.7694e-06
2:127899344 C G 0.022269 1.3159e-05
2:127900294 T G 1.215743 -4.7461e-06
2:127901657 C A 0.732111 9.3691e-07
2:127905213 A G 0.039785 -2.8817e-06
2:127910410 G A 0.049138 9.4824e-06
2:127916581 T A 0.475407 -2.6165e-05
2:127921954 A G 1.957886 -6.5107e-06
2:127922232 G A 0.551451 6.3619e-06
2:127924559 G C 0.615538 3.2976e-05
2:127924663 C A 1.721969 4.0608e-07
2:127925880 G T 0.597383 -4.8801e-05
2:127932213 A G 0.637882 2.3078e-05
2:127936624 C T 1.367810 -9.6593e-06
2:127937435 C T 1.953715 -1.4815e-06
2:127945023 G C 0.107676 -9.7988e-07
2:127946372 C T 0.068574 -3.0014e-05
2:127946500 C T 0.294479 -6.2651e-06
2:127946595 G A 0.146665 -2.2566e-06
2:127952263 C T 0.813187 -5.6604e-06
2:127956145 A G 0.030945 1.2811e-05
2:127956991 A G 0.047326 -5.1381e-06
2:127959064 T G 0.122451 1.3362e-05
2:127964549 G A 0.244335 7.2317e-06
2:127982181 T C 0.094556 9.3505e-06
2:127987391 G A 0.845543 2.5745e-06
2:127990754 A G 0.453880 -7.5550e-06
2:128000631 A G 0.046377 -4.2850e-06
2:128000740 A G 0.575022 4.7213e-06
2:128006801 T C 0.037157 -1.8514e-05
2:128007686 C A 1.421252 9.6914e-06
2:128019715 C T 0.094614 1.3354e-05
2:128030174 A G 0.022384 -2.2441e-06
2:128041692 G A 0.106071 -9.0391e-06
2:128047998 T C 0.087192 1.2194e-05
2:128050068 T C 0.179167 -1.6651e-05
2:128050483 C T 0.106000 9.1704e-06
2:128074271 T C 0.024183 -2.3228e-06
2:128074306 T C 0.139049 3.0857e-06
2:128108637 G T 0.041400 2.2528e-05
2:128118553 T C 0.718383 2.7350e-05
2:128130016 T C 0.107968 1.0004e-05
2:128134929 C T 0.101519 1.2792e-05
2:128139393 C T 0.087454 -2.0400e-05
2:128158637 T C 1.365902 1.3197e-05
2:128162368 G A 0.050773 2.8771e-05
2:128168444 C T 0.125532 6.9420e-06
2:128176040 T A 0.856864 -3.6278e-05
2:128177377 T C 1.139814 3.9420e-05
2:128179553 A G 0.686598 -2.6190e-05
2:128187428 T C 0.309261 8.3834e-06
2:128201414 C T 0.025417 2.1115e-05
2:128208136 C T 0.331388 4.2277e-06
2:128223047 A G 0.230525 -2.0310e-05
2:128234942 A G 0.076401 -2.2012e-05
2:128239967 T C 1.196360 1.5601e-05
2:128245066 C T 0.027675 1.6694e-05
2:128254815 G T 0.325009 1.7272e-06
2:128259423 T C 0.033954 5.1629e-06
2:128261875 C T 0.097034 -9.0558e-06
2:128270944 C T 0.185868 1.6806e-05
2:128289593 G A 0.035532 -4.2888e-06
2:128290066 G T 0.219187 -2.6437e-05
2:128290637 A C 0.066147 1.2176e-05
2:128292088 A G 0.149429 6.3556e-05
2:128296831 G A 0.129251 1.5236e-05
2:128299079 G A 1.631350 2.0379e-05
2:128303003 A G 1.247232 3.0511e-05
2:128308846 C T 0.279663 -2.9179e-06
2:128318121 G A 0.108193 -2.1051e-05
2:128321770 A G 0.993438 7.5229e-05
2:128330640 T C 0.065708 1.0322e-05
2:128331479 A G 0.052854 9.4080e-06
2:128340277 C T 0.087080 -4.8981e-06
2:128341603 G T 0.846294 2.0955e-05
2:128343769 A G 0.040913 -1.2634e-05
2:128348191 C A 1.964360 1.0055e-06
2:128350062 A G 0.032900 7.4402e-06
2:128354379 A G 0.058032 -3.1641e-06
2:128355882 A G 0.054350 -1.6290e-05
2:128370466 T C 0.386567 -2.6770e-05
2:128379563 G C 0.256262 -3.7630e-05
2:128381154 A G 0.728956 -7.6992e-05
2:128381211 C A 0.116933 2.6519e-05
2:128385340 A C 0.177070 2.7675e-05
2:128388437 C A 0.054843 -7.2840e-06
2:128388862 C G 0.388957 -2.5130e-05
2:128390588 T C 0.284586 2.2705e-05
2:128392131 T C 0.037238 -1.0357e-05
2:128393390 A G 0.041896 1.2214e-05
2:128394955 G A 0.386420 -2.2997e-05
2:128397728 C G 0.039605 -1.1298e-05
2:128401091 G A 1.154974 -1.5363e-06
2:128401300 T C 0.537366 4.9963e-07
2:128402219 C T 0.080270 7.8879e-06
2:128405353 A G 0.828666 -1.6086e-05
2:128405921 T C 0.122693 -9.3886e-06
2:128410792 T C 0.238389 -2.2683e-05
2:128412453 A G 0.034920 -6.4659e-06
2:128415213 A G 0.114033 1.5546e-05
2:128421825 T C 0.078685 -2.4970e-05
2:128427705 G A 0.823383 -1.0011e-04
2:128429799 T C 0.055672 9.0005e-06
2:128430515 T C 0.565795 -4.1577e-05
2:128430913 A G 0.038081 -3.9459e-06
2:128437526 A G 0.028008 7.6501e-06
2:128450496 G A 0.185294 -8.2968e-06
2:128457941 G A 0.541289 -4.4191e-05
2:128458735 C A 0.034729 -9.8288e-06
2:128471839 G A 0.251461 -3.7394e-05
2:128480973 A G 0.171079 -7.2652e-06
2:128495265 G A 0.081708 -2.2481e-05
2:128497157 C T 0.047553 -5.7967e-06
2:128501368 T C 0.053285 1.3919e-05
2:128507572 G A 0.075942 4.2663e-06
2:128509421 G C 1.467751 -1.2439e-05
2:128516583 G C 0.489418 -6.2865e-05
2:128519797 C T 0.063121 -1.2043e-05
2:128528508 T C 0.088667 1.1356e-05
2:128543399 C T 0.031275 1.0613e-06
2:128548448 C T 0.034824 -8.0778e-06
2:128560726 T C 0.195840 1.1110e-05
2:128569366 G C 0.027596 1.0359e-05
2:128576820 T C 0.531753 -1.0900e-04
2:128579858 T C 0.024890 8.0435e-06
2:128587317 T C 0.968943 -3.0004e-05
2:128587973 A C 0.622474 -1.6679e-06
2:128592648 A G 1.031401 -3.0957e-05
2:128602802 G A 0.080164 -2.9003e-05
2:128605826 A C 0.052820 -1.1011e-05
2:128607078 T C 0.606216 8.7540e-07
2:128610648 C T 0.217793 -1.5349e-05
2:128611806 C A 0.171569 -1.8689e-05
2:128622491 A G 0.810409 -1.7541e-05
2:128631565 G C 0.029918 -1.8519e-05
2:128642367 G C 0.868519 -1.2132e-05
2:128645618 A G 0.375854 -3.7064e-05
2:128646965 T G 0.274355 -1.8624e-05
2:128647832 A G 0.071794 -6.3843e-06
2:128648058 G A 0.203908 -1.7341e-05
2:128655951 T C 0.092125 1.8755e-05
2:128657194 C T 0.038411 -1.6274e-05
2:128659318 C T 0.652202 -4.6679e-05
2:128663861 A G 0.082011 2.6709e-05
2:128676799 T C 0.130230 -1.9996e-05
2:128679255 A C 0.033713 -1.9647e-05
2:128695782 A G 0.029912 3.6055e-06
2:128720682 A G 1.771338 9.2109e-06
2:128736671 C T 0.032060 -9.3703e-07
2:128740079 G A 0.022646 3.2206e-06
2:128741044 C T 0.083979 2.0881e-05
2:128744480 C T 0.028025 1.4435e-05
2:128746959 C T 0.469883 -3.1020e-05
2:128747549 G T 0.132607 2.4100e-05
2:128761637 A G 0.037840 -8.7817e-06
2:128764593 A G 0.057634 4.4722e-06
2:128779763 T C 0.452561 -2.5290e-05
2:128781072 T C 0.045643 1.9324e-05
2:128784971 A C 0.031309 -2.6209e-06
2:128790778 G A 1.972778 2.4975e-05
2:128796641 A G 1.515420 3.2649e-06
2:128814544 C T 0.361612 -1.1786e-05
2:128818458 C T 0.072025 1.0539e-06
2:128818557 G A 1.009723 -6.9419e-06
2:128822001 G A 0.217436 -2.4968e-06
2:128826427 A G 0.029259 4.9123e-06
2:128826998 A G 0.101536 -9.6979e-06
2:128829379 T C 0.180711 1.3630e-05
2:128834049 T C 0.027001 5.5663e-06
2:128837716 T C 1.951073 -3.1368e-05
2:128843365 T C 0.236216 -1.2635e-05
2:128850659 C T 0.043667 -1.6173e-06
2:128858829 G A 1.955146 -2.4459e-05
2:128878066 C T 0.043987 3.3656e-06
2:128914748 G A 0.084231 -1.6322e-05
2:128939695 G A 0.416920 6.6521e-06
2:128944424 C T 1.201011 2.4280e-05
2:128960351 G A 0.067684 2.3557e-05
2:128964056 T C 0.396171 3.3186e-05
2:128965176 T C 0.023999 -2.2414e-05
2:128965774 A G 0.456324 7.8568e-06
2:128969872 G A 0.464633 9.0700e-06
2:128981483 C G 0.422360 3.4383e-05
2:128993472 A G 0.175315 1.7428e-05
2:128994865 C T 0.074504 -8.9626e-06
2:129000985 C A 0.065872 1.8677e-05
2:129008332 C A 0.044820 1.5980e-05
2:129013157 C A 0.278969 2.1023e-05
2:129016127 T C 1.000493 7.8899e-06
2:129018064 G A 0.302207 -1.6519e-05
2:129019214 T C 0.040376 1.1909e-05
2:129019755 C A 0.076802 3.3030e-06
2:129020861 C T 0.054703 1.4998e-05
2:129022575 T C 0.042617 1.1841e-05
2:129026457 A G 0.050358 5.8664e-06
2:129027157 G C 0.327811 -4.4896e-06
2:129028201 A C 0.329266 -3.2330e-05
2:129030248 G A 1.958359 7.5109e-06
2:129030337 C T 0.848630 -1.3000e-05
2:129030752 T C 0.039557 -2.0367e-05
2:129032095 A G 0.140848 2.6797e-05
2:129038225 T C 0.104606 5.7497e-06
2:129039724 A G 0.320161 6.5285e-06
2:129040670 T C 0.024775 -2.7690e-06
2:129050909 G A 0.560151 -4.5268e-06
2:129061297 T C 0.069265 2.7704e-05
2:129061452 C T 0.422037 -7.9647e-06
2:129064989 C T 0.120755 2.6466e-05
2:129078169 T C 0.567923 4.3777e-07
2:129078206 T C 1.188945 -2.5763e-05
2:129086082 A G 1.076377 -7.3180e-06
2:129087807 A G 0.039890 -1.4431e-06
2:129090109 T C 0.209266 -1.0150e-05
2:129100179 G C 0.971156 8.2016e-06
2:129103344 G A 0.036178 5.8791e-06
2:129107153 G A 0.130132 -2.5366e-05
2:129108590 C A 0.029755 -1.2863e-05
2:129110078 C T 0.039190 1.0259e-05
2:129115531 T C 0.044952 1.4318e-05
2:129118809 A G 1.052126 4.4998e-05
2:129123452 G T 0.812309 3.6097e-06
2:129124335 G A 1.007741 9.9210e-06
2:129125337 A C 0.103215 5.2085e-06
2:129131075 T C 0.265540 -8.3183e-06
2:129132492 C G 0.784567 -2.1496e-05
2:129137203 A G 0.146311 1.0784e-05
2:129142384 T C 1.751402 7.3474e-06
2:129143954 G A 0.692683 3.7860e-06
2:129161158 G A 0.736507 2.1997e-05
2:129161801 G A 0.062842 -1.3288e-05
2:129165052 G T 0.240548 -3.6551e-06
2:129166706 A G 0.099237 -2.0163e-05
2:129172944 A G 0.291905 -1.0789e-05
2:129173540 T C 0.033284 -2.1736e-05
2:129180821 T C 0.024781 -1.1419e-06
2:129184166 A G 0.646690 -6.3935e-06
2:129184866 G A 0.177563 2.5035e-05
2:129190005 C T 0.363944 -1.5535e-05
2:129197489 T C 0.063900 1.7507e-05
2:129200814 C A 0.035742 -1.3413e-05
2:129201504 C T 0.260403 -2.7036e-05
2:129202441 T C 1.256904 1.1359e-05
2:129202837 A G 0.034957 -1.2008e-05
2:129211017 A G 0.254392 -8.2404e-06
2:129213748 T C 0.844618 6.6742e-05
2:129214796 T C 0.054180 2.4337e-05
2:129215918 G A 0.236536 -4.9290e-05
2:129226163 G C 0.144044 -3.9118e-06
2:129230359 C T 0.213621 -6.0360e-05
2:129232604 C T 0.349356 1.7243e-06
2:129235584 A G 1.292177 5.8260e-05
2:129236932 A G 0.041111 -7.3759e-06
2:129237695 G A 0.027814 -3.1595e-06
2:129256269 G A 0.155759 -3.4163e-05
2:129258619 T C 0.044198 1.3771e-05
2:129262205 A G 0.365467 -6.5725e-06
2:129263958 A C 0.187687 -1.0483e-07
2:129268393 T C 0.140134 -3.1618e-05
2:129272093 T C 0.024917 -7.8433e-06
2:129273887 G C 0.033668 -4.2072e-06
2:129280063 A G 0.084278 -7.1528e-06
2:129284155 G A 1.374977 1.7799e-05
2:129291445 T C 0.428075 -1.5928e-05
2:129292731 C T 0.171620 -4.0597e-05
2:129293199 T C 0.256867 1.1423e-05
2:129298389 G C 0.087950 7.2273e-06
2:129303723 T C 0.053479 7.9118e-08
2:129306024 C T 0.021392 1.8446e-05
2:129307377 C T 0.069040 4.3036e-06
2:129307899 A G 0.776326 8.3758e-06
2:129313121 G C 0.047876 9.0397e-06
2:129313433 A G 0.096514 -2.4310e-05
2:129316382 C T 0.101593 -1.5749e-05
2:129320270 T C 0.103797 3.0090e-05
2:129321715 C T 0.033740 -9.4247e-06
2:129331618 G A 0.154417 -2.0799e-06
2:129347833 T C 0.051494 3.6893e-05
2:129353133 T G 0.086321 1.4054e-05
2:129354253 G A 0.029769 -8.1651e-06
2:129354876 T C 0.089742 1.5876e-05
2:129355260 A G 1.779209 -2.3822e-05
2:129355783 T C 0.070502 1.8343e-05
2:129374229 A G 0.095273 -1.5351e-05
2:129375395 G A 1.967851 4.7301e-06
2:129381494 A G 0.067979 1.6720e-05
2:129381762 C T 0.059001 2.5458e-06
2:129386870 G A 0.186902 7.1212e-06
2:129389497 C T 0.083602 -6.8236e-06
2:129391144 G A 0.039118 3.2377e-05
2:129394742 T G 1.450252 3.5491e-05
2:129396169 C T 0.258886 1.1775e-07
2:129401728 G A 0.130240 -6.2495e-06
2:129403323 A G 0.101726 9.6239e-06
2:129403911 T C 0.035994 -1.6438e-05
2:129405134 A G 0.058905 -1.9031e-06
2:129408061 A G 0.181098 1.9779e-05
2:129417953 T C 0.030156 -1.2639e-05
2:129420194 T C 0.309986 7.3567e-06
2:129420722 A G 0.058263 2.0128e-05
2:129426740 T C 0.935237 8.7972e-06
2:129426808 T C 0.029837 -5.9282e-07
2:129428022 G A 1.482520 2.1108e-05
2:129429095 C T 0.057175 -1.3059e-06
2:129439038 T C 0.416366 2.9690e-05
2:129439221 T C 0.135327 6.3612e-06
2:129440104 T C 0.256758 1.9982e-05
2:129442552 A G 1.479773 2.2326e-05
2:129443671 T C 0.108573 -5.1815e-06
2:129446060 A G 0.037595 3.7075e-05
2:129448422 A C 1.217946 4.7882e-05
2:129451072 C T 0.150677 -4.7821e-06
2:129455368 C T 0.045894 9.0374e-08
2:129462009 G T 1.040274 2.7203e-05
2:129471655 C T 1.448335 3.2424e-05
2:129472131 A G 0.117437 3.4617e-06
2:129478842 G A 1.176689 -1.1686e-06
2:129480451 T G 0.035868 -1.0840e-05
2:129481900 G A 0.041073 -2.3244e-05
2:129483345 A G 0.071066 6.0635e-06
2:129483655 A G 0.409964 -6.8639e-06
2:129483818 T G 0.041967 1.6981e-05
2:129486291 C T 1.204197 1.6523e-06
2:129491260 T C 0.163950 -2.0955e-05
2:129491749 T C 0.814968 4.8041e-06
2:129497314 G A 0.923297 -9.6232e-07
2:129497745 T C 0.192029 1.9427e-05
2:129497980 C A 0.322477 7.6433e-06
2:129500641 A C 0.042447 -1.0739e-05
2:129504551 A G 0.053710 -1.3700e-05
2:129504746 C T 0.106312 3.7846e-05
2:129507045 G A 0.352990 1.6234e-06
2:129512409 G T 0.550989 1.0136e-05
2:129514079 T G 0.148943 -4.2401e-05
2:129526354 C T 0.128619 1.5557e-05
2:129526725 C T 0.038520 -7.3884e-07
2:129536802 A C 0.140545 -3.1395e-07
2:129538863 C T 0.408627 3.8700e-06
2:129541521 T C 0.147161 1.7882e-06
2:129542311 A G 0.125079 -5.2663e-06
2:129542767 T C 0.699683 3.2349e-06
2:129543922 G T 0.272309 -2.2175e-05
2:129548408 A G 0.210398 -5.2576e-06
2:129548661 T C 0.601347 -4.2733e-07
2:129552033 C T 0.085227 -1.5233e-06
2:129553529 T C 0.028824 9.9067e-07
2:129555886 T C 1.152523 3.8376e-06
2:129555925 A G 0.060738 2.3237e-06
2:129556569 A G 0.085992 -5.1046e-06
2:129563143 G A 1.859730 -6.7759e-05
2:129571217 T C 0.328504 -2.6407e-06
2:129591736 T C 0.383952 -1.9313e-05
2:129592765 T C 0.029956 -1.8168e-05
2:129598136 C T 0.042120 -1.2754e-05
2:129601264 G A 0.310023 3.1269e-05
2:129614475 T C 0.056559 -1.1752e-05
2:129628719 T C 0.376853 -2.2702e-05
2:129632251 T C 0.041355 -7.8912e-06
2:129634830 T C 0.319526 -1.8725e-06
2:129656402 C G 0.052412 5.7056e-05
2:129666339 A C 0.054979 -1.5853e-05
2:129719863 A G 0.313623 -7.3363e-06
2:129728422 C A 0.350229 -2.6904e-05
2:129728675 G A 0.034858 -5.5991e-06
2:129730223 T C 0.037949 -5.7388e-06
2:129732225 T G 0.139587 -2.3278e-05
2:129741753 C T 0.102239 -1.2859e-05
2:129759814 A G 0.320205 2.2830e-05
2:129766337 C T 0.367181 -1.8562e-05
2:129767447 C G 0.095943 -6.2128e-07
2:129770287 C T 0.612682 -3.6896e-06
2:129774095 T C 0.373185 1.9897e-06
2:129787639 A G 0.300038 -2.2145e-05
2:129793696 T C 1.425297 1.9391e-05
2:129794207 T C 0.274043 -2.8404e-06
2:129814128 A G 0.036810 1.9097e-05
2:129814208 T C 0.085975 -3.5588e-06
2:129825927 A C 0.887235 -3.1558e-06
2:129830473 T C 0.099635 -1.0825e-05
2:129837435 T C 0.031108 4.5504e-06
2:129842468 A G 0.125229 2.3130e-05
2:129843338 C T 0.032162 -7.9687e-07
2:129844037 C G 0.035188 1.0873e-05
2:129845765 A G 0.988430 -3.8336e-06
2:129848316 T G 0.117117 -1.5161e-06
2:129848819 T C 0.086845 -2.0793e-06
2:129849453 C T 0.053092 -7.9035e-06
2:129857028 A G 0.031503 -1.5195e-05
2:129858788 C T 0.225415 -1.4152e-05
2:129862415 A G 0.278884 -1.4216e-05
2:129864132 A G 0.772474 -3.2830e-06
2:129865557 C T 0.058831 -1.6993e-05
2:129866564 A G 0.421887 1.8788e-05
2:129866605 C A 1.857843 1.2106e-05
2:129868233 C T 0.070876 -1.7977e-06
2:129875788 T A 0.049464 -5.9685e-06
2:129876385 T C 0.058419 -2.5898e-05
2:129886670 A G 0.203775 3.7784e-06
2:129892473 A C 0.089504 1.2375e-05
2:129892692 T C 0.057396 -1.6953e-05
2:129896400 G A 0.532252 1.5528e-05
2:129899376 A G 0.236332 -2.8205e-05
2:129903894 A G 1.220567 3.8574e-06
2:129904740 G A 0.601167 -6.5858e-06
2:129907696 C T 0.430605 -5.5239e-06
2:129911418 C T 1.175835 1.0175e-05
2:129914843 C T 1.472446 -2.8532e-05
2:129915423 G A 1.249945 9.1738e-06
2:129920171 A G 1.656581 7.3427e-05
2:129934155 C T 1.738710 3.0747e-05
2:129934843 G T 0.023534 -2.0099e-05
2:129936473 A G 0.207631 2.0454e-05
2:129950299 G A 0.092615 1.1593e-05
2:129953733 G A 0.929664 -5.1043e-06
2:129962864 G A 0.887955 -1.1223e-05
2:129963962 G A 0.177644 3.9796e-06
2:129967396 G A 0.590002 4.0268e-05
2:129981872 T G 1.616075 1.1218e-06
2:129986247 T G 0.906729 -8.0900e-06
2:129990681 A C 1.956645 5.3891e-06
2:130000040 C G 1.953484 6.1329e-07
2:130003735 G A 1.045748 8.3013e-06
2:130004053 C T 0.071678 4.8004e-06
2:130007148 C T 0.038119 3.1555e-06
2:130007381 C G 1.815699 2.5295e-05
2:130017005 A G 0.046952 2.3278e-05
2:130019384 C T 0.051025 -1.4277e-06
2:130022342 A G 0.305511 3.9092e-05
2:130022920 T C 0.050736 1.3221e-05
2:130023345 A G 0.784516 1.4266e-05
2:130035077 C A 0.770478 1.4339e-05
2:130036099 A G 0.083370 2.1527e-06
2:130048627 C A 0.765620 1.7534e-05
2:130060157 A C 0.457014 -8.8904e-06
2:130063500 G A 0.309163 2.0560e-05
2:130066668 A G 0.026121 -1.1408e-05
2:130075162 T C 0.053714 -2.4276e-05
2:130076306 T C 1.072090 -3.8363e-06
2:130078211 A G 1.910466 8.3771e-06
2:130084437 T C 0.305913 -2.2536e-05
2:130091409 T C 1.315354 -1.2144e-07
2:130093942 T C 1.901031 2.3703e-06
2:130094610 A G 0.027896 -8.9801e-06
2:130103588 C T 0.440107 3.6693e-05
2:130107548 C G 0.443010 4.4077e-06
2:130110015 A G 0.096120 4.1917e-06
2:130112786 A G 0.034828 1.5246e-06
2:130113744 T C 1.352256 -6.5381e-06
2:130114863 G A 0.066450 -4.1950e-06
2:130115150 A G 0.042233 5.1844e-06
2:130124450 T C 0.184774 1.8092e-05
2:130124874 A G 0.072627 5.8636e-06
2:130124985 A G 0.046703 -1.7886e-07
2:130130648 T C 1.827775 6.4018e-06
2:130132253 T C 0.031958 3.4025e-06
2:130133233 A G 0.106758 -3.6346e-05
2:130149806 T C 0.042457 2.5985e-05
2:130153512 T C 1.386570 -1.7460e-05
2:130154703 T C 0.050307 -3.6669e-05
2:130155674 A G 0.066922 1.0820e-06
2:130175894 A G 0.045473 -2.1338e-05
2:130185359 A G 0.633788 1.7414e-05
2:130191349 G A 0.050239 -2.2658e-05
2:130195461 T C 0.070155 1.5546e-05
2:130195699 T C 0.112684 9.0829e-06
2:130196369 A C 0.055509 2.2516e-05
2:130197798 T C 0.058450 4.5676e-07
2:130199087 T C 0.046255 9.0999e-06
2:130201986 T C 0.410416 -4.8600e-05
2:130208136 T C 0.044779 9.9731e-06
2:130218658 T C 0.040284 -7.8205e-06
2:130233480 T C 0.490509 9.6567e-06
2:130245943 T C 0.175077 8.6586e-06
2:130256810 T A 0.135007 7.6953e-06
2:130266423 G A 0.132841 -5.7449e-05
2:130266611 A G 1.767116 7.1932e-08
2:130270113 C T 1.390259 2.9303e-05
2:130274222 C T 0.025148 1.1950e-05
2:130287739 C A 0.027195 6.5108e-06
2:130298207 C T 0.039122 7.7012e-06
2:130303205 G A 0.063145 -9.8927e-06
2:130316722 A G 0.467999 -1.0556e-06
2:130317142 C T 0.157493 -1.7222e-05
2:130323272 A G 0.067582 1.1658e-05
2:130326385 A G 0.964088 -1.5827e-05
2:130326591 T C 0.353146 1.1554e-05
2:130326782 T C 0.044072 7.7621e-06
2:130333965 C T 0.079039 -1.1696e-05
2:130334482 T C 0.025692 7.7056e-06
2:130376405 C T 0.052558 -2.9125e-06
2:130386634 T C 1.404793 3.5375e-05
2:130394161 G A 0.179126 -2.4081e-05
2:130394847 T C 0.057943 -9.0049e-06
2:130396594 A G 1.049522 2.2858e-05
2:130402545 T C 0.218707 2.8836e-07
2:130415997 A G 0.054384 1.5285e-06
2:130419776 A G 0.945623 8.8339e-07
2:130426462 C A 0.036915 -7.5523e-06
2:130429732 G A 0.800383 1.9879e-05
2:130429791 G T 0.218996 -1.6277e-05
2:130432820 G A 0.387005 -1.5298e-05
2:130438514 G A 0.034501 2.4399e-05
2:130439298 G A 0.121323 -1.5879e-05
2:130454079 A C 0.118246 1.0013e-05
2:130458615 C T 0.964234 -3.2774e-05
2:130462408 A G 0.053738 1.3317e-05
2:130462442 A C 0.156555 7.8535e-06
2:130465880 A G 1.039533 4.1667e-05
2:130468099 A G 0.204482 8.9575e-06
2:130478116 A G 0.023163 2.1713e-06
2:130482320 A G 0.049185 -1.4164e-05
2:130488515 C T 0.835326 2.6999e-05
2:130490960 C T 0.024588 -1.5780e-06
2:130491622 A G 1.890594 6.9682e-07
2:130497975 G A 0.025720 -9.1781e-06
2:130498118 A G 0.271323 2.4280e-05
2:130506529 C A 1.972696 -2.0544e-05
2:130507396 G A 1.770682 -1.6870e-05
2:130512069 T C 0.041400 9.8548e-06
2:130520815 C T 0.588302 1.0214e-05
2:130523131 C A 0.128857 -1.0564e-05
2:130523388 A G 0.070553 1.6098e-06
2:130527538 G A 1.275858 -1.5493e-05
2:130534281 C T 0.756933 -6.7551e-06
2:130537618 G A 0.048396 -9.7947e-06
2:130543602 T C 0.041757 -4.9418e-06
2:130552217 T C 0.053020 4.1815e-06
2:130553304 T C 0.307613 -1.4575e-06
2:130559619 G A 0.082181 4.0617e-06
2:130560742 C T 0.346010 -1.4842e-06
2:130569078 A G 0.087100 9.7740e-06
2:130583859 G A 0.649981 -2.2030e-07
2:130597701 C T 0.851574 4.8779e-06
2:130602692 G T 0.036735 -1.3315e-05
2:130606166 C T 0.090017 -1.1915e-05
2:130618119 G A 0.072902 -1.1845e-05
2:130618849 T C 0.069880 1.8955e-05
2:130619776 A G 0.025291 1.7253e-05
2:130624021 G C 0.028300 -2.6973e-05
2:130628425 C T 0.245389 8.8896e-06
2:130632591 A G 0.168839 2.5501e-05
2:130642972 C T 0.042930 -5.7230e-06
2:130643782 G A 0.080178 -1.3096e-05
2:130646959 G A 1.536975 -1.3490e-05
2:130648707 A C 0.843931 -9.5413e-06
2:130651018 T C 1.615239 -2.9461e-05
2:130653885 C T 1.030894 -2.0969e-05
2:130659059 T C 0.183240 1.7481e-05
2:130660967 C T 0.039615 1.0860e-05
2:130663894 C T 0.089551 1.4497e-05
2:130664784 G A 1.510341 -6.6509e-07
2:130665879 C A 0.069955 2.1357e-05
2:130665894 A G 0.103368 1.6096e-05
2:130666052 C T 0.834646 4.6620e-06
2:130667636 A G 0.674100 -6.2927e-06
2:130671459 T C 0.036154 -1.7617e-06
2:130677804 A G 0.194011 5.3673e-06
2:130683344 A G 1.474925 -3.4038e-07
2:130683673 A G 0.102403 -1.5639e-05
2:130708856 A G 0.032567 -3.2803e-05
2:130737026 C A 0.032652 -2.7579e-05
2:130738329 A C 0.032067 -3.0802e-05
2:130740709 A G 0.031897 -3.4063e-05
2:130755577 A G 1.175101 1.6712e-05
2:130767298 G A 0.079818 5.5780e-06
2:130771664 T C 1.170056 1.2755e-05
2:130811302 T C 0.027913 6.2548e-06
2:130815757 A G 1.185963 1.2809e-05
2:130866610 C G 1.189217 8.9669e-06
2:130891563 A G 0.732978 -2.4128e-05
2:130897234 T C 0.730142 -2.5950e-05
2:130900188 G A 0.736181 -2.0222e-05
2:130912514 G A 0.735069 -1.9265e-05
2:130916905 T G 0.075867 -2.2310e-06
2:130927446 A G 0.732023 -1.7273e-05
2:130939163 T G 0.024288 -1.2906e-05
2:130944088 A G 0.137071 -9.4642e-06
2:130947037 G A 0.789928 -5.6472e-06
2:130948087 T C 0.024115 2.1299e-05
2:130964425 C T 0.846692 7.0979e-07
2:130981833 C A 0.965985 -6.0218e-06
2:131006004 A G 1.030517 8.0508e-06
2:131012092 A G 0.025553 1.3200e-06
2:131027747 T C 0.036721 -1.1103e-05
2:131038185 C A 1.210146 5.6076e-06
2:131050242 G A 1.130982 1.2171e-05
2:131061749 T C 0.128670 2.3459e-05
2:131064371 A G 0.474554 -7.8055e-06
2:131070539 T C 0.030510 -1.0002e-05
2:131074138 T C 1.668623 1.9775e-06
2:131075785 T C 0.055397 -4.5628e-06
2:131085923 T C 0.416818 -7.1896e-07
2:131086292 G C 0.096331 1.0807e-05
2:131087264 C T 0.234462 -1.0176e-05
2:131094587 T C 0.047026 -3.2868e-06
2:131100734 A G 0.422102 3.6882e-06
2:131101595 G A 0.024428 1.0859e-05
2:131103635 T C 0.068319 -1.0119e-05
2:131110097 C T 0.371454 -1.5411e-06
2:131112197 G A 0.029714 1.8996e-05
2:131112343 G A 0.460805 -1.2801e-05
2:131130588 G A 0.061064 4.3794e-05
2:131131080 A G 0.038986 -2.3087e-05
2:131131525 T C 0.393846 -2.7038e-06
2:131132661 T C 0.151972 -1.6813e-05
2:131134849 G A 0.655989 3.5058e-07
2:131140702 G A 0.323429 -1.1019e-05
2:131158228 C T 0.216287 -7.7188e-06
2:131482506 A G 0.046642 3.9058e-06
2:131484781 C T 0.146808 -1.1044e-05
2:131485764 T C 0.041338 -1.4737e-05
2:131485851 A G 0.046853 -3.4890e-05
2:131486765 G C 0.045802 -3.6046e-05
2:131487673 C A 1.843992 -1.0508e-05
2:131504370 A G 0.052405 2.1163e-05
2:131508894 T C 0.067582 -1.3346e-05
2:131512823 A G 0.115713 2.4517e-05
2:131519127 A G 0.033515 6.2270e-06
2:131520178 G C 0.344004 3.0293e-05
2:131520945 G C 0.043270 -3.8249e-05
2:131524745 A G 0.085988 -7.5619e-06
2:131525684 C T 0.042556 -4.0536e-05
2:131541210 C A 0.047883 -1.0427e-07
2:131541851 C T 0.401155 -4.2827e-05
2:131544948 C T 0.052986 -2.8308e-05
2:131545612 A G 0.025934 1.6499e-05
2:131549016 G A 0.567791 2.6056e-05
2:131558415 T G 0.117372 6.2293e-06
2:131564832 T C 1.276225 -3.4098e-05
2:131566020 T C 1.195928 -1.2271e-05
2:131566758 A C 0.046064 -3.1658e-05
2:131571783 C T 0.075921 1.2104e-05
2:131573575 G A 0.622888 4.7680e-05
2:131574739 T C 0.100999 8.2195e-07
2:131579280 C T 1.303302 -4.0836e-05
2:131592144 A G 0.075486 -1.2210e-05
2:131593045 A G 0.309707 -1.0400e-06
2:131596256 A G 0.037599 -1.0763e-05
2:131603226 C T 0.141596 -2.7952e-05
2:131603593 T G 0.131539 1.9236e-05
2:131605858 C T 0.101515 -7.1124e-05
2:131609419 A G 0.215950 2.7226e-05
2:131609539 C A 0.260355 3.4896e-07
2:131622601 C A 0.033410 -4.3715e-05
2:131631493 A G 0.044276 5.1104e-06
2:131632812 A G 0.124804 -1.4680e-05
2:131633262 C T 0.032733 -4.5779e-05
2:131639954 A G 0.051385 -3.7812e-06
2:131642132 C T 0.046302 2.0480e-05
2:131642200 C T 0.293694 1.1394e-05
2:131650901 T C 0.078461 -5.1686e-06
2:131656585 G A 0.173292 4.4613e-06
2:131657895 T C 1.399136 -6.7298e-06
2:131659443 G A 0.035481 -1.3280e-06
2:131673249 T A 0.078410 1.4045e-07
2:131678433 T C 0.217079 -4.4862e-06
2:131688783 A G 0.350274 3.0986e-06
2:131697786 A G 0.086750 7.4242e-06
2:131703694 A G 1.320851 5.0077e-06
2:131719245 A G 0.044881 -1.4953e-05
2:131721018 A G 0.098755 1.4958e-05
2:131724072 T C 0.362210 -5.2686e-06
2:131724232 T C 0.070461 -2.5440e-06
2:131725555 A G 0.166177 -3.0943e-05
2:131725603 A C 0.023340 3.0379e-06
2:131729499 A C 0.084271 -9.1413e-07
2:131733848 G A 1.307317 -1.1827e-05
2:131734374 A G 0.082279 1.3544e-05
2:131742728 A G 1.560692 -5.3791e-06
2:131746128 G T 0.022517 1.4154e-05
2:131748048 T C 0.078563 -2.6218e-05
2:131754308 A G 0.819364 -1.2255e-05
2:131755154 T C 0.403182 1.0957e-05
2:131759241 C A 0.253933 2.8278e-07
2:131760470 A C 0.021942 8.3367e-06
2:131768080 A G 0.108818 1.3355e-05
2:131768531 G T 1.957023 1.1069e-05
2:131769237 A G 1.701965 -1.1923e-06
2:131769448 T C 0.101668 1.0047e-06
2:131769905 G C 0.055968 -6.3363e-06
2:131771997 T C 1.832467 4.1282e-06
2:131774186 C T 0.427721 -1.4719e-05
2:131775303 A G 0.130312 1.4243e-05
2:131775869 T C 0.091989 -2.1334e-05
2:131782254 G A 1.960144 8.8683e-06
2:131788426 G A 1.951974 5.1544e-06
2:131789863 T C 0.131379 -4.1697e-06
2:131799563 T C 0.159441 -9.1989e-06
2:131800593 C T 0.247211 5.4199e-06
2:131801416 G A 0.041682 9.8884e-06
2:131809436 T A 0.159091 2.0754e-05
2:131829388 A C 0.104259 -1.9330e-05
2:131836202 A T 0.047135 -1.7249e-05
2:131837242 A C 1.555290 2.4841e-05
2:131842862 G A 0.055482 2.2104e-06
2:131850128 T C 0.077322 7.5501e-06
2:131854373 C T 0.247371 5.2270e-06
2:131861580 A C 0.125011 7.9024e-06
2:131865037 A G 0.089664 -5.3387e-06
2:131865064 G A 0.252835 5.8047e-06
2:131876030 G A 1.613216 2.5703e-05
2:131880137 A G 0.064110 1.3731e-05
2:131887984 G A 0.073157 -7.4658e-06
2:131889179 T C 0.253600 7.1535e-06
2:131917211 A C 0.253878 -2.2987e-06
2:132040600 G A 0.403736 -1.6027e-05
2:132061247 T C 1.719841 2.0683e-07
2:132083291 A G 0.089327 -6.7895e-06
2:132089694 A G 1.721572 2.0519e-06
2:132108377 G A 1.746030 -8.2425e-06
2:132141767 G A 1.602112 -1.4600e-05
2:132143457 A G 0.064382 1.8100e-05
2:132149582 C T 1.585932 -1.1400e-05
2:132159846 G A 1.601245 -1.4058e-05
2:132161574 T C 0.060626 1.2808e-05
2:132162134 G T 0.078617 1.1565e-06
2:132163494 T C 0.064552 -7.4146e-06
2:132166208 T C 0.545287 1.0483e-05
2:132167179 T C 0.423193 -1.9941e-05
2:132171791 G A 0.141854 7.8874e-06
2:132171833 T C 0.480596 -2.1743e-06
2:132177233 T C 0.030809 1.8864e-05
2:132177444 G A 0.099992 -2.1866e-06
2:132185462 C T 0.380597 1.2343e-05
2:132194842 A C 0.371628 8.9782e-07
2:132208937 T C 0.389548 7.2811e-06
2:132211163 A G 0.046690 -1.0582e-05
2:132241731 C T 0.184743 5.2761e-06
2:132245153 C A 0.618598 1.2224e-05
2:132249169 A G 0.354316 -1.0026e-05
2:132267689 A G 0.214070 8.7775e-07
2:132290464 A G 0.212662 3.5957e-06
2:132305062 G A 0.070927 -6.3172e-06
2:132312705 A G 0.726137 -2.0222e-05
2:132313591 C T 0.058072 1.3230e-05
2:132317186 A G 0.142786 9.9730e-06
2:132324791 G T 0.234122 2.3932e-06
2:132333941 G T 1.171569 7.6913e-06
2:132335622 A G 1.386434 1.5211e-07
2:132339595 T C 0.097167 1.4972e-05
2:132340521 T C 0.555793 6.4656e-06
2:132344915 A G 0.610561 -3.2715e-06
2:132384339 T C 1.418175 8.1615e-07
2:132410061 T C 0.819507 1.6019e-06
2:132425126 A G 0.624326 -1.7832e-05
2:132426532 G A 0.789048 7.4939e-06
2:132432828 G A 1.641784 2.5539e-06
2:132440073 C G 1.176373 1.8910e-05
2:132443698 T C 1.319713 1.9104e-05
2:132456749 T G 0.318475 -1.5248e-05
2:132463871 G T 0.944770 3.1717e-05
2:132467954 C T 0.376874 -1.5250e-05
2:132485184 C T 1.558744 1.3101e-05
2:132491708 T G 0.697123 -2.5770e-05
2:132530539 T C 1.182196 2.5466e-05
2:132536297 T G 0.759514 -2.2922e-05
2:132536644 G A 0.377941 -1.5086e-05
2:132538223 C A 0.032730 -1.7303e-06
2:132547633 A G 0.162263 1.2805e-05
2:132561730 T C 0.421031 -1.4030e-05
2:132571222 G T 0.732216 -3.2045e-05
2:132585598 G A 1.433484 -1.2085e-05
2:132585990 T C 0.358504 -2.6678e-06
2:132594681 T C 0.036891 -1.5709e-05
2:132594912 A C 0.119048 -2.5231e-05
2:132601182 C T 0.045585 -7.2102e-06
2:132606108 T C 0.056328 2.2547e-05
2:132630367 G A 0.306270 8.1974e-06
2:132637483 T C 1.642067 5.6819e-06
2:132643630 C A 0.487137 -1.4927e-05
2:132643862 T C 0.120595 4.0447e-07
2:132662782 A G 0.024652 -2.0134e-05
2:132673171 C A 0.366973 -2.1942e-05
2:132688638 G A 0.260885 -1.1725e-05
2:132692267 C A 0.119443 1.1631e-06
2:132722193 T C 0.794596 -1.6347e-05
2:132727117 G A 0.111745 7.0310e-06
2:132733281 T C 0.667185 -1.3241e-05
2:132751567 A C 0.670795 -1.3492e-05
2:132759050 C T 0.157619 1.7822e-05
2:132778081 A G 0.710233 -1.9583e-06
2:132795060 C G 0.762203 1.9896e-06
2:132850033 T C 0.026117 -2.8924e-05
2:132872466 A C 0.228169 -3.9633e-05
2:132878093 T G 0.030894 -3.9129e-05
2:132881416 T C 0.228063 -4.4319e-05
2:132897306 T C 0.063651 1.1076e-05
2:132903661 C T 0.197081 -1.4689e-05
2:132919423 G C 0.276593 -6.9368e-06
2:132921732 T C 0.387349 -5.7723e-06
2:132932209 A G 0.171052 4.0550e-06
2:133037812 G A 1.897662 -1.5072e-06
2:133038729 G T 1.897842 -2.8824e-06
2:133062562 G A 1.573315 -1.0685e-05
2:133096420 A G 0.371526 5.6234e-06
2:133130590 A C 0.061904 -3.7473e-06
2:133133607 T G 0.385414 4.6589e-06
2:133140282 C T 0.867672 1.3554e-05
2:133141965 C A 0.422693 8.2789e-06
2:133142904 A G 0.234363 9.5535e-06
2:133144392 G A 0.434276 7.3117e-06
2:133144653 A G 0.802307 -2.5815e-05
2:133151306 G A 0.741566 1.3734e-05
2:133155430 A G 0.067690 2.6351e-06
2:133157843 C T 0.796619 -3.7817e-05
2:133158922 C T 0.971778 -4.9367e-05
2:133161837 G A 0.161101 -1.2500e-05
2:133164739 C G 0.032577 -1.3319e-05
2:133167465 A G 0.087794 1.1104e-05
2:133167484 C T 0.357359 3.9050e-05
2:133174999 G A 0.670289 -4.8669e-06
2:133176875 G A 0.038761 -4.8527e-07
2:133178259 A G 0.247973 -6.1712e-06
2:133181812 A C 0.053969 -3.3292e-05
2:133189239 T C 0.415605 1.0540e-06
2:133194626 A G 0.052996 2.5820e-05
2:133195535 C T 0.106482 -1.4480e-05
2:133195850 G A 0.201786 3.8547e-06
2:133196926 T C 0.654082 -5.1328e-06
2:133196959 A G 0.102052 -7.0619e-06
2:133216840 A G 1.272662 -7.1402e-06
2:133218700 T C 0.255384 -1.1879e-05
2:133219267 A G 0.096480 -1.8525e-05
2:133225684 G T 0.031105 -1.2560e-05
2:133225803 T G 1.067537 2.3663e-06
2:133227098 G A 0.266900 2.8253e-05
2:133232878 C T 0.432563 2.1284e-06
2:133233031 T C 0.028225 7.3442e-07
2:133248784 T C 0.028327 -9.0882e-06
2:133249282 T C 1.337143 1.6897e-05
2:133252027 G T 0.386720 1.7409e-05
2:133261378 C T 0.098891 -2.7936e-05
2:133266937 A G 1.743613 1.3422e-05
2:133269700 G A 1.020416 3.0379e-05
2:133269940 A G 0.063794 -1.2700e-05
2:133272901 G A 1.446890 1.3978e-05
2:133273721 G A 0.037694 -1.0497e-05
2:133275554 C A 0.039390 1.9505e-05
2:133276026 A G 0.218061 2.5700e-05
2:133276689 C T 1.156089 -1.8280e-05
2:133282450 T C 0.034801 6.0389e-06
2:133284464 G C 0.107669 -1.2105e-05
2:133302257 A G 0.373729 1.9515e-06
2:133305105 C T 0.218068 1.1502e-05
2:133307991 T C 0.579405 4.3847e-06
2:133319651 G A 0.533898 -3.6114e-06
2:133322757 A G 1.007551 1.3724e-05
2:133322919 T C 0.477893 1.8835e-05
2:133328805 C T 1.097085 2.0956e-05
2:133330297 T C 0.121360 -7.9994e-06
2:133346781 A C 0.324193 1.1432e-05
2:133348083 G A 0.595139 -2.3781e-05
2:133348884 T C 0.076833 -2.2435e-05
2:133349416 A G 0.410270 3.1585e-05
2:133352060 C T 0.914236 3.8903e-05
2:133356286 T G 0.533718 1.5579e-05
2:133362538 G A 0.389759 -1.5170e-05
2:133375784 T C 0.031635 2.1862e-05
2:133378935 T C 0.298528 1.9378e-05
2:133384791 G A 0.340944 -1.2166e-05
2:133387739 C T 0.494208 4.0794e-06
2:133392188 C T 1.955989 5.6275e-06
2:133392206 A G 0.119711 -1.3775e-05
2:133393428 T C 0.090286 -1.1487e-05
2:133397372 T C 0.052041 7.6164e-06
2:133397843 T C 0.021735 6.9631e-06
2:133400992 G T 0.976851 -7.4568e-06
2:133402949 A G 0.021426 -2.1676e-05
2:133409990 G A 1.043205 -3.9836e-06
2:133424611 A C 0.132409 -7.6328e-05
2:133440227 C A 1.145251 3.6737e-05
2:133447478 T G 0.094019 -8.1979e-06
2:133447525 C T 0.048107 1.5660e-05
2:133452455 A G 0.649682 4.7523e-05
2:133459058 A C 1.007524 4.3622e-05
2:133463133 T C 0.157612 9.2059e-06
2:133470326 G A 1.260406 4.8808e-06
2:133472054 A G 0.725842 -2.5648e-05
2:133472782 C T 0.043841 2.0700e-05
2:133476569 T C 0.538413 -2.9173e-05
2:133479095 T C 0.220458 2.0072e-07
2:133484691 T C 0.029844 6.5997e-06
2:133489401 G A 0.320705 -7.9516e-06
2:133489601 G A 0.556551 1.9798e-05
2:133490635 C T 0.111983 -6.4522e-06
2:133491425 G A 1.335420 -6.9279e-06
2:133492887 G T 0.782445 1.7009e-05
2:133494705 G C 0.215994 -2.0747e-05
2:133496679 T C 0.202279 -3.2813e-05
2:133506097 C T 0.187215 -1.6717e-05
2:133511761 T C 0.990487 -3.3156e-06
2:133519028 A C 0.190910 -5.6475e-06
2:133525286 C T 0.245362 1.3871e-07
2:133533955 T G 0.995743 6.6049e-06
2:133539566 A G 0.974644 5.7382e-06
2:133540605 T G 0.316153 2.2960e-05
2:133540714 A G 0.031190 -4.1160e-06
2:133541444 C T 1.039849 1.1434e-05
2:133541575 T C 0.557761 2.8420e-05
2:133542014 C T 1.019199 1.0620e-05
2:133542574 T C 0.477488 -7.2481e-06
2:133543872 T C 0.505482 2.5192e-05
2:133549373 A G 0.172497 -9.5397e-07
2:133549529 G T 0.041219 -1.6370e-05
2:133554288 G A 1.053836 8.4080e-06
2:133554892 A G 0.476380 -2.4284e-06
2:133561351 G A 0.048859 3.3135e-05
2:133562210 C T 0.081439 5.6441e-06
2:133573944 C T 0.062421 7.8581e-08
2:133577404 C T 0.425382 2.3939e-05
2:133577528 C T 0.601456 1.2416e-05
2:133582582 C T 0.177787 -9.1306e-06
2:133587552 C T 0.079073 -1.8066e-05
2:133595374 G A 1.040288 -1.9237e-05
2:133604859 G T 0.032394 1.0696e-05
2:133606628 G A 0.459282 -2.4566e-05
2:133607065 G A 0.099326 -4.0120e-06
2:133608004 T C 0.502259 9.1022e-06
2:133609863 T G 0.080202 -3.3731e-06
2:133616415 C T 0.175992 -1.1861e-06
2:133618363 C T 1.917935 -1.7697e-05
2:133618364 A G 0.392849 1.3126e-06
2:133625901 G A 0.100563 6.1049e-06
2:133627447 G A 0.080746 3.9133e-06
2:133627880 C T 0.926992 -9.9802e-06
2:133628364 A G 0.797575 -1.3599e-05
2:133629289 A G 0.907698 -2.9787e-05
2:133636988 A G 0.091360 -1.1547e-05
2:133637592 A G 0.814761 -2.4695e-05
2:133642984 A G 0.881180 1.0674e-06
2:133646901 G A 0.744592 1.0017e-05
2:133648840 G A 1.544318 8.4186e-06
2:133649418 C T 0.260940 2.1886e-05
2:133650465 T C 0.894272 4.0274e-06
2:133652626 T C 0.306375 -1.0263e-05
2:133653791 A G 0.021113 1.1004e-05
2:133657547 G T 0.300677 1.2303e-06
2:133664661 A G 0.029439 3.7201e-05
2:133670515 C T 0.052517 1.3661e-05
2:133671197 C T 0.123522 -2.0852e-05
2:133678457 T C 1.715251 -8.9207e-06
2:133680488 T C 0.057233 2.9413e-05
2:133683658 T G 1.354612 -1.4429e-05
2:133689541 C G 0.308711 -2.9565e-06
2:133696636 T C 0.339285 6.8496e-06
2:133707326 A C 0.089283 2.4467e-05
2:133709768 A G 0.070132 -2.2037e-05
2:133718394 G A 0.527054 8.2611e-06
2:133719566 A G 0.279697 -1.8213e-05
2:133719975 C G 0.355560 -4.6703e-06
2:133721169 C T 0.271483 -7.1960e-06
2:133728225 G A 0.082779 -1.2434e-05
2:133729777 T C 0.040033 6.5839e-06
2:133731788 G T 0.769050 -4.0046e-05
2:133732167 C T 0.038493 1.4038e-05
2:133732518 T C 0.068228 2.6921e-05
2:133732682 A T 1.283889 -2.8806e-06
2:133741134 T C 0.285140 -1.1799e-05
2:133742332 G A 1.109872 4.1679e-06
2:133746176 G T 0.049461 6.1982e-06
2:133746630 C A 1.256068 -1.7784e-07
2:133747552 C T 0.067146 7.1284e-06
2:133749228 T C 0.507600 -9.5393e-06
2:133754360 G A 0.513666 -1.3109e-05
2:133757710 T C 0.041036 -6.4616e-06
2:133759957 G T 0.047098 -1.8976e-05
2:133761794 G A 1.431495 6.1184e-06
2:133768995 G A 0.977571 3.1219e-05
2:133777057 G T 0.150738 -4.5313e-06
2:133777292 T C 0.021572 1.6433e-06
2:133777866 G A 1.048621 -1.1395e-05
2:133780319 T C 0.027637 3.0343e-06
2:133783103 C T 1.092917 2.4567e-05
2:133784184 G A 0.228669 3.5689e-05
2:133792684 T C 0.089691 6.2598e-07
2:133806232 C T 0.790561 -2.1153e-05
2:133824792 A T 0.139522 -1.1299e-05
2:133828314 A G 0.043780 1.8185e-05
2:133840542 G A 0.687869 1.5553e-06
2:133841199 C T 0.378186 -9.3849e-06
2:133844409 T C 0.115788 2.3337e-05
2:133850285 T C 0.026325 -7.2923e-06
2:133851032 T C 0.819837 -1.9395e-05
2:133869156 T C 0.304441 -8.5799e-06
2:133871127 C T 0.031350 -1.9451e-05
2:133881981 T C 0.185899 -8.6265e-06
2:133901426 C T 0.153128 1.1676e-05
2:133907638 C A 0.057923 1.2001e-05
2:133913476 A C 0.441994 -1.7532e-05
2:133913631 G T 0.066137 -2.6056e-06
2:133918344 T G 0.228890 -5.5131e-06
2:133924002 A G 0.049692 -3.4177e-06
2:133928308 C T 0.041423 1.8132e-05
2:133934367 T C 0.965502 1.5858e-06
2:133934921 T A 0.526180 4.3571e-06
2:133937092 G A 0.110525 -3.7059e-06
2:133951061 C A 0.039642 -6.2666e-06
2:133951683 A G 0.089065 -1.8182e-05
2:133952040 A G 0.522434 2.9519e-05
2:133953726 A C 0.033464 1.4103e-05
2:133963671 A G 0.081035 -4.1811e-06
2:133965590 A C 1.959107 5.8521e-06
2:133966440 T C 0.124396 2.7248e-05
2:133975540 G A 0.042372 -3.1041e-06
2:133983827 C T 0.292004 -1.5629e-07
2:133984882 T C 0.818647 2.5621e-06
2:133986364 T A 0.251515 1.9727e-05
2:133989534 A G 0.068387 2.1364e-05
2:134000876 C T 0.082048 -5.0555e-06
2:134005532 A C 0.037473 -3.8766e-06
2:134005569 A G 0.254759 6.8911e-06
2:134005664 C T 0.039384 -3.8862e-06
2:134016545 C G 0.036093 -4.8961e-06
2:134020386 A G 0.029932 8.0019e-06
2:134025565 C G 0.117583 -3.3858e-07
2:134027352 A G 1.963506 -4.4077e-06
2:134029888 G T 0.058433 -2.6707e-05
2:134033376 C G 0.052585 4.7691e-06
2:134040519 A G 0.699265 -9.7564e-06
2:134055652 T C 0.241656 1.6612e-06
2:134060575 C T 0.048029 2.9721e-05
2:134065385 T C 0.056012 4.7638e-06
2:134067834 C T 0.290335 1.0494e-05
2:134069933 T C 0.123720 -9.3507e-06
2:134079457 G A 0.109260 -1.2057e-05
2:134086271 G A 0.517552 7.8591e-06
2:134088150 C T 0.395484 -8.1322e-05
2:134101482 T C 1.970092 -2.8649e-07
2:134112113 T C 0.048862 3.9757e-06
2:134114487 A G 0.393217 1.7945e-05
2:134126883 C A 0.606766 1.0128e-04
2:134128159 A G 0.503130 -1.1978e-04
2:134147282 A C 0.074171 2.9130e-05
2:134150715 G A 0.022707 7.0750e-06
2:134151567 T C 0.301085 2.9187e-05
2:134154923 C T 0.165381 -3.3462e-06
2:134158496 A G 0.059963 -1.2585e-05
2:134159614 A G 0.080382 -3.5518e-07
2:134161715 T C 0.048835 -3.1320e-07
2:134172297 G A 0.030636 6.2311e-06
2:134184653 C T 0.118137 6.0658e-06
2:134186590 T C 0.233350 1.3161e-05
2:134194219 T C 0.368966 -4.1095e-05
2:134194393 C T 0.081399 2.2806e-05
2:134197950 T C 0.726403 1.2582e-05
2:134201776 C T 0.052748 8.5881e-07
2:134209144 T C 0.046581 8.3390e-07
2:134211099 C T 0.031737 3.2953e-06
2:134214400 G A 0.106119 2.6709e-05
2:134216763 C A 0.441127 -1.1148e-05
2:134220481 T G 0.843102 -1.0389e-05
2:134221398 C T 0.325125 -1.7686e-05
2:134221467 T C 0.171497 -2.8451e-05
2:134230222 C A 0.094236 1.7095e-05
2:134234306 G C 0.137139 4.9484e-06
2:134244745 T C 0.070404 -3.3711e-05
2:134245403 T C 0.843955 -2.3536e-05
2:134255857 T C 0.100818 3.1497e-05
2:134255883 A G 0.038200 -1.6241e-05
2:134261295 G A 0.277313 -3.5791e-05
2:134264121 T C 0.132008 2.1511e-05
2:134266001 G A 0.080202 -1.0475e-05
2:134270313 C T 0.050277 -3.4508e-06
2:134271235 C T 0.154988 -3.5230e-05
2:134279797 G A 0.964186 -3.2136e-06
2:134282789 G C 0.167428 -4.2742e-05
2:134296271 A G 0.064967 1.7800e-05
2:134300072 G C 0.157422 -2.6924e-05
2:134311108 G A 0.656071 2.7833e-06
2:134312960 A G 1.590974 -5.7910e-06
2:134314378 A G 0.116274 -2.8506e-05
2:134316536 A G 0.037748 -9.7257e-06
2:134317394 A G 0.029048 -1.5299e-05
2:134321428 G A 1.162321 1.6562e-05
2:134324596 G A 0.100230 -1.4238e-05
2:134326085 A C 0.099492 1.0126e-05
2:134329299 G T 0.035967 -2.0384e-05
2:134330258 C T 0.064416 -1.0551e-05
2:134333012 G T 0.472303 4.1383e-06
2:134333536 C T 1.580492 1.0879e-05
2:134335423 C T 0.353401 7.4344e-06
2:134346623 A C 1.119667 -2.5477e-05
2:134350116 C T 0.049814 -1.1545e-07
2:134359387 A G 0.032312 -1.6643e-05
2:134362212 T C 0.581043 -9.6880e-05
2:134363032 C T 0.888047 -8.2095e-06
2:134363401 T G 0.594969 -3.5245e-05
2:134363452 T G 1.690317 -1.6893e-05
2:134363523 A C 0.043429 2.3767e-05
2:134367842 G A 1.463746 9.2944e-06
2:134369056 T C 1.239500 3.3373e-06
2:134369099 G C 0.022918 8.2195e-06
2:134371843 T C 1.974811 -2.0876e-05
2:134382812 A G 0.029017 -3.0764e-07
2:134394338 A C 0.115363 -1.0432e-06
2:134396058 G A 0.104228 -2.3929e-05
2:134396520 A G 0.250424 -2.7634e-05
2:134399085 G A 0.219180 3.4667e-06
2:134409952 T C 0.240452 9.1867e-07
2:134417558 G A 0.094678 -1.7877e-05
2:134418087 G A 0.031112 -8.0154e-06
2:134426766 G A 0.866798 -2.7651e-05
2:134428450 T G 0.170538 -2.3905e-05
2:134431443 A G 1.036568 2.1222e-05
2:134432934 G A 0.045680 1.3032e-05
2:134434824 C T 0.380586 8.0656e-06
2:134435125 G A 1.637919 -3.4120e-07
2:134436789 C T 0.020188 -1.4990e-05
2:134437356 T C 0.062115 -1.1985e-05
2:134437959 A C 1.318108 9.9180e-06
2:134446143 C T 0.373933 -6.9711e-06
2:134447854 G C 0.044534 1.1431e-05
2:134449349 A G 1.213417 1.1173e-05
2:134461021 G A 1.444717 -3.2463e-06
2:134469776 A G 0.049138 2.8586e-05
2:134490286 A C 0.371655 -5.1190e-06
2:134503648 G A 1.381606 1.3636e-05
2:134518064 C T 0.235156 -3.9322e-06
2:134519615 T C 0.036460 -3.3087e-05
2:134521622 A G 0.364672 -7.7462e-06
2:134524557 C T 1.009064 2.6436e-05
2:134534559 T C 0.209762 -2.9714e-05
2:134537665 G A 0.356536 2.1292e-05
2:134551673 T C 0.033349 -2.0459e-05
2:134552449 G A 1.440746 1.2697e-05
2:134572778 C T 0.289080 -3.4600e-06
2:134573933 T C 0.033954 7.7807e-06
2:134575885 C A 0.669456 2.5100e-06
2:134578407 G T 0.245923 -2.6845e-05
2:134586288 C T 1.393240 -1.9742e-05
2:134586892 T C 0.096348 2.2497e-05
2:134589947 C G 0.044198 -3.0532e-05
2:134596918 T C 0.274896 1.4366e-07
2:134597825 A G 0.055998 -1.4000e-05
2:134604587 T C 0.640170 -8.4334e-06
2:134604616 A G 1.674504 -1.5397e-05
2:134604686 G A 0.977299 2.9530e-06
2:134606584 T G 0.271540 -8.2454e-06
2:134609092 G A 0.183995 8.1845e-06
2:134623534 C T 0.605355 -5.4397e-06
2:134624276 C T 1.304614 8.2879e-06
2:134632599 C T 0.839668 -1.2545e-05
2:134635867 C G 0.038245 -2.0032e-05
2:134637453 A G 0.404239 -2.3063e-05
2:134638288 T C 0.382341 3.5761e-06
2:134643199 G A 0.154277 7.3177e-06
2:134644794 C T 0.372247 6.7799e-05
2:134657175 G A 0.131335 -2.7174e-05
2:134657471 T C 0.145713 9.3422e-05
2:134662764 A G 0.108992 -2.6935e-05
2:134675215 T C 0.257904 7.1965e-06
2:134679164 T C 0.059286 1.1138e-05
2:134686214 C T 0.045235 -3.8137e-06
2:134690295 A C 0.957829 -8.3932e-06
2:134698220 A G 0.324938 -1.4759e-05
2:134700396 T G 0.074215 -3.7385e-06
2:134702939 C G 0.038221 -4.8328e-06
2:134704335 C T 1.573883 -3.2913e-06
2:134711630 T C 0.080236 1.2394e-05
2:134711913 G T 0.130927 1.9093e-06
2:134714647 A G 0.126229 -2.1662e-05
2:134719720 A C 0.444211 -1.2003e-05
2:134726858 C G 1.515695 6.6541e-06
2:134727829 G A 0.086321 2.2330e-07
2:134728320 A G 0.096263 -2.3569e-05
2:134730294 C T 0.039914 1.8493e-05
2:134731258 A C 0.307276 -1.3575e-05
2:134732301 T C 0.052718 2.6194e-06
2:134737562 T C 0.661626 1.7129e-06
2:134746147 T C 0.053897 1.0024e-05
2:134757957 A G 1.552723 -1.2115e-05
2:134758185 C T 0.033339 4.0900e-06
2:134764755 A G 0.232480 3.1481e-06
2:134769799 G A 1.022119 -8.2321e-06
2:134772288 A G 0.114431 6.9272e-06
2:134776569 T C 0.035035 1.1169e-05
2:134786061 T C 0.088147 4.5801e-06
2:134787848 T C 0.119419 -2.1720e-05
2:134788109 T C 0.218061 -1.2113e-05
2:134788147 C A 0.032465 -5.8363e-06
2:134790948 A G 0.062247 9.2147e-06
2:134793789 G T 1.624061 -1.7326e-06
2:134794375 C T 0.065991 7.4158e-06
2:134794423 C A 0.335573 1.7221e-06
2:134814705 A G 0.048073 -9.0292e-07
2:134815375 T C 0.058385 3.1666e-06
2:134825488 G A 0.212931 -2.5238e-06
2:134832123 G A 0.361309 -1.5428e-05
2:134844756 A G 0.653701 4.7411e-06
2:134849232 C G 0.045670 -1.5440e-05
2:134851277 T C 0.320253 7.5874e-06
2:134851787 G A 0.107645 2.3396e-06
2:134852025 T C 0.122343 2.4028e-05
2:134856414 A G 0.173840 7.5416e-06
2:134864143 C T 0.046326 -7.7204e-06
2:134865569 T C 1.895880 4.1207e-06
2:134865767 G T 0.063070 3.9304e-05
2:134867672 A G 0.560209 -6.1682e-06
2:134873058 T C 0.066399 9.2397e-06
2:134881387 A G 0.089344 -6.0819e-06
2:134884439 A C 0.035015 3.8325e-06
2:134892444 C T 0.052034 1.2755e-05
2:134896044 T C 0.124614 -2.2841e-05
2:134896134 A G 0.255728 -1.7514e-05
2:134898547 A G 0.542724 -2.4754e-05
2:134898695 A G 0.032747 -1.8164e-05
2:134902200 A G 0.035834 3.2345e-06
2:134917005 G A 0.707976 2.7835e-06
2:134918554 C T 0.390769 -2.3390e-05
2:134931181 A G 0.035515 -1.2147e-05
2:134934636 A G 0.043892 -2.9418e-05
2:134934857 T C 0.207549 1.2580e-05
2:134939839 A G 1.636617 5.5972e-06
2:134941155 T C 0.267270 -5.6298e-07
2:134945535 G A 0.731105 1.1937e-05
2:134945928 C G 0.119606 -1.4866e-05
2:134946947 C A 1.898107 7.0695e-06
2:134951762 C T 0.060340 -4.9996e-06
2:134952315 T C 0.072151 -3.7234e-06
2:134952410 T C 0.044677 -3.6061e-06
2:134954763 G A 0.213944 -8.5687e-06
2:134956873 G T 0.241598 -6.6050e-06
2:134957871 C T 0.138601 -1.4289e-05
2:134962379 G A 0.156735 -6.1185e-05
2:134966562 A C 0.076404 6.5977e-06
2:134975518 G A 0.078723 -1.2472e-05
2:134976725 T C 0.022697 3.3204e-05
2:134979415 T C 0.757562 -1.2535e-05
2:134983770 G A 0.143670 -5.5875e-07
2:134985914 T G 1.457837 -1.1895e-05
2:134986578 T C 0.079331 2.0932e-05
2:134989425 A G 0.315929 2.2057e-05
2:134992636 C T 0.665610 1.5284e-05
2:134993498 T C 0.107013 -3.1939e-05
2:134993718 T C 1.352021 6.7188e-07
2:135000500 T C 1.507318 -5.5620e-06
2:135008432 C T 0.147950 1.3404e-05
2:135011400 G C 0.046251 -2.3034e-06
2:135016618 C A 1.526265 -3.5379e-06
2:135017617 G A 0.582719 7.8967e-06
2:135017640 A G 0.123985 -1.3089e-05
2:135017857 C T 0.069305 7.3997e-07
2:135018860 C T 0.172099 2.8861e-07
2:135018930 A G 0.055363 -1.3979e-05
2:135024676 C A 0.078390 8.0737e-07
2:135031863 G A 0.186596 6.7698e-06
2:135034238 T C 0.082813 -1.5494e-06
2:135045250 G A 0.179973 2.1979e-06
2:135051881 C T 0.020501 -1.1897e-05
2:135058732 T C 0.659807 7.0676e-06
2:135059022 G C 0.032968 2.1947e-05
2:135082689 C T 0.308799 -3.8036e-05
2:135085884 T G 0.154733 2.3700e-05
2:135096423 A G 0.025468 -4.6284e-06
2:135108299 T C 0.069428 -7.6778e-06
2:135110011 A G 0.040519 5.6831e-06
2:135122375 T C 1.378176 5.4275e-06
2:135125743 G A 0.103933 -1.4577e-05
2:135127910 A G 0.411215 -6.4875e-06
2:135132839 T C 0.028708 7.3456e-07
2:135138136 A G 0.035110 2.3640e-06
2:135143287 T C 1.314844 4.2183e-06
2:135145270 G A 0.073916 -5.8044e-06
2:135151596 A G 0.311774 1.3169e-07
2:135154807 G A 0.681556 -1.8810e-06
2:135157762 G A 0.406085 -1.0829e-05
2:135159453 T C 1.924884 1.4110e-05
2:135159489 G C 0.185831 4.6590e-06
2:135160755 A G 0.614749 1.8164e-05
2:135164684 A G 0.042195 1.8768e-05
2:135165078 T C 0.101950 -1.0002e-05
2:135168541 T C 0.048913 9.8710e-07
2:135168545 G A 0.297161 -2.6591e-05
2:135168676 G A 0.817596 1.9170e-05
2:135181515 A G 0.097395 1.7150e-05
2:135181971 G A 0.130733 1.5772e-05
2:135186057 G T 0.172694 -3.0631e-05
2:135194856 C T 0.360633 -4.7260e-07
2:135205052 G A 0.026818 -6.6428e-06
2:135208077 G A 1.226557 -7.4620e-06
2:135209617 T C 0.065712 2.1733e-05
2:135210390 G A 0.114169 7.3222e-06
2:135213762 C T 0.604760 1.5976e-05
2:135219050 C T 0.368582 3.3826e-05
2:135220482 G A 0.082514 2.0922e-05
2:135221136 G A 0.120745 -7.3927e-06
2:135224353 T C 0.400112 9.9467e-06
2:135231203 C T 0.175842 5.1549e-05
2:135236814 A G 0.098673 -9.3660e-06
2:135240667 T C 0.352626 1.4929e-06
2:135243133 G T 0.065147 -4.6254e-06
2:135257289 T C 0.422091 9.9824e-06
2:135259131 T C 0.085965 -9.0190e-06
2:135263081 A G 0.297501 3.9093e-05
2:135266910 A G 0.738030 4.7504e-05
2:135280431 A G 0.023285 1.2729e-06
2:135286448 G A 0.469332 4.1130e-05
2:135289232 C G 0.338952 -2.8977e-06
2:135291135 T C 1.041542 3.5559e-05
2:135303704 G A 0.047822 -7.0630e-06
2:135318507 T C 0.126297 -1.1685e-05
2:135326664 T C 0.041243 1.0345e-05
2:135334545 G A 0.023962 -1.6589e-05
2:135341120 A G 0.617421 3.4079e-05
2:135341971 C T 0.036208 -1.1516e-06
2:135363585 T C 0.065290 -1.1511e-05
2:135367656 A C 1.219132 -3.3384e-05
2:135368078 C A 0.055757 1.9547e-05
2:135374595 T C 0.304090 7.1569e-06
2:135382012 A C 0.116519 -1.7190e-06
2:135382914 A G 1.355628 -2.9532e-05
2:135406890 G A 1.223542 -3.5623e-05
2:135418183 C T 0.064352 -8.9595e-06
2:135421678 C T 0.131845 8.4279e-06
2:135456708 G A 0.319713 2.2719e-05
2:135459086 G A 0.028511 1.4024e-05
2:135464616 G A 0.495868 1.6891e-05
2:135466877 C T 0.069360 -1.9271e-05
2:135479980 T G 0.963778 2.4009e-05
2:135486302 A G 0.257037 2.3204e-05
2:135491958 C A 0.032428 2.5634e-06
2:135496891 C A 0.034682 1.1778e-05
2:135520264 G A 0.037979 1.3926e-05
2:135528885 A C 0.230025 8.9958e-06
2:135539967 T C 0.741675 2.3574e-05
2:135545747 T C 0.279384 4.6501e-05
2:135555706 C A 0.037755 1.0127e-05
2:135572090 C T 0.556616 4.6198e-05
2:135581751 T G 0.124223 -3.9230e-07
2:135594122 T C 0.054336 -2.1370e-05
2:135596602 C A 0.107203 -7.9622e-06
2:135599876 C T 0.053248 7.2965e-06
2:135607095 T C 0.031680 -3.6383e-06
2:135608211 G A 0.722116 -6.3351e-08
2:135631807 C T 0.063740 7.1347e-06
2:135637338 A G 0.777084 -1.2706e-06
2:135656503 G C 0.115370 3.6835e-06
2:135659621 C T 0.045432 5.5626e-06
2:135675767 C T 0.343732 -8.7512e-06
2:135697797 T G 0.403902 -4.5548e-06
2:135699044 C T 0.025822 -5.6439e-06
2:135704649 A G 0.058103 -3.4149e-06
2:135721175 C A 0.119857 4.9068e-06
2:135745129 A G 0.258502 7.4699e-06
2:135750023 C T 0.332924 -4.0489e-08
2:135752261 T C 0.259359 5.0208e-07
2:135755616 C T 0.271714 6.7498e-06
2:135755629 G A 0.774687 1.9100e-05
2:135755899 G A 0.082901 -1.3424e-05
2:135761078 G A 0.191821 -9.6284e-07
2:135762656 A G 0.243764 7.6223e-06
2:135781035 T C 0.119966 -1.3374e-05
2:135796628 C T 0.037826 -2.6610e-06
2:135797223 G A 0.201252 -1.2463e-05
2:135803425 T G 1.360891 2.0373e-05
2:135805792 G C 0.023612 -1.3780e-05
2:135811520 A G 0.056808 9.6176e-06
2:135837906 A C 0.534187 2.1090e-06
2:135885357 T C 0.198917 -1.2339e-05
2:135889881 T C 0.050688 1.1011e-05
2:135893372 G A 0.191342 -7.3104e-08
2:135911422 C T 0.407897 -1.1367e-05
2:135920091 T C 0.023731 -1.6856e-05
2:135925623 A G 0.023224 -1.4108e-05
2:135930540 G A 0.026471 -1.5392e-05
2:135954405 G A 0.394917 -8.6524e-06
2:135956680 G T 0.090622 -8.1425e-06
2:135988127 A T 0.138305 -2.5648e-05
2:135988235 T C 0.021494 -4.3300e-06
2:135988416 T C 0.138043 -2.4528e-05
2:135996252 A G 0.056495 1.3218e-05
2:136004969 A C 0.026223 2.5221e-06
2:136078873 G A 0.022548 -1.5816e-05
2:136105275 A C 0.023343 -1.2068e-05
2:136107777 A G 0.085988 -1.8058e-05
2:136112320 A C 0.021609 -1.1543e-05
2:136149550 A G 0.042583 -4.1093e-06
2:136193596 T C 0.028304 -1.2175e-05
2:136219999 T C 0.135004 -2.1873e-05
2:136222634 G A 0.113653 -1.4391e-05
2:136268096 A G 0.085458 -1.6851e-05
2:136279157 G T 0.027654 7.7257e-06
2:136323321 G A 0.056427 2.1285e-06
2:136332552 T C 0.023561 -1.5829e-05
2:136345038 A G 0.096157 -2.1356e-05
2:136382320 C A 0.024115 5.2557e-06
2:136385272 G T 0.035763 -5.4270e-06
2:136388473 C T 0.235567 2.6043e-06
2:136388934 A G 0.028661 -1.8728e-06
2:136389840 A C 0.243971 -7.6535e-06
2:136393658 G A 0.216273 -9.2102e-06
2:136403272 T C 0.029133 -2.4935e-06
2:136407479 G A 0.456222 -1.0054e-05
2:136409574 C A 0.129377 -8.6130e-06
2:136417660 A G 0.030483 -7.2521e-06
2:136430194 A G 0.021276 -3.5190e-06
2:136462661 T C 1.841031 8.5755e-06
2:136496639 G A 0.136982 -6.9855e-06
2:136506927 C A 1.707585 1.2384e-05
2:136545299 G A 0.026753 -2.4698e-06
2:136555659 C T 1.627835 1.1734e-05
2:136561557 A G 1.752751 7.3230e-06
2:136588031 A C 0.222148 -9.3511e-06
2:136590746 T C 0.222151 -9.5139e-06
2:136594158 A G 1.600837 1.2209e-05
2:136643555 T C 0.414619 -1.4515e-05
2:136655568 A G 0.037089 7.0382e-06
2:136702601 A G 0.215409 -7.4894e-06
2:136743172 T C 0.027182 -1.3729e-05
2:136743490 C A 0.176855 -9.8884e-06
2:136750790 G A 0.035923 -8.1861e-06
2:136787402 T C 0.459622 -5.2827e-06
2:136788978 G A 0.063393 -9.1210e-07
2:136789378 G A 0.044952 -1.4657e-06
2:136789479 T C 0.026845 1.2874e-05
2:136793114 C T 0.087481 3.0806e-06
2:136813435 C G 0.033277 1.0446e-05
2:136814103 T C 0.025893 -1.2633e-05
2:136822223 C T 0.092849 1.9943e-05
2:136822267 G A 0.383724 -2.8302e-05
2:136825272 T C 1.308269 1.3460e-05
2:136827560 T G 0.649478 -1.0026e-05
2:136840424 C T 0.100448 -2.4298e-06
2:136843984 A G 0.029232 -8.2969e-06
2:136853768 T G 0.052323 -4.8087e-06
2:136859144 G A 0.519014 -4.1507e-06
2:136865422 G A 0.035188 -1.4691e-05
2:136868073 G C 0.155882 -2.5493e-06
2:136873084 A G 0.064841 -6.2106e-06
2:136880385 C T 0.124264 -7.3369e-06
2:136880976 T C 0.030238 3.0015e-06
2:136887312 T C 0.152125 -6.2781e-06
2:136889208 G A 1.465517 9.7411e-06
2:136893864 T C 0.143734 -8.7976e-06
2:136909730 C G 0.023802 2.2691e-06
2:136918828 A G 0.373046 -1.3439e-05
2:136930350 C A 0.032360 -4.9586e-06
2:136956733 C T 0.150486 -9.6286e-06
2:136965167 C A 0.039880 -4.5727e-06
2:136970397 T C 0.555599 -3.1476e-05
2:136976255 C T 1.051813 -3.8823e-05
2:136982415 A G 1.822526 2.6296e-05
2:136987694 A G 0.020409 -5.4455e-06
2:136992047 A C 0.068129 -1.1356e-05
2:136999193 T C 0.042433 -1.4090e-06
2:137003724 T C 0.025495 2.9385e-06
2:137003850 A G 0.338364 2.1072e-05
2:137015991 A G 1.311070 1.2212e-05
2:137032758 A G 0.169019 2.1389e-06
2:137037386 A G 1.550802 1.2968e-05
2:137037891 A G 0.149378 -3.9289e-06
2:137039784 G A 1.911931 2.9197e-05
2:137041634 A G 0.665964 2.4484e-05
2:137042866 G A 0.611512 2.2272e-05
2:137043886 A G 0.073355 1.5281e-06
2:137048242 G A 0.050807 5.2481e-06
2:137051974 A C 0.957873 2.4270e-05
2:137052712 A G 0.019940 1.2737e-05
2:137054892 A G 1.442004 -2.9701e-06
2:137058226 G A 1.687162 6.6870e-06
2:137059730 T C 0.438271 2.3851e-05
2:137059906 A G 0.194160 -3.2966e-06
2:137063516 G T 0.153067 1.6001e-05
2:137064385 C T 0.219799 1.6246e-05
2:137064819 C T 0.030422 7.4965e-06
2:137068891 C T 0.054734 9.4743e-06
2:137073291 T C 1.283348 1.5094e-06
2:137075869 G T 0.278173 -9.9873e-06
2:137077233 T C 0.203554 2.3949e-06
2:137083970 T C 0.349770 -3.9404e-06
2:137091866 G A 0.347319 -1.2983e-05
2:137093578 C T 0.244559 7.6162e-08
2:137095140 C T 1.858292 -1.2532e-05
2:137107950 G A 0.146186 1.0457e-05
2:137109006 G A 0.052187 5.2906e-06
2:137112618 C T 0.467958 6.0337e-06
2:137116544 A G 0.143870 9.8723e-06
2:137132692 A G 0.049359 -2.6225e-06
2:137136710 C A 0.518925 6.9613e-06
2:137147387 T C 0.026420 7.2058e-06
2:137154912 A G 0.067748 2.3502e-05
2:137155850 G A 1.105697 -3.6468e-05
2:137157045 T C 0.536842 2.0091e-05
2:137162264 T C 0.035668 -3.1279e-06
2:137162935 A C 0.062999 1.2023e-05
2:137163329 A G 0.973512 -5.2562e-06
2:137164476 G A 0.093604 -9.4835e-06
2:137167663 G A 0.318662 7.6934e-06
2:137186359 C T 0.301571 2.6649e-06
2:137202560 G A 0.221995 -7.8489e-06
2:137213797 C T 0.100081 1.3600e-05
2:137214361 A G 0.216280 -3.4321e-06
2:137241227 A G 1.458520 5.9311e-06
2:137281317 G A 0.025111 1.4485e-05
2:137289975 G A 0.225483 -1.0003e-05
2:137304844 A G 0.052340 1.8847e-06
2:137305274 T C 1.902656 5.0218e-06
2:137305443 A G 0.112493 7.6057e-06
2:137307081 G C 0.141531 1.1607e-05
2:137326009 C A 0.096422 1.3975e-05
2:137338940 T G 0.226602 -1.2382e-05
2:137339556 A G 0.147338 -1.0807e-05
2:137343953 T C 0.031598 5.9448e-06
2:137352436 T C 0.140062 1.8616e-05
2:137352785 T C 1.909357 -7.4706e-06
2:137361156 A C 0.061448 -2.2554e-06
2:137367507 A G 0.040217 4.6876e-06
2:137370159 C A 0.110589 -4.0959e-05
2:137370476 T C 0.053809 3.9313e-06
2:137374057 T C 0.087069 1.2036e-06
2:137385578 C T 0.398483 6.1338e-06
2:137388373 G A 1.816301 -1.0987e-05
2:137399539 A C 0.415333 1.4423e-05
2:137417324 C T 1.687335 3.6635e-06
2:137425281 A G 0.900395 1.1087e-05
2:137447151 T C 0.520343 -2.6101e-06
2:137455713 G A 0.143279 1.5892e-05
2:137465834 T C 1.337062 -1.1872e-05
2:137479154 T G 0.059677 -3.4157e-06
2:137491121 T C 1.029833 1.6812e-06
2:137498423 G T 0.149494 -3.4027e-06
2:137503882 G A 0.980876 1.3654e-05
2:137506456 T C 0.045000 1.8035e-05
2:137506933 C T 0.022609 -1.7385e-05
2:137511278 G A 0.169780 -2.5905e-05
2:137517616 G A 0.136724 -8.5192e-06
2:137524466 G A 0.062407 1.4242e-05
2:137527584 G A 0.114261 -3.4493e-05
2:137543318 G T 0.134031 1.3333e-05
2:137555224 C T 1.422656 -1.5732e-05
2:137561821 G A 0.035997 1.6127e-06
2:137563774 T C 0.518177 -1.0311e-05
2:137564022 T C 0.522131 -2.6071e-06
2:137566597 A G 0.077805 -1.8081e-05
2:137567677 A G 0.438944 2.1820e-06
2:137586630 T C 0.681579 3.1327e-06
2:137586694 G A 1.754825 -6.0214e-06
2:137587435 T C 0.035702 6.6952e-06
2:137604108 C T 1.133103 1.2057e-05
2:137615586 C T 1.448552 -2.3098e-07
2:137624767 C T 0.227781 -1.3320e-05
2:137627127 T C 1.113003 2.0310e-05
2:137633858 A G 1.822635 -1.7079e-05
2:137646848 T C 0.021854 -1.4887e-05
2:137648914 G A 1.326883 -1.4224e-05
2:137649866 C T 0.558955 -1.1705e-05
2:137659860 A C 0.035603 -1.1087e-05
2:137660927 G A 1.138886 -1.7068e-05
2:137674321 T C 1.149507 -9.6116e-06
2:137680989 C A 0.279197 -1.2760e-05
2:137687330 A G 0.028372 -1.0464e-05
2:137696941 A G 0.063723 2.1556e-05
2:137706678 C T 0.060099 -2.3377e-05
2:137707025 G A 1.487351 -4.6078e-05
2:137723244 T C 0.143901 5.5213e-06
2:137732182 C G 0.251277 9.7230e-06
2:137732340 A G 0.301200 -2.3373e-06
2:137745116 G A 0.422278 -6.5519e-06
2:137747326 G A 0.037653 1.5635e-05
2:137753574 C A 0.026818 9.1159e-06
2:137760232 A G 0.132610 -1.0422e-05
2:137761508 A G 0.065399 -2.4339e-05
2:137766743 T C 0.022531 -1.1427e-05
2:137766832 T C 0.021868 1.5140e-05
2:137767548 T C 1.306185 -1.7905e-05
2:137769420 A G 1.531079 -4.0586e-07
2:137773404 C T 0.193545 -1.8260e-06
2:137781161 C T 0.138325 2.0519e-05
2:137799633 G A 1.459809 7.9831e-06
2:137813047 G A 0.058137 1.8375e-05
2:137826111 T C 0.215879 6.1854e-06
2:137826351 A G 0.078308 7.0630e-06
2:137839976 T G 0.156021 -3.1803e-06
2:137844327 T C 0.556765 -1.2584e-05
2:137852550 A G 0.139661 -4.3881e-06
2:137854860 G A 0.282127 1.8506e-06
2:137855841 G A 0.062638 1.3590e-05
2:137865422 T C 1.436146 -1.7833e-05
2:137866726 C T 1.753560 6.4898e-06
2:137870529 T C 1.645936 4.2585e-06
2:137874841 G T 0.411623 -4.2942e-07
2:137874930 T G 0.355156 1.0304e-05
2:137875987 A C 0.070523 -2.4416e-05
2:137887399 A G 0.916001 1.5141e-05
2:137894492 C A 0.032489 -2.1381e-05
2:137896264 A C 1.175689 4.5562e-06
2:137901254 T G 0.823726 -8.4752e-05
2:137904785 C A 1.518884 1.5367e-05
2:137915012 T C 0.043542 -1.1303e-06
2:137916098 A G 0.030925 -2.2348e-05
2:137917922 A T 1.006694 8.9572e-06
2:137921786 G T 0.132702 2.4527e-06
2:137922894 A G 0.046714 7.5342e-08
2:137923761 T C 0.234333 -1.3496e-05
2:137930391 T C 0.502473 -1.7934e-05
2:137932387 A G 0.147362 4.2166e-06
2:137934375 A G 0.260872 9.8600e-06
2:137945102 T C 0.069741 1.3192e-05
2:137956653 T C 0.040386 -1.4233e-05
2:137956994 G A 1.805972 -8.2336e-06
2:137960662 A G 0.161203 -3.6640e-06
2:137967929 G A 1.177896 -5.6446e-06
2:137985685 G C 0.242509 -1.4344e-06
2:137999060 C T 0.553872 2.9969e-06
2:138003033 T C 0.028970 -9.7347e-06
2:138006655 T C 0.042270 -8.0913e-06
2:138023749 T C 0.044966 3.5719e-06
2:138038497 C T 0.211642 -1.3330e-05
2:138044339 G T 0.574029 -8.3471e-06
2:138048168 T G 0.056825 -6.8177e-07
2:138048455 C T 0.851703 -2.5766e-06
2:138053536 C T 1.092407 -6.3766e-06
2:138060089 T C 0.245678 3.9260e-07
2:138060306 G T 0.142990 -1.8082e-05
2:138066736 T C 0.041359 -8.1619e-06
2:138073174 T G 0.926339 -6.3556e-06
2:138073770 T G 0.066487 1.9187e-05
2:138073795 G A 0.375249 1.1559e-05
2:138075056 G C 0.118399 4.0922e-05
2:138079954 A G 0.264686 9.9788e-06
2:138080930 C T 0.069200 -1.5761e-06
2:138094180 C A 0.331320 9.4115e-07
2:138109121 T C 0.031547 -8.6141e-06
2:138110727 T G 0.200012 -1.0920e-05
2:138111767 T G 0.251607 -2.9996e-06
2:138124587 T G 0.034195 -2.1937e-06
2:138124934 G A 0.359422 1.2682e-06
2:138142164 C G 0.495616 5.5399e-06
2:138144748 G A 0.047594 6.8380e-06
2:138166721 T C 0.039924 1.1605e-05
2:138171470 A G 0.095946 -1.2016e-05
2:138171538 G A 0.037830 5.3859e-07
2:138174109 G T 1.398048 1.4867e-06
2:138193621 T C 0.081657 6.2099e-06
2:138196173 G A 0.495670 -5.1296e-06
2:138204629 A G 0.033264 3.7986e-06
2:138208063 T C 0.088225 -3.4305e-05
2:138240046 T C 1.628301 -8.8299e-06
2:138257035 C T 0.057936 -9.8005e-06
2:138259493 A G 0.138961 -4.0659e-06
2:138263191 A G 0.999334 -1.3881e-05
2:138295727 T A 0.045020 2.4688e-06
2:138301132 A G 0.143116 1.8086e-05
2:138304862 C T 0.022500 1.1135e-05
2:138307248 G A 0.046867 -8.7482e-06
2:138310993 C A 0.146634 1.4717e-05
2:138324663 A C 0.490523 7.4650e-06
2:138328202 T G 0.253385 -2.7525e-06
2:138335849 T G 0.037197 1.6254e-06
2:138347431 T G 0.171997 -1.6375e-05
2:138354722 C T 0.152659 2.2795e-05
2:138368918 T C 0.818082 1.3533e-05
2:138375972 T A 0.273594 7.9699e-06
2:138377491 C A 0.102998 -5.5060e-06
2:138378370 G A 0.053027 4.7445e-06
2:138379739 T C 0.041087 -2.2039e-07
2:138388429 T C 0.296227 1.3440e-05
2:138388595 A G 0.057212 2.2710e-05
2:138394599 C A 0.549965 5.3580e-06
2:138398851 T C 0.132576 -3.0161e-06
2:138398906 C T 0.999493 2.1395e-05
2:138399050 G A 0.252311 2.5536e-06
2:138399261 A G 0.221628 9.6910e-06
2:138402430 A G 0.074194 -5.3367e-06
2:138416996 T C 0.039180 6.0988e-06
2:138418875 G A 0.596451 1.4005e-05
2:138420996 G A 1.143415 5.7223e-06
2:138422856 G T 0.084747 -6.0005e-06
2:138422909 A C 0.184947 -2.0501e-05
2:138425728 G A 0.923773 1.4798e-05
2:138427264 A G 1.477253 5.6535e-06
2:138429206 T G 1.890869 -4.3250e-06
2:138431373 G T 0.209864 -3.0698e-06
2:138434130 G A 0.055584 -1.7549e-07
2:138436251 T C 0.043406 -4.4767e-06
2:138440514 C T 1.334070 -2.1795e-06
2:138446736 T C 0.056355 1.6700e-05
2:138450142 A G 1.648958 4.0553e-06
2:138453808 G T 0.334158 7.4935e-06
2:138453862 T G 0.045126 -2.1325e-05
2:138465037 T C 0.682715 -2.2181e-05
2:138467207 A G 0.105527 1.5757e-05
2:138471717 T C 1.623317 3.4191e-07
2:138482703 G A 0.075986 -3.0982e-08
2:138496146 C T 0.325839 8.8760e-06
2:138497005 G A 0.080926 1.2959e-05
2:138500525 G T 0.025944 2.4205e-05
2:138512437 A G 0.035827 4.1078e-06
2:138514874 A C 0.266662 -1.8630e-06
2:138518157 A C 0.035062 3.0577e-06
2:138522393 A G 0.253202 -4.4824e-06
2:138560990 C G 0.069741 3.2025e-06
2:138563356 G A 0.686679 -3.8610e-05
2:138563777 G A 0.051586 -8.6123e-06
2:138564394 A G 1.866584 -2.4264e-06
2:138571475 G A 0.048699 1.8115e-05
2:138585323 G A 0.154019 -6.4251e-06
2:138592234 T C 0.043548 -1.4508e-05
2:138606215 G A 0.279765 -4.6731e-06
2:138613680 T C 1.601891 5.9468e-06
2:138628350 A G 0.087549 -2.5821e-05
2:138631156 C T 0.423852 3.1665e-05
2:138631261 A C 1.756872 2.7617e-05
2:138645507 C A 0.143741 4.6619e-06
2:138651891 G A 0.027613 6.5898e-06
2:138654830 G A 0.192977 -1.5497e-05
2:138668731 C T 0.028470 -6.8401e-06
2:138669657 C T 0.596710 -9.4150e-07
2:138673421 A G 0.345320 -1.5608e-05
2:138677956 A G 1.626995 3.6993e-05
2:138690969 A C 0.028491 1.0342e-05
2:138695054 T C 0.051759 -1.2927e-05
2:138695161 A G 0.220937 9.9077e-06
2:138700958 G A 1.324105 -1.8458e-05
2:138701439 G A 0.067690 -1.4080e-05
2:138703446 C T 0.243587 3.3647e-06
2:138703892 A G 0.312396 3.7679e-05
2:138709568 G A 0.558686 3.2191e-05
2:138718262 A G 0.075051 1.6417e-06
2:138721488 G A 0.042824 7.2492e-06
2:138721597 T C 1.232592 -3.3065e-05
2:138746039 A C 0.323075 2.1511e-05
2:138749057 T C 0.707768 -8.9413e-06
2:138759649 T C 0.217837 -2.8055e-06
2:138769327 A G 0.042437 9.1352e-07
2:138769523 C T 0.043083 -1.4380e-05
2:138770390 A G 0.069492 -8.9639e-06
2:138772694 T C 0.382752 -3.6325e-05
2:138773045 A G 0.053452 1.9637e-05
2:138773229 A G 0.384228 -4.0810e-05
2:138774029 A G 0.044969 -1.3890e-05
2:138780932 C T 0.413653 -4.7137e-06
2:138784191 T C 0.175829 3.5775e-06
2:138788075 A C 0.777434 -1.9137e-05
2:138788533 T C 0.086236 -2.1664e-05
2:138792257 A C 0.069040 3.3254e-06
2:138793328 T C 0.902123 -1.4183e-05
2:138793890 C A 0.047281 1.5374e-05
2:138802173 T C 0.295795 -1.1713e-05
2:138805020 G A 0.054870 -1.1665e-05
2:138805486 T C 0.054805 2.4311e-06
2:138818642 A G 1.969099 3.6096e-06
2:138825144 T C 0.130359 5.8957e-06
2:138830335 C T 0.299164 -1.3699e-05
2:138835061 T C 0.022446 -6.8132e-06
2:138844951 G A 1.161148 -1.4949e-05
2:138845820 T C 0.046571 6.6350e-06
2:138849224 A G 0.145686 -1.9872e-05
2:138850940 T C 0.074983 7.0498e-06
2:138851967 T G 0.108492 -1.2260e-05
2:138855232 A G 0.066487 9.1484e-06
2:138860501 G A 0.279822 -2.3721e-06
2:138872208 C A 0.189384 4.9792e-06
2:138874067 T C 0.029612 -8.0973e-06
2:138881079 C T 0.711188 5.7135e-06
2:138881355 G C 0.268970 -8.9872e-07
2:138884993 G T 0.023455 1.7536e-05
2:138885523 C T 0.480385 -8.0659e-06
2:138889011 T C 0.160910 2.9115e-06
2:138891962 C A 0.020831 -1.9918e-05
2:138893276 T C 0.086461 2.1770e-05
2:138895525 T C 0.082041 1.6243e-06
2:138896871 G T 0.249907 -1.8191e-05
2:138906124 T C 0.024703 5.0447e-06
2:138922295 T C 0.088933 -1.5002e-05
2:138931135 G A 0.041206 1.5484e-05
2:138937884 C T 0.162304 5.1057e-06
2:138940776 G A 1.619822 -5.3058e-06
2:138948549 C A 0.027603 1.2145e-05
2:138952185 C A 0.026338 1.8332e-06
2:138965774 T C 0.171235 -1.3267e-06
2:138969337 A G 0.146043 2.5615e-05
2:138985564 T C 0.030034 2.4560e-05
2:138987598 T C 0.388855 1.1304e-07
2:138988382 T C 0.161444 -1.5402e-05
2:139011409 A G 0.031030 -1.4907e-05
2:139021621 G A 1.505336 8.7141e-06
2:139021958 G C 0.033250 -8.2390e-06
2:139025075 T C 0.061380 -1.1560e-05
2:139052457 C T 1.483496 -1.1168e-06
2:139057361 G A 0.232113 3.8172e-06
2:139059238 C T 0.110647 1.5860e-05
2:139060071 C T 0.109916 -2.5783e-05
2:139061912 C T 1.826827 -3.5201e-06
2:139063638 T C 1.201817 -8.3628e-07
2:139066804 T G 0.112024 1.7712e-05
2:139068574 T C 0.071301 1.9256e-05
2:139083620 G A 1.503160 1.1833e-06
2:139101367 T G 0.030156 2.9844e-06
2:139104172 T C 0.045048 1.1855e-05
2:139120047 A G 0.111790 2.1955e-06
2:139133462 T C 1.058824 -1.1875e-05
2:139144442 T C 0.052524 1.7053e-06
2:139146223 A C 0.020671 5.2335e-06
2:139159969 T C 0.096409 1.4110e-05
2:139168742 C T 0.153291 -6.5977e-06
2:139170297 A G 0.046489 1.3099e-05
2:139174505 T C 0.021633 5.1413e-06
2:139179670 T C 0.098738 -1.3592e-06
2:139181897 A G 0.118045 -3.1404e-05
2:139184753 A G 0.065651 -1.1295e-05
2:139205853 T C 0.908762 3.7163e-06
2:139208680 A G 0.045561 4.9534e-06
2:139227996 A G 1.199933 -1.5302e-05
2:139239249 T C 0.068833 9.1353e-07
2:139242834 G A 0.245756 6.5262e-06
2:139246026 C A 0.041349 -5.3794e-06
2:139252730 A C 0.044364 3.8213e-06
2:139263987 A G 0.075020 6.6903e-06
2:139303548 G A 0.195544 6.6756e-06
2:139313243 T C 0.149684 2.4766e-05
2:139325460 G T 0.088712 -2.9846e-05
2:139328799 C T 0.032122 2.8802e-06
2:139328819 T C 0.037911 8.9618e-06
2:139328891 T G 0.069598 1.4851e-05
2:139331652 A G 0.164919 2.3209e-05
2:139337976 G A 0.150687 1.5467e-05
2:139361245 G A 1.354037 -9.7098e-06
2:139368219 C T 0.064845 -1.8119e-05
2:139370544 T C 0.059762 8.0721e-06
2:139372920 G A 0.145971 1.1730e-05
2:139380924 C T 0.072804 4.8161e-06
2:139383954 G A 0.071420 5.0479e-06
2:139393692 T C 0.089742 -8.5453e-06
2:139402742 C A 0.409709 2.1235e-05
2:139409648 T G 1.402865 4.4360e-06
2:139411119 T C 0.105850 -4.4432e-07
2:139412389 C T 1.685952 2.1329e-06
2:139414418 A G 1.833769 1.5509e-06
2:139414906 T C 0.670391 4.0240e-05
2:139415937 T C 0.237223 3.1622e-05
2:139416621 A G 0.074579 1.3231e-05
2:139418045 G A 0.039537 2.7793e-05
2:139427669 C T 0.646871 1.3004e-05
2:139429068 A G 1.431349 1.4951e-05
2:139433639 A G 0.058412 -1.7736e-05
2:139434804 T C 0.070441 3.1227e-05
2:139436576 G A 0.278112 -9.3645e-06
2:139440762 A C 0.126892 -8.9545e-06
2:139440903 T A 0.025227 -8.9886e-06
2:139461957 C T 1.217279 1.9983e-06
2:139463971 A G 0.148324 -1.5452e-05
2:139469832 A G 1.955663 -8.5123e-06
2:139478081 T C 0.453795 -4.2218e-05
2:139483055 A G 0.373848 1.7546e-05
2:139488033 C T 0.332945 -8.0270e-05
2:139488901 T C 0.326482 2.8682e-06
2:139492443 T C 0.040499 -1.2191e-05
2:139502371 G C 0.219333 -6.4067e-07
2:139503337 G A 0.299150 -1.5301e-05
2:139504936 A T 0.726773 8.9610e-06
2:139505868 C T 0.330136 -2.7856e-05
2:139505916 T C 0.031646 7.4084e-06
2:139509687 T C 0.069999 5.1478e-06
2:139509742 A C 0.270891 1.3030e-05
2:139510209 C T 0.091333 9.2869e-07
2:139511198 G A 0.060738 2.1564e-05
2:139512750 G A 0.794695 8.9976e-06
2:139513222 G C 0.136000 8.1239e-06
2:139514001 T G 1.713973 9.9595e-06
2:139517800 C T 0.037242 1.8383e-05
2:139518569 G A 0.170627 -2.2966e-05
2:139520561 C A 0.049998 3.9904e-06
2:139520581 T C 0.041546 -2.2406e-05
2:139523391 T G 0.050056 1.0714e-05
2:139526260 A G 0.085380 8.9479e-06
2:139527658 C T 0.518126 -6.7594e-06
2:139528886 T C 0.174323 -1.6803e-05
2:139529583 G C 0.062781 7.3544e-06
2:139531083 T C 0.303455 -8.3593e-06
2:139568401 G A 0.500107 -1.0225e-05
2:139568830 A G 0.055733 -7.4154e-06
2:139575344 A G 0.646792 -9.3136e-06
2:139587678 A G 0.049189 1.1582e-05
2:139597274 A C 0.048808 -1.4953e-05
2:139599745 T G 0.541915 -1.4161e-05
2:139609109 C T 0.683164 7.1326e-06
2:139614863 C A 0.042994 1.3268e-06
2:139622704 T C 0.122608 1.5702e-05
2:139623669 G A 0.101661 -8.2244e-06
2:139631796 G A 0.164789 -1.9667e-05
2:139633128 C T 0.107771 7.9549e-06
2:139635969 A G 0.589556 3.4886e-05
2:139636253 T C 0.040675 1.0464e-05
2:139642496 G A 0.030588 8.3719e-06
2:139650245 T C 0.070815 -2.8479e-06
2:139667920 A C 0.396192 -3.0620e-06
2:139671955 A G 0.582937 2.1193e-05
2:139684380 C A 0.048172 -8.6021e-07
2:139687146 T C 0.077407 6.8906e-06
2:139692534 G C 0.027471 6.6071e-07
2:139703671 T C 0.891947 1.8308e-05
2:139707158 C T 0.745574 -9.0970e-06
2:139710335 G A 0.057012 -2.6914e-05
2:139711138 C T 0.136295 4.3321e-05
2:139713486 T C 0.041627 5.2800e-06
2:139753275 T C 0.895183 1.6575e-05
2:139757233 G A 0.472371 -2.5418e-05
2:139758810 C T 0.079753 4.3963e-06
2:139760389 T C 0.048454 1.2185e-05
2:139777055 C A 0.106897 9.0758e-06
2:139780459 G A 0.920142 2.0299e-06
2:139780955 T G 0.040713 -1.3635e-05
2:139785925 T C 0.169223 -8.4237e-06
2:139788919 T C 0.152893 -3.1741e-05
2:139796101 A G 0.159673 6.9556e-06
2:139801479 T C 0.026910 5.6064e-06
2:139810076 G A 0.915837 2.6957e-05
2:139811388 T C 1.894589 -3.6382e-06
2:139812411 G T 0.122526 -4.6238e-06
2:139818324 A G 0.040084 -5.2973e-06
2:139820383 C T 1.343433 2.5359e-05
2:139820593 T C 0.201314 -1.8347e-05
2:139830401 T G 1.661167 6.9451e-06
2:139832149 T G 0.546161 1.5347e-05
2:139832756 G A 0.593347 -1.1138e-06
2:139837694 C T 1.600334 2.0318e-05
2:139839814 C A 0.033604 -1.9376e-06
2:139842781 G A 0.762247 4.6797e-05
2:139845122 T C 0.209154 -2.1869e-05
2:139847936 C T 0.142330 -1.5826e-06
2:139858497 G A 0.279931 -1.0199e-05
2:139873007 A G 0.082707 9.6676e-06
2:139873403 A G 0.203527 3.4417e-05
2:139876323 A G 0.065107 -5.1491e-06
2:139879505 A G 0.021623 -2.6425e-05
2:139884468 T C 0.539671 -4.7092e-05
2:139892619 C A 0.046683 -1.1538e-05
2:139894416 G A 0.151479 6.4644e-06
2:139894894 A C 0.256333 1.1721e-05
2:139906028 T A 0.020991 1.0183e-05
2:139907213 T C 0.039656 -5.0082e-06
2:139909389 A C 0.084894 2.4909e-05
2:139930003 T C 0.848038 1.5857e-06
2:139932584 G A 0.043562 5.2401e-06
2:139937146 T C 0.351290 1.4275e-05
2:139951042 C A 1.565203 -1.7839e-06
2:139951325 A G 0.050572 -3.3715e-05
2:139954114 A G 0.059174 -1.2855e-05
2:139955070 A G 0.088355 1.6778e-05
2:139974728 A G 0.641751 3.9850e-06
2:139986074 T C 0.050882 -3.6479e-05
2:139987230 C T 0.058970 6.2830e-06
2:140000745 G A 0.635964 4.8770e-06
2:140002534 C T 1.007857 -2.2483e-06
2:140002855 A G 0.602887 4.7552e-06
2:140004659 G A 0.099084 -4.4137e-06
2:140015929 T C 0.059313 9.4071e-06
2:140018042 A G 0.373838 6.1721e-05
2:140037965 T C 0.060112 3.7604e-05
2:140038693 T C 0.155872 7.0416e-06
2:140049241 C A 0.430030 -1.9592e-05
2:140056052 G A 0.822397 1.0998e-05
2:140057738 T C 1.697800 1.2302e-05
2:140061178 T C 1.076829 2.0063e-05
2:140065413 T C 0.467782 -3.2916e-06
2:140082022 C A 0.605916 -5.5262e-06
2:140084615 G A 0.730329 1.2095e-05
2:140086304 T C 1.803623 1.0112e-05
2:140094464 T C 0.037792 -4.1285e-06
2:140109691 T C 0.467193 7.8607e-07
2:140117143 A G 0.041046 -6.3023e-07
2:140120244 G T 0.230488 4.0948e-06
2:140130968 C T 0.093495 9.7818e-06
2:140133860 G T 0.030374 -6.6912e-06
2:140136592 A G 0.514516 -1.2031e-05
2:140147832 T C 0.158694 1.7858e-05
2:140148908 T C 0.087617 5.9006e-06
2:140160736 G A 0.235842 2.4061e-06
2:140174969 A C 0.032390 -8.3783e-06
2:140183276 T C 0.507260 -1.9046e-05
2:140193111 C T 0.060156 1.3135e-05
2:140203973 G A 0.414265 1.2718e-05
2:140204407 A G 1.444976 -3.5627e-06
2:140204688 G A 0.093172 8.0772e-06
2:140229257 C A 0.558173 -4.5080e-05
2:140236180 A G 0.041672 1.9861e-05
2:140248011 T C 0.072603 -3.7617e-06
2:140255995 G A 1.455260 -6.0497e-06
2:140283908 A G 0.047587 1.2318e-05
2:140288555 A G 0.247793 5.7855e-06
2:140299713 G A 0.097646 7.9261e-06
2:140310198 G A 0.492080 -6.4842e-05
2:140313347 A G 0.125644 1.4498e-05
2:140315787 A G 0.041655 2.9274e-05
2:140322277 A G 0.056651 -7.7663e-06
2:140342040 G A 0.047672 -2.1224e-05
2:140359548 G A 0.628134 1.5756e-05
2:140364849 G A 0.642495 -2.5640e-05
2:140371219 A G 0.048230 1.2993e-05
2:140373387 A C 0.175526 -2.2482e-05
2:140377533 A G 0.116199 1.5657e-05
2:140402339 T G 0.026141 1.5524e-05
2:140433985 T C 0.141640 -1.9372e-05
2:140434099 A G 0.091510 1.2906e-05
2:140437626 G A 1.941115 6.8946e-07
2:140445705 T C 0.020736 5.7463e-06
2:140447504 A G 0.021011 -3.2895e-06
2:140454977 T C 1.928131 2.7887e-06
2:140455644 G A 0.705467 -3.8921e-05
2:140455682 C T 0.037483 1.3481e-05
2:140468272 A C 0.041304 2.2406e-05
2:140474772 A G 0.601616 1.6296e-05
2:140474921 T C 0.044425 -2.6252e-05
2:140488871 T C 0.028844 -2.4686e-05
2:140494388 G A 1.764528 -1.9954e-05
2:140500835 T C 0.039992 5.1086e-06
2:140505193 G A 0.175138 -3.5571e-05
2:140518824 C G 0.159880 -2.0636e-05
2:140530521 A C 0.054377 8.5387e-06
2:140534511 A G 0.691157 1.8694e-05
2:140554214 G A 0.725209 2.4008e-05
2:140560317 C T 0.351188 -1.0123e-04
2:140585583 A G 1.185032 8.8992e-06
2:140589636 T C 0.354530 4.2350e-06
2:140621277 C A 0.077200 -2.3696e-05
2:140622586 T G 0.157871 1.2040e-05
2:140625133 A G 0.057522 2.6198e-06
2:140634162 G A 0.025223 1.3083e-05
2:140634457 C A 0.835935 1.1015e-06
2:140635199 C T 0.396582 4.5270e-06
2:140642349 G A 0.362611 7.3684e-06
2:140648825 A G 0.140277 -2.7761e-06
2:140653072 G A 0.030986 4.9292e-05
2:140656029 A G 0.623612 8.9027e-06
2:140657911 C T 1.061278 3.9691e-05
2:140678237 A C 0.946415 1.0338e-05
2:140681452 T C 0.041848 -1.8581e-05
2:140690321 T C 0.938694 -1.5536e-05
2:140695101 A G 0.033216 1.2325e-05
2:140695937 T C 0.064824 -1.3183e-05
2:140700670 G T 0.067575 -8.4160e-06
2:140705119 A G 0.101420 5.4542e-06
2:140706921 G A 0.191458 1.6977e-05
2:140708845 C T 0.044150 -4.1794e-07
2:140713355 C T 0.761645 -1.9999e-05
2:140718693 T C 0.069173 7.8773e-06
2:140720357 G T 0.212350 6.3284e-05
2:140724997 T C 0.624439 -1.7965e-05
2:140726712 C T 0.080926 -3.5217e-05
2:140726859 A G 0.244726 2.5619e-05
2:140728191 A G 0.063342 -1.7956e-05
2:140745326 C T 1.794090 -1.2197e-06
2:140749362 C T 0.048995 3.7455e-05
2:140753744 C A 0.065899 7.7815e-06
2:140754047 G A 0.026988 -2.4624e-05
2:140759805 G A 0.259121 5.8849e-06
2:140771444 A G 0.035042 4.6324e-06
2:140772874 T C 1.798564 -1.6187e-05
2:140781290 G A 0.030571 1.1315e-06
2:140781752 C T 0.617969 -2.1009e-05
2:140791757 T C 0.680750 -1.7507e-05
2:140793634 A G 0.208905 -2.1680e-06
2:140795109 A G 0.064950 1.0605e-05
2:140807488 G A 0.044473 -2.8777e-05
2:140814538 T C 1.578657 -1.5374e-05
2:140815297 A G 0.032176 -4.8324e-06
2:140819636 T G 0.060609 1.1156e-05
2:140824464 G C 0.073100 5.5175e-06
2:140829796 T C 0.114241 9.1129e-06
2:140834345 A C 0.406112 -1.1776e-05
2:140843898 A G 0.073661 1.2134e-05
2:140848075 C T 0.734436 7.0320e-07
2:140851621 A C 0.374361 -6.4253e-06
2:140852448 G A 0.105887 2.4128e-05
2:140869488 A G 0.029905 -2.9132e-06
2:140869788 A G 1.882166 1.7598e-05
2:140873786 C T 0.081759 -9.2304e-06
2:140875226 C T 1.522029 2.2530e-05
2:140885736 C G 0.144193 1.7113e-07
2:140891843 T C 0.742701 3.3792e-06
2:140902383 G A 1.463440 -9.4455e-06
2:140903128 G T 0.130744 7.8551e-06
2:140904596 C T 0.052126 -1.2882e-05
2:140904795 C T 1.140433 -2.1484e-06
2:140916604 G C 0.101699 2.1818e-05
2:140921837 A G 0.073916 -5.9482e-07
2:140922100 G A 0.480126 -1.1888e-05
2:140922911 G A 1.882478 -1.1676e-05
2:140923936 T C 1.117311 1.8639e-06
2:140929281 C T 0.108108 5.3868e-06
2:140931482 G A 0.080022 9.8618e-06
2:140931511 A G 0.023095 8.4293e-06
2:140932485 A C 0.145835 3.3669e-06
2:140941071 T C 0.055339 -1.5712e-05
2:140947970 G A 0.113568 7.2613e-06
2:140948604 T G 0.029534 -1.6447e-05
2:140951019 G A 0.128809 -6.7483e-07
2:140958641 G A 0.602364 -4.3661e-06
2:140958658 A C 0.042358 4.7405e-06
2:140963503 T C 0.030476 1.3469e-05
2:140968308 C T 0.348985 7.6165e-07
2:140968482 A G 0.047659 -2.3720e-05
2:140970913 C T 0.334740 -8.0776e-07
2:140982187 C T 1.102556 -3.5790e-06
2:140983296 G A 0.063883 1.0033e-06
2:140988356 G A 0.083245 2.2427e-05
2:140988519 G A 0.053534 -9.7313e-06
2:140988796 A G 0.342977 -1.2256e-05
2:140991825 G C 0.080569 6.1474e-06
2:141040477 G A 0.088426 1.3505e-05
2:141041323 G T 0.171215 2.6168e-06
2:141049907 G A 0.200549 2.8541e-06
2:141058172 C T 0.861746 6.1358e-06
2:141072519 G C 0.031017 2.1971e-05
2:141077263 C T 0.840885 -1.4195e-06
2:141101698 C T 0.122462 1.5011e-05
2:141116447 T G 0.067252 5.6602e-06
2:141116706 C A 0.037449 7.4393e-06
2:141117459 G A 0.120320 -1.4438e-05
2:141121496 G A 0.039479 1.5199e-06
2:141125522 A G 0.041930 3.3877e-06
2:141128779 G C 0.041760 1.0308e-05
2:141132080 A G 0.181503 5.1083e-06
2:141138010 A C 0.089939 -3.7150e-06
2:141150397 C A 0.052323 1.1088e-05
2:141168279 G A 0.128503 -5.4922e-06
2:141169557 T C 0.031231 2.3961e-05
2:141173364 T C 0.068411 4.9246e-06
2:141176515 C T 0.035382 1.5399e-05
2:141192308 G T 0.142225 -7.5383e-06
2:141194692 A C 0.709805 7.7389e-06
2:141202412 T C 0.246317 1.0979e-05
2:141219962 C T 0.108189 1.1950e-05
2:141231988 A G 0.082697 1.7100e-05
2:141242918 C T 0.083415 1.7817e-05
2:141249655 A G 0.056566 -8.3167e-06
2:141258508 T C 0.086845 6.6320e-06
2:141259283 A G 0.469019 1.6257e-06
2:141260668 G A 1.155362 7.4743e-06
2:141270270 G T 1.425202 4.7858e-06
2:141274576 C T 1.499573 1.0616e-06
2:141279190 G A 0.495293 -5.4553e-06
2:141286741 G A 0.039662 -2.3902e-07
2:141287734 C T 0.151992 -9.6617e-07
2:141288399 T C 0.132688 -1.2597e-05
2:141289540 T C 0.057726 8.7692e-06
2:141290822 G A 1.095120 5.7311e-06
2:141293974 A G 0.023391 9.1568e-06
2:141297154 T C 0.036541 1.7369e-06
2:141298635 T C 0.020423 2.3169e-06
2:141313962 T G 0.036344 7.1095e-06
2:141315487 T C 0.208256 7.4631e-06
2:141331427 G T 0.257894 1.0912e-05
2:141332832 G A 0.777199 -6.8776e-06
2:141333821 G C 0.033199 -2.6441e-05
2:141336719 T C 0.021555 1.3270e-05
2:141336991 G A 0.144523 -2.0111e-05
2:141337820 T C 1.890329 -1.6582e-06
2:141340564 C G 0.404361 3.4781e-05
2:141340626 A C 1.113449 7.3786e-06
2:141343336 C A 0.144193 2.3962e-05
2:141345946 C T 0.135469 -1.5053e-05
2:141354420 T C 0.369561 9.6249e-06
2:141355324 C T 0.061578 1.6898e-05
2:141360623 T C 0.163742 5.0242e-06
2:141361994 G A 0.337137 -3.5632e-05
2:141362058 C A 0.122581 -1.7772e-06
2:141362189 C T 0.153414 -9.6771e-07
2:141365900 G T 0.120316 3.6531e-06
2:141370160 T C 0.766861 -3.7031e-05
2:141373244 A G 1.396606 -1.3565e-05
2:141376397 T G 0.511711 1.8338e-05
2:141379397 T C 0.020634 1.8548e-05
2:141382827 C A 0.888397 -3.1830e-05
2:141393845 C T 0.042086 1.0866e-05
2:141394853 G A 0.025913 1.2282e-05
2:141395895 A G 0.085043 8.6018e-06
2:141399837 A C 1.316037 -8.8804e-06
2:141406093 T G 0.453108 2.3060e-06
2:141406157 C T 0.122016 -4.3899e-06
2:141407271 C T 0.098272 -6.3918e-06
2:141424522 C T 0.040023 -1.9770e-06
2:141424751 T C 0.026168 4.7347e-06
2:141424878 C T 0.148664 -1.9141e-06
2:141437305 T C 1.762053 -8.6459e-06
2:141442535 T C 0.030813 9.9984e-06
2:141443804 A C 0.025369 9.6544e-06
2:141456670 G A 0.035685 -3.2553e-06
2:141459964 T C 0.343195 -7.7603e-06
2:141466022 A G 0.109403 -9.3008e-06
2:141470152 G A 0.044704 1.9069e-05
2:141483789 A G 0.114295 1.7595e-05
2:141487275 A G 0.339462 -7.7902e-06
2:141490001 G A 1.182662 -5.0850e-06
2:141493133 C G 0.237542 -1.9116e-05
2:141500692 C T 0.181350 -4.1011e-06
2:141504681 G A 0.061652 -5.2104e-06
2:141505318 A C 0.070696 -4.4725e-06
2:141517707 A C 0.117732 1.8709e-05
2:141518019 A G 0.647969 -1.5604e-05
2:141520969 T G 0.046911 -1.6880e-05
2:141523403 T G 0.056162 -9.6686e-06
2:141526325 A G 1.812660 -4.0397e-05
2:141544742 T C 0.082884 4.8025e-06
2:141549690 A C 1.080372 -2.2856e-07
2:141558996 C A 1.097986 2.6087e-06
2:141562876 G A 0.089551 2.7121e-05
2:141566421 T C 0.091081 -3.8618e-05
2:141576627 T C 1.748094 -4.4777e-06
2:141582815 G A 0.071791 -4.9592e-06
2:141583482 C T 1.149232 1.4696e-05
2:141588341 C T 0.058157 8.6105e-06
2:141592252 A C 0.065423 -2.3578e-05
2:141594886 T C 0.098755 -2.9441e-05
2:141603818 C A 0.023714 3.8520e-06
2:141605795 G A 1.704338 -2.2855e-05
2:141613125 G A 0.158694 -2.2506e-05
2:141621180 G C 0.640884 1.2667e-05
2:141641717 T C 0.117273 -2.3053e-05
2:141641929 T C 1.132188 2.4737e-05
2:141650242 C A 1.252042 1.0735e-05
2:141650327 C G 0.354173 -8.1845e-06
2:141660295 G A 0.515331 -4.8383e-06
2:141664852 C G 0.025410 5.0027e-06
2:141684270 C T 1.389310 8.4195e-06
2:141685272 A G 0.060340 1.4706e-05
2:141690177 G A 0.050372 1.2343e-05
2:141691006 C T 0.103569 2.6163e-06
2:141695635 C G 0.026549 1.7260e-05
2:141699291 G A 0.126603 -8.7487e-07
2:141712922 G A 0.070244 2.5496e-06
2:141713836 C T 0.131821 -1.2014e-05
2:141721142 T A 0.322147 -6.0859e-06
2:141722881 T C 0.441263 2.0223e-05
2:141732765 T G 1.566584 9.0293e-06
2:141737084 C T 0.093927 2.3436e-07
2:141737303 T C 0.267182 3.8596e-05
2:141742579 A G 0.051011 -9.2800e-06
2:141754461 T C 0.518517 1.7934e-05
2:141764012 T C 0.088504 -1.2861e-05
2:141764700 G A 0.099945 6.1760e-06
2:141766952 C T 0.020450 -1.1812e-06
2:141773450 C T 0.023704 -9.2235e-06
2:141773523 G A 0.109454 1.5002e-05
2:141777030 T C 0.163446 9.7171e-06
2:141779064 T C 0.795773 -8.3515e-06
2:141782073 C T 1.195534 7.2028e-06
2:141784568 T C 0.093560 -8.8443e-06
2:141788760 C T 0.147144 -6.3045e-06
2:141789516 A G 0.042896 -1.3575e-05
2:141790926 C T 0.187177 -6.2205e-06
2:141795194 G A 0.327257 -6.9815e-06
2:141795269 A C 1.294921 1.1912e-05
2:141795421 G A 0.342780 8.8601e-06
2:141795620 G A 1.634696 1.6444e-05
2:141796109 G A 0.099101 -1.3964e-05
2:141798089 G A 0.043984 -1.0650e-05
2:141798164 G T 0.182030 4.7768e-06
2:141798761 T C 0.158082 8.3487e-06
2:141799879 A G 1.240748 3.9220e-05
2:141800073 T C 1.531229 1.0240e-05
2:141803565 T C 0.021242 3.0516e-06
2:141804323 G C 0.121292 -2.2667e-05
2:141811867 T C 0.252954 4.9595e-06
2:141818657 C T 0.069169 -2.3762e-06
2:141822622 A G 1.142510 1.5059e-06
2:141829763 T C 0.189261 1.3419e-05
2:141839252 T C 1.758755 -2.4000e-05
2:141844528 T G 0.127354 -9.1756e-06
2:141845357 T C 0.054071 1.0072e-05
2:141850541 T G 0.029459 3.7339e-06
2:141857815 T C 0.493923 -1.8722e-05
2:141859861 C T 0.694890 -1.2086e-05
2:141860828 C T 0.050249 -4.6872e-06
2:141863425 G A 0.068309 -1.7511e-05
2:141870078 G A 0.028134 -2.0236e-06
2:141878395 C T 0.022826 2.3898e-06
2:141878501 A C 0.574468 -2.3466e-05
2:141881224 G A 0.052265 -3.1360e-06
2:141881959 C T 0.065702 -2.6576e-06
2:141888789 C T 0.145642 9.4915e-06
2:141893542 A C 0.031523 1.0949e-05
2:141904724 C T 0.056461 -5.4540e-06
2:141907678 C G 0.022371 -7.1878e-06
2:141914514 T C 0.223759 3.1916e-05
2:141916380 T C 1.423988 3.5764e-05
2:141918457 A C 0.065617 5.0494e-06
2:141919819 C T 0.353235 5.8346e-07
2:141921632 A G 0.075537 1.4745e-06
2:141930393 A C 0.041240 1.4176e-05
2:141937011 G A 0.101053 4.4979e-06
2:141940871 G A 0.030173 4.9167e-06
2:141942235 T C 1.242047 1.1965e-05
2:141947577 T C 0.021793 1.8286e-05
2:141947619 G A 0.108111 1.2324e-05
2:141948377 A C 0.028457 -1.0547e-05
2:141951944 C A 0.938885 -7.4990e-06
2:141955975 A G 0.082242 -1.1048e-05
2:141958204 A G 0.050151 1.3309e-05
2:141962864 A G 0.035453 3.9492e-07
2:141967308 G A 1.735256 -1.3531e-05
2:141996255 A G 0.691663 -1.5687e-05
2:141998641 A G 0.040665 7.8783e-06
2:142003423 A G 0.024897 -2.0233e-05
2:142008500 C T 0.447661 2.7660e-05
2:142013612 G T 0.794365 5.5527e-05
2:142025475 T C 0.043967 1.0872e-05
2:142030583 C A 0.023115 -8.2866e-06
2:142035262 G A 0.062451 -4.7540e-06
2:142039754 T G 0.036650 1.3870e-05
2:142053453 A G 0.270925 2.5767e-05
2:142058031 C A 0.226085 1.4155e-06
2:142059019 C G 0.154811 1.7025e-05
2:142077308 C T 0.851904 1.5098e-05
2:142078147 T C 0.444840 1.0348e-06
2:142083889 G A 1.460040 -1.7219e-05
2:142085018 A G 0.081004 -1.4687e-06
2:142090147 G A 0.156875 2.0292e-05
2:142090259 A G 0.050066 2.4931e-05
2:142094007 C T 1.156300 -1.1167e-05
2:142095491 T C 0.419912 3.2368e-05
2:142099499 T G 1.249656 -1.0618e-05
2:142113274 T C 0.096817 -8.2664e-06
2:142117626 C A 0.054890 1.2341e-05
2:142130116 G A 0.206849 -4.5398e-06
2:142134095 G C 0.204102 -1.1522e-05
2:142138525 T G 0.092479 2.2543e-06
2:142139649 C T 0.074653 8.8385e-07
2:142142927 G A 0.102773 -2.4423e-06
2:142146200 C T 0.097888 -2.1612e-05
2:142146394 C T 1.359290 -1.8227e-05
2:142149328 A G 1.338881 -3.0853e-05
2:142149861 A C 0.086712 1.6756e-05
2:142150285 G A 1.961205 7.4362e-06
2:142152653 C A 0.021973 -6.2425e-06
2:142157145 G A 1.885698 1.1883e-05
2:142158186 T C 1.459024 -1.0134e-05
2:142166561 G T 1.584837 -2.6207e-05
2:142167451 A G 0.124930 -3.6597e-07
2:142170876 C T 0.092064 -6.6104e-06
2:142175497 T C 0.149089 -1.5179e-05
2:142175896 A C 0.646119 8.8811e-07
2:142179493 T C 0.025179 1.0373e-05
2:142182111 G C 1.724155 2.5133e-05
2:142186960 T A 0.041808 4.6026e-05
2:142191075 C T 0.970836 6.4943e-05
2:142199346 T G 0.455505 4.4007e-05
2:142209792 G A 0.058021 -2.8835e-06
2:142210528 T C 1.811653 1.6393e-05
2:142212674 C A 0.258138 1.2603e-05
2:142213578 C T 0.075734 6.8874e-06
2:142224865 A G 0.216293 -9.9324e-06
2:142228325 T G 1.546773 2.0938e-05
2:142232633 T C 1.093070 -9.5129e-06
2:142235081 G A 0.796803 -1.5189e-05
2:142236956 T C 1.100002 -9.2442e-06
2:142242577 C T 1.068823 -4.9096e-06
2:142244572 T C 0.357573 -5.0473e-06
2:142244635 T C 0.056243 1.0038e-05
2:142250234 A G 0.035511 -1.1306e-05
2:142253260 C T 0.075238 -1.0738e-05
2:142256488 A G 0.084003 3.8813e-05
2:142291951 C A 0.865489 -2.8158e-05
2:142296704 A C 0.063770 -1.8408e-05
2:142303739 T C 0.046241 2.6332e-06
2:142305481 A G 0.525966 4.7409e-06
2:142309015 T C 0.072331 -4.1510e-06
2:142312886 C T 0.148174 3.0186e-07
2:142314253 T C 0.216603 -1.2911e-05
2:142316883 A G 0.025084 1.9475e-05
2:142340145 T C 0.060408 -5.7383e-07
2:142350130 A G 0.553328 1.2616e-05
2:142350168 A G 0.135867 2.5393e-05
2:142351962 G T 0.650519 6.8560e-06
2:142363699 G A 0.060126 -4.5591e-06
2:142368703 G A 0.153903 -1.3221e-05
2:142369074 A G 0.435623 -9.7951e-06
2:142375722 A G 0.044674 2.0217e-05
2:142377856 T G 0.035664 -1.5941e-05
2:142381682 T G 1.889829 -1.9197e-05
2:142384387 A G 1.566186 -9.6127e-06
2:142406689 G A 0.221264 -5.2293e-06
2:142408609 T C 1.146087 -1.2557e-05
2:142414531 A G 0.333563 2.0891e-05
2:142431367 T C 0.106333 1.2745e-05
2:142431893 C T 0.081949 -1.9146e-05
2:142434913 C A 1.104936 -1.0688e-05
2:142435465 G T 0.159632 -1.7862e-05
2:142457157 T C 0.568624 5.6674e-06
2:142459762 A C 0.040454 1.8061e-05
2:142467582 A G 0.092632 1.8846e-05
2:142468472 T C 0.122169 -3.4576e-05
2:142478064 G A 0.080705 -3.8301e-06
2:142478672 G A 1.140491 -5.7297e-06
2:142486771 T C 0.364862 3.0705e-06
2:142488678 C T 0.584647 -5.9833e-06
2:142489811 A G 1.559689 2.1631e-05
2:142493732 G T 0.173330 9.2759e-06
2:142496643 G A 0.340710 1.3674e-05
2:142496985 A G 1.893378 6.1079e-06
2:142500561 T C 0.905971 -4.4472e-06
2:142504546 T C 0.113724 2.3929e-06
2:142504788 T A 0.218677 -7.0455e-06
2:142507423 A G 0.118671 -7.4150e-06
2:142509698 C T 0.845896 7.3200e-06
2:142513131 C A 1.468438 -9.1020e-07
2:142515592 A C 0.839644 1.3156e-05
2:142518602 G A 0.167560 2.7180e-05
2:142522188 A C 0.038840 6.5837e-06
2:142523863 A G 0.153213 -1.5449e-05
2:142524373 G A 0.326352 1.8741e-05
2:142533220 C A 1.045996 -2.6281e-05
2:142535388 C T 0.103443 -1.7929e-05
2:142539019 A G 0.030609 5.2673e-06
2:142540973 T C 0.215338 1.7159e-05
2:142545909 C G 0.148888 -6.7969e-06
2:142549946 T G 0.053816 -1.3236e-05
2:142550869 T C 0.072583 -7.6006e-06
2:142560759 C T 0.111759 -4.3854e-07
2:142565707 G A 0.039061 5.9436e-06
2:142567910 C T 0.429683 1.6474e-05
2:142568919 A G 0.188034 6.1576e-06
2:142569225 G T 0.232245 -2.6927e-05
2:142572590 C A 0.133899 -1.2047e-05
2:142574470 A G 0.120622 -6.2782e-06
2:142581862 G T 0.152965 3.8823e-06
2:142584472 T G 0.427086 7.1070e-06
2:142592185 C T 0.244369 1.4741e-05
2:142601693 C T 1.490353 2.7854e-05
2:142608963 G A 0.469356 3.6399e-06
2:142616895 A G 0.033879 2.7223e-06
2:142617818 T C 0.046003 -1.1743e-05
2:142630661 A G 0.070098 -1.1274e-05
2:142631483 C T 0.767054 4.9841e-06
2:142634907 C T 0.355560 -3.0381e-06
2:142635318 G A 0.086430 -1.0869e-05
2:142636460 G A 0.174826 5.2120e-05
2:142636890 A G 0.543016 -4.9588e-06
2:142641628 C T 0.850132 -5.8827e-06
2:142644422 T C 0.066395 3.1507e-05
2:142654735 T C 0.961252 1.6714e-05
2:142656200 A G 0.773473 -1.9211e-06
2:142657106 T C 0.116927 1.2057e-05
2:142672805 C T 0.251723 1.9369e-06
2:142672894 C T 0.144863 2.6565e-06
2:142680727 T C 0.037820 1.7001e-05
2:142682421 A G 1.750776 1.1553e-05
2:142682738 C T 0.101658 -2.8076e-05
2:142697657 C T 0.105891 5.3105e-06
2:142701852 C T 0.561504 2.0805e-06
2:142702491 A G 0.172021 -6.5331e-06
2:142711335 T C 0.023717 1.2088e-05
2:142714632 G T 0.061415 1.0503e-05
2:142717631 A G 0.799407 1.0440e-06
2:142723642 A C 0.105136 7.2619e-06
2:142724921 A G 0.041491 -1.2167e-06
2:142731566 T C 0.190764 -7.3450e-06
2:142737885 G C 0.069615 2.4484e-06
2:142738865 C T 1.084639 7.9699e-06
2:142742077 C T 1.674879 6.1100e-06
2:142744474 A G 0.451942 -1.5476e-05
2:142744862 G T 0.027899 8.7791e-06
2:142746445 G A 0.413626 -2.0307e-06
2:142752010 C T 0.589213 1.3747e-05
2:142759003 A G 0.632013 -1.8012e-06
2:142759245 A G 0.057399 6.8976e-07
2:142760524 C T 0.021691 -1.5563e-06
2:142760860 G A 0.044650 -1.0375e-05
2:142765385 C T 0.049603 9.4468e-06
2:142770748 T C 0.792655 -1.0415e-05
2:142776412 G T 0.658603 1.5318e-05
2:142776573 C T 0.158330 -6.3430e-06
2:142777901 T C 0.039730 -4.0329e-06
2:142780823 T C 0.035062 1.2061e-05
2:142783437 A G 0.096779 5.3422e-06
2:142787820 A G 0.049583 5.5259e-06
2:142789451 T C 0.097911 -1.3695e-05
2:142790401 G A 1.049379 -1.7146e-05
2:142791333 C T 0.077006 7.2600e-06
2:142797453 T C 0.181867 -2.9027e-05
2:142797509 T C 1.141830 3.8136e-06
2:142798840 C T 0.040716 -1.1305e-06
2:142809455 G A 0.106414 3.4720e-08
2:142815877 T C 0.029942 2.6702e-05
2:142816787 C T 0.069197 1.2909e-06
2:142822193 C T 0.429557 -6.9243e-06
2:142823182 C T 0.047598 6.8086e-06
2:142828509 G T 0.200688 -3.0996e-05
2:142835889 T C 1.033339 -8.9120e-06
2:142847223 C T 0.082918 -1.0201e-05
2:142856903 C T 0.022177 2.7745e-05
2:142871473 T C 0.098054 2.8336e-05
2:142871561 T C 0.028688 -6.4353e-06
2:142871676 T G 1.372121 3.1866e-05
2:142873803 T C 0.130132 -1.0854e-06
2:142876197 G A 0.075762 -3.2498e-06
2:142878715 A C 0.048036 1.1119e-06
2:142889537 C A 0.286020 3.6683e-05
2:142892563 T G 0.060639 1.2045e-05
2:142902297 T C 0.049964 1.2099e-05
2:142903326 C T 0.362975 5.4572e-05
2:142922669 G T 0.080304 1.8760e-07
2:142927136 C T 0.206706 1.2091e-05
2:142927676 T G 0.352031 2.3673e-05
2:142935055 A G 0.113466 -6.4914e-07
2:142937057 T C 0.091601 1.7052e-05
2:142957558 G T 0.058324 9.3016e-06
2:142959931 C T 0.323327 7.9744e-06
2:142968655 C T 0.211955 -1.8741e-05
2:142977550 A G 0.044072 -2.9803e-06
2:142977913 C T 0.262626 1.1099e-05
2:142982885 T C 0.143612 3.2501e-06
2:142985466 T G 1.049212 2.8220e-05
2:142996517 G A 0.333244 1.9043e-05
2:142998379 G A 0.344749 -4.7972e-06
2:143005576 T C 0.037265 -1.2294e-05
2:143009299 T C 0.265383 1.1436e-05
2:143015885 A G 0.098530 -8.8830e-06
2:143018080 G T 0.043426 -1.1331e-05
2:143023614 C T 0.452431 1.2711e-05
2:143024543 A G 0.105690 1.6090e-05
2:143028063 T C 0.100431 -1.3318e-05
2:143028361 C T 0.488388 5.4348e-07
2:143028951 C T 0.207474 6.0676e-06
2:143035581 T C 0.085846 3.2017e-06
2:143048468 C T 0.047971 -8.4744e-06
2:143060186 G A 1.244899 1.0929e-05
2:143063101 C T 0.030146 -1.2124e-05
2:143064853 T C 0.021099 -5.0106e-06
2:143082947 A G 0.142419 -1.1025e-05
2:143095023 T G 1.207478 7.3680e-06
2:143104113 T C 0.081198 8.6045e-06
2:143108365 A G 0.021035 2.0617e-05
2:143112222 A C 0.056967 -1.1386e-05
2:143113027 C T 0.046921 6.7238e-06
2:143115606 G A 0.049712 8.7562e-06
2:143117883 G A 0.464307 -1.6564e-05
2:143139023 T C 0.108298 3.8585e-06
2:143142189 C G 0.185705 2.4969e-05
2:143144226 G A 0.284161 -7.1219e-06
2:143149615 C T 0.150065 -9.3497e-06
2:143180243 T C 0.082021 -8.3448e-06
2:143190789 G A 0.128003 -1.2418e-06
2:143197199 C A 0.044694 1.9034e-05
2:143206633 A G 0.210163 -9.8979e-06
2:143215656 C T 1.152649 -3.2054e-05
2:143216950 G A 0.108913 -3.6911e-06
2:143229823 C G 0.141127 -1.4078e-05
2:143236253 C T 1.172871 -2.5928e-05
2:143236310 T C 0.962826 -1.6958e-05
2:143237373 T C 1.960232 8.7110e-06
2:143237865 T C 1.166578 -2.2923e-06
2:143238107 A G 0.573744 6.0563e-06
2:143238505 A G 0.048685 -2.7576e-06
2:143240056 G A 0.062710 -2.3522e-05
2:143240771 T C 0.221114 3.4382e-05
2:143244356 T C 1.923705 -2.1715e-05
2:143244446 A G 0.264323 -1.6981e-05
2:143244973 G A 0.054690 8.5390e-06
2:143247203 G A 1.321882 -1.2908e-05
2:143254723 A G 0.846627 1.2285e-05
2:143254981 C T 1.651212 6.5268e-06
2:143269102 A G 0.100145 2.5766e-05
2:143269355 C A 0.095841 -9.2709e-06
2:143285114 T C 0.109603 3.4396e-05
2:143287317 C T 0.313202 2.6775e-05
2:143290897 A G 0.274107 1.7342e-05
2:143292355 G T 0.352633 1.4901e-05
2:143299500 T C 1.958760 8.4697e-06
2:143301247 C T 0.240354 2.3395e-05
2:143312024 C T 0.664186 4.7513e-06
2:143321543 T C 0.116407 1.1181e-05
2:143331871 C G 0.035059 -1.0210e-06
2:143335573 T C 0.963632 8.9707e-06
2:143336258 C T 0.099295 6.0763e-06
2:143339860 A G 0.025747 -9.6072e-07
2:143340575 G A 0.070210 1.6666e-05
2:143345477 A C 0.084278 -1.9262e-05
2:143354871 G A 0.174962 1.9641e-05
2:143383849 T C 0.160533 2.1549e-05
2:143384940 G A 0.131913 1.6071e-05
2:143394478 C G 0.236910 9.5903e-06
2:143412640 C T 0.048835 -1.0032e-05
2:143425908 G A 0.041777 -3.8443e-07
2:143430359 T C 0.022667 -6.4096e-06
2:143431003 T C 0.051127 1.2666e-05
2:143441869 T G 0.134735 -1.6770e-06
2:143446472 G A 1.073616 -5.8126e-06
2:143448229 T C 0.161611 1.8054e-05
2:143456238 C T 1.923079 -7.8252e-07
2:143461906 C G 0.059667 2.2626e-05
2:143475837 G T 0.197010 -5.2286e-05
2:143482003 T G 0.116230 1.4762e-05
2:143484195 C T 0.053350 -5.0203e-06
2:143500132 C T 0.024254 -5.7556e-06
2:143504689 T C 0.080348 -1.2223e-05
2:143550868 C T 0.207107 -3.5952e-06
2:143554479 G T 0.971414 -1.6315e-05
2:143563255 T G 0.339989 1.8750e-05
2:143581413 T G 0.028130 1.5922e-05
2:143592109 G A 0.830709 -1.0941e-05
2:143593347 G A 1.930256 1.5077e-07
2:143600166 A C 0.354340 2.6548e-05
2:143607215 T C 0.094114 -2.2005e-05
2:143620025 G A 0.790734 1.8692e-06
2:143620506 T C 0.061625 -4.1162e-06
2:143630801 C A 0.086189 -5.6320e-06
2:143637839 G T 0.111800 1.1906e-05
2:143643540 G A 1.919771 -7.5916e-06
2:143654379 T C 0.108172 1.0731e-06
2:143666687 T C 0.179055 7.4188e-06
2:143669396 G T 0.311730 5.8381e-06
2:143682628 T C 0.044663 7.4832e-06
2:143683066 G T 0.791132 3.3762e-06
2:143711005 G A 0.734790 -6.7422e-06
2:143720342 C A 0.208151 -5.9366e-07
2:143721907 A G 0.097136 -9.0761e-06
2:143724033 G A 0.054173 2.0947e-05
2:143730845 C T 0.844785 2.0919e-04
2:143735951 G A 1.978537 -6.5676e-06
2:143746750 T C 0.143442 -6.1783e-05
2:143746950 G T 0.043916 -8.2303e-06
2:143749612 C T 0.040298 -7.1404e-06
2:143761764 G A 0.169576 -2.2190e-06
2:143776751 T G 0.100577 6.1361e-06
2:143779942 A C 0.079454 5.0534e-06
2:143781546 A G 0.935733 6.8898e-05
2:143784193 G A 0.546974 4.9164e-06
2:143790793 C T 0.090021 -6.5747e-05
2:143798189 G A 0.359011 3.2865e-06
2:143811550 A G 0.054669 1.4568e-06
2:143822728 A G 0.112844 -6.1181e-05
2:143826143 G C 0.040822 -1.1276e-05
2:143828517 T C 0.357012 3.6326e-05
2:143831599 G A 0.252396 4.8881e-06
2:143844825 T C 0.051518 9.2824e-06
2:143868915 G A 0.432872 -4.0628e-07
2:143889126 T C 1.191016 -2.5070e-05
2:143889856 C T 0.065637 -2.0930e-05
2:143890281 A G 0.099360 6.1749e-06
2:143892794 T C 1.054152 -6.0055e-06
2:143893820 C G 1.485199 -6.7061e-05
2:143895878 T C 0.504591 2.4517e-05
2:143899118 A G 0.088511 1.1649e-05
2:143905694 A G 0.481224 3.0249e-05
2:143907446 G A 0.107264 -3.9676e-05
2:143911977 C T 1.401135 -2.2970e-05
2:143912630 G C 0.063859 2.1255e-05
2:143914267 A G 0.040013 1.3291e-05
2:143919827 A C 0.061115 1.1191e-05
2:143925517 A G 1.356339 -4.4652e-05
2:143940558 C A 0.662795 -7.5220e-05
2:143951865 T C 0.068629 -2.2168e-06
2:143959096 A C 0.279812 1.0301e-05
2:143968708 A G 1.378625 -1.2701e-05
2:143970342 T C 0.032659 -1.3836e-05
2:143972020 T C 0.082772 -1.8370e-05
2:143972755 C G 0.700149 2.2892e-05
2:143980944 T G 0.069860 -5.5354e-07
2:143982018 A G 0.058253 4.1816e-07
2:143990689 T C 0.119368 9.2952e-06
2:143999430 A G 0.041930 1.7711e-05
2:144010711 C A 0.035974 -1.4260e-05
2:144012112 T C 0.570055 -4.8724e-05
2:144016297 G A 0.071610 1.4535e-05
2:144017096 A G 0.027624 1.0212e-05
2:144020137 C A 0.177396 5.2938e-06
2:144021712 G A 0.356264 1.3999e-05
2:144032905 C A 0.031547 7.2378e-06
2:144033634 A G 0.021018 -1.8395e-05
2:144034099 T G 0.279979 1.4862e-05
2:144036057 G A 0.115529 3.2745e-05
2:144037125 A C 0.113323 3.6145e-06
2:144042333 G A 1.190778 -3.3299e-05
2:144045590 A C 0.080661 -5.2679e-05
2:144045678 C T 0.313453 -3.7168e-07
2:144063739 G A 0.035232 4.5933e-06
2:144063886 T C 0.071206 1.6766e-06
2:144086873 A G 0.051368 -3.6575e-05
2:144088253 T C 0.067279 1.5043e-05
2:144094615 G A 1.752231 -1.2447e-05
2:144096234 C T 0.522094 1.6920e-07
2:144111453 T C 0.192015 3.8081e-06
2:144111543 G A 1.202089 -7.9959e-06
2:144123111 T C 0.178423 2.6565e-05
2:144125853 A C 1.112901 -9.2255e-06
2:144126493 C T 0.332693 -2.1582e-04
2:144128555 C G 0.270643 -4.3069e-06
2:144133080 A T 0.030544 -2.9822e-06
2:144141172 A G 0.025713 1.1420e-05
2:144142323 G A 0.078815 -3.3552e-05
2:144157979 G A 0.076935 8.0668e-06
2:144158465 G A 0.465667 4.0553e-05
2:144158534 T G 0.044038 -4.7928e-06
2:144159905 C A 0.309068 -2.5670e-05
2:144172700 T A 1.618027 -2.5721e-05
2:144174530 T C 0.050851 -1.3234e-05
2:144174700 G A 0.268705 3.7896e-05
2:144174741 T C 0.037449 -1.3951e-05
2:144189290 C G 0.034770 2.0901e-06
2:144189300 T G 0.028052 -6.7585e-07
2:144194565 T C 0.463307 4.6236e-05
2:144198854 C G 0.083731 -4.5428e-05
2:144201895 C A 1.849133 -2.5876e-06
2:144205842 A G 0.295944 -3.0079e-05
2:144218957 A G 0.076428 1.0884e-05
2:144225215 A C 0.742647 -5.0600e-05
2:144227072 T C 0.064124 -2.3212e-05
2:144227603 C T 0.464688 4.8246e-05
2:144229658 G A 0.540534 5.0401e-05
2:144241009 G A 0.139478 9.3152e-06
2:144252698 A C 0.051633 -6.2137e-06
2:144254739 C T 0.062203 -3.8765e-07
2:144268937 A G 0.043406 2.9991e-06
2:144269386 G A 0.871024 1.7524e-05
2:144270521 A C 0.378142 -1.5845e-05
2:144271136 T C 0.055584 1.8043e-05
2:144279235 G A 0.454594 -1.8510e-05
2:144283058 G A 0.104585 2.8481e-06
2:144284001 T C 0.029786 3.8014e-06
2:144284096 G A 0.056053 1.9270e-05
2:144286892 C T 0.045847 8.5976e-06
2:144287114 G A 0.083377 -4.4914e-05
2:144289202 G T 0.176209 1.5501e-05
2:144301488 A G 0.148494 6.2715e-06
2:144302613 T G 0.686050 2.9679e-05
2:144305674 A G 1.640744 -4.2669e-06
2:144320051 T G 0.032924 6.4641e-06
2:144323552 T C 0.036130 2.8497e-06
2:144327971 G A 0.052231 -3.4897e-07
2:144332582 C T 0.245654 -2.3290e-05
2:144333821 G A 0.436595 -1.9343e-05
2:144339224 A G 0.031792 4.1540e-06
2:144349974 T C 0.078849 7.1632e-06
2:144352788 A G 0.188422 -7.6070e-07
2:144354323 T C 0.501202 -1.4733e-05
2:144371054 G A 0.492036 -5.2799e-06
2:144371884 T C 0.023115 -2.3618e-06
2:144374203 T C 0.491121 5.4813e-05
2:144390280 C G 0.041695 -2.5396e-05
2:144399487 A C 0.118161 -2.9264e-06
2:144400548 T C 1.827119 -1.9289e-05
2:144403796 A G 1.025431 -3.7329e-05
2:144415615 T C 0.084598 2.5458e-05
2:144418034 G A 0.121414 4.6912e-06
2:144426397 G A 0.057314 9.0219e-06
2:144428286 T C 0.586405 1.3781e-05
2:144428608 G C 1.724183 -3.0658e-05
2:144442150 G A 0.733488 -6.1526e-05
2:144450181 G T 0.700656 2.3774e-05
2:144463275 A G 0.087430 2.5135e-05
2:144482269 A G 0.255303 -1.9701e-05
2:144488256 C T 0.128034 2.2270e-05
2:144494105 C T 1.602744 -2.5666e-05
2:144495182 T G 0.084241 2.2709e-05
2:144496336 T C 0.780497 -7.4851e-05
2:144508229 T C 0.131808 -2.0843e-05
2:144508652 A G 0.031754 1.9492e-05
2:144511075 T G 0.326509 1.3811e-05
2:144517069 T C 1.404127 5.1245e-05
2:144523872 C A 0.459547 5.6240e-06
2:144524621 C T 0.052962 1.0993e-06
2:144530668 G A 0.049753 6.1777e-06
2:144539295 A G 0.103334 -2.8616e-05
2:144545322 T C 0.086576 -2.1152e-05
2:144550977 A G 0.072205 -1.6867e-05
2:144561374 C T 0.079342 3.1561e-05
2:144561589 T C 0.332652 1.6292e-05
2:144564635 A C 0.078940 1.0243e-05
2:144566336 G T 1.070047 1.1391e-05
2:144568461 T G 0.718634 -3.1351e-07
2:144572005 T C 0.247028 4.9752e-06
2:144577108 T C 0.029514 -4.2422e-05
2:144581868 A G 0.037061 -4.2620e-06
2:144602929 C T 0.048900 -3.7863e-05
2:144609877 A G 0.047373 -2.4452e-05
2:144614424 A G 0.073307 1.8915e-05
2:144614595 G A 0.436891 2.4769e-05
2:144632864 G C 0.580190 -1.4667e-06
2:144634315 G A 0.047774 -2.2024e-05
2:144634670 A G 1.865173 -1.8516e-05
2:144638709 A G 0.083183 4.8480e-06
2:144644675 C T 0.372427 -5.4031e-05
2:144647829 C T 0.073939 1.6591e-05
2:144654279 G C 0.557999 2.7106e-05
2:144655089 A G 0.166483 -2.7345e-05
2:144655347 A G 0.023221 -3.5371e-06
2:144659224 T C 0.033845 -6.8665e-06
2:144659699 A G 0.029857 -3.8837e-05
2:144660336 C T 0.886742 -2.6720e-05
2:144662599 G T 0.514645 1.0427e-05
2:144668372 C A 0.074453 3.5192e-05
2:144672091 T C 0.712919 -8.5271e-06
2:144672832 T C 0.032584 -8.8206e-06
2:144675008 C T 0.340118 3.5536e-05
2:144682964 T C 1.816852 1.6680e-06
2:144683054 A G 0.565003 -1.1803e-05
2:144689340 A C 1.877096 -5.5975e-07
2:144689662 A G 0.969714 2.3174e-05
2:144691346 T C 0.804374 1.7565e-05
2:144694129 C G 0.101152 -1.1768e-05
2:144699903 T C 0.185083 2.1818e-05
2:144700007 T C 0.135255 6.9569e-06
2:144700837 A G 0.455331 -1.7792e-05
2:144714197 T C 0.103314 2.3269e-05
2:144720437 G T 0.179140 -8.6638e-06
2:144723468 T C 0.090286 -1.3472e-05
2:144730856 A G 0.048022 7.0126e-06
2:144732454 T C 0.839399 -5.1070e-06
2:144732623 T C 0.057617 9.0701e-06
2:144735263 T G 0.024557 4.1434e-05
2:144752069 C T 0.044742 -9.7935e-06
2:144759590 G A 0.073854 -3.7865e-05
2:144771515 A G 0.113591 1.2322e-05
2:144778518 C T 0.063301 7.3282e-07
2:144797149 G A 0.081633 -8.3994e-06
2:144798118 A G 0.025628 1.7230e-06
2:144813142 A G 0.176121 -1.5307e-05
2:144814801 G A 0.186966 3.2828e-05
2:144820435 T C 0.039115 1.1176e-05
2:144824525 A G 0.054013 2.7855e-06
2:144832588 A G 0.032506 1.4179e-05
2:144855461 A G 0.052143 -6.2570e-06
2:144858782 A G 0.628308 -2.8180e-05
2:144859463 C T 0.100366 4.3976e-06
2:144860222 A C 0.041107 6.8081e-06
2:144879851 A C 0.057457 7.2945e-06
2:144885367 T A 0.178875 2.4102e-05
2:144891578 A G 0.065960 -2.2895e-05
2:144896910 A G 0.062513 1.8979e-05
2:144897218 C T 0.023166 3.5062e-05
2:144899559 A C 0.983096 -1.9883e-06
2:144905118 T C 0.130325 1.2876e-05
2:144916804 C T 0.273846 9.8558e-06
2:144918226 C T 0.051093 2.2031e-05
2:144918634 T C 0.053340 -3.6260e-05
2:144930600 C A 0.090632 1.0633e-05
2:144937061 A G 0.038228 8.3692e-06
2:144937838 T G 0.078087 -1.1864e-05
2:144949378 A G 0.121975 6.8335e-06
2:144956354 G A 0.051392 -2.8645e-05
2:144978423 C T 0.024424 5.5473e-06
2:144980905 A G 0.069441 7.0615e-06
2:144992751 G C 0.056889 1.4356e-07
2:145034271 G T 0.158061 1.5490e-05
2:145043653 T C 0.311104 1.5772e-06
2:145051626 G C 0.025941 -3.8969e-05
2:145055505 G T 0.066531 4.3888e-06
2:145057036 A G 0.212625 -2.8427e-06
2:145058560 C T 0.095698 -4.1617e-06
2:145079065 C T 0.346965 -4.2621e-06
2:145080938 C T 0.056121 -1.5149e-06
2:145084643 G A 0.124862 5.6269e-06
2:145086473 C T 0.088110 -8.0521e-06
2:145088761 T G 0.021483 3.4109e-05
2:145115611 T C 0.129101 -6.6332e-06
2:145118699 G A 0.052707 2.7805e-05
2:145126711 C A 0.120949 1.9386e-05
2:145130762 C T 0.064916 3.9479e-06
2:145130972 A G 0.021633 2.7078e-06
2:145131327 A G 0.043487 1.4139e-05
2:145134588 T C 1.665461 -5.6301e-05
2:145138835 G C 0.684673 -5.7085e-05
2:145139727 T C 0.699109 4.0933e-06
2:145143934 A G 0.275936 7.0408e-06
2:145149024 T C 0.053234 1.6324e-05
2:145152235 C T 0.101179 1.6171e-06
2:145157858 G A 0.262830 1.2581e-05
2:145162784 C A 0.123607 4.7485e-06
2:145166609 T C 0.028171 -6.4488e-06
2:145167959 T C 0.069061 2.0473e-05
2:145173029 C T 0.433386 1.3266e-05
2:145177708 T C 0.295632 -4.0828e-05
2:145180921 A G 0.169022 2.7026e-06
2:145203512 A G 0.215858 5.9564e-06
2:145206092 G A 1.156229 3.7384e-06
2:145209293 G T 0.045075 1.6116e-05
2:145211738 A G 0.041304 1.1967e-05
2:145212866 G A 0.036317 -2.7637e-05
2:145215572 G A 0.147579 1.6239e-05
2:145218605 A G 0.271398 2.5717e-05
2:145220163 T C 0.689617 1.1261e-05
2:145220906 C T 0.217283 1.1440e-05
2:145222171 G A 0.713878 2.7523e-05
2:145222591 C A 0.079073 -1.7004e-05
2:145222763 C T 1.962231 1.0035e-05
2:145227258 C T 0.231066 4.8619e-05
2:145228701 G A 1.376493 -2.4382e-05
2:145230121 G A 1.671033 4.5492e-06
2:145232865 T C 0.047431 7.4547e-06
2:145241087 C T 0.144404 6.4959e-06
2:145245815 G A 0.154842 1.7150e-05
2:145247404 G A 0.050273 -1.3420e-05
2:145254129 G A 0.042015 2.3365e-06
2:145258445 T C 1.688954 -3.0518e-05
2:145261764 C T 0.069180 1.5717e-05
2:145270375 A G 0.066745 -1.3248e-06
2:145271250 T C 0.148678 1.1683e-06
2:145271933 A G 0.039305 -2.0758e-05
2:145285067 T G 0.044449 1.2365e-05
2:145287079 G A 1.803062 -2.8254e-05
2:145287401 G A 0.271850 3.7491e-06
2:145288469 A T 0.038707 2.8387e-06
2:145293097 T C 0.384024 8.2482e-06
2:145295362 G A 0.153539 -9.4401e-06
2:145297124 A G 0.099312 -3.4582e-06
2:145298751 A C 0.343606 8.5791e-06
2:145304081 A G 0.071440 -3.6428e-05
2:145304172 C T 0.047526 3.6678e-05
2:145308891 A G 0.077244 -1.9727e-05
2:145310977 A G 0.131050 3.4328e-05
2:145313742 T C 0.145060 -9.0565e-06
2:145314389 C T 0.181160 2.1307e-05
2:145316151 G T 0.044779 7.7337e-07
2:145318017 C G 0.243271 8.4448e-07
2:145319073 G A 0.393672 -6.2055e-06
2:145335266 G A 0.020232 1.2403e-05
2:145338360 G A 0.022170 -3.0931e-06
2:145338686 T C 0.030517 -1.2790e-05
2:145344078 A G 0.065464 8.9351e-06
2:145352745 G C 0.560406 -1.1949e-05
2:145367785 T C 0.342818 1.1455e-05
2:145371262 A G 0.087267 -2.9573e-06
2:145400317 G A 1.422731 -3.7302e-06
2:145411183 T C 0.044925 1.4000e-05
2:145412271 A G 0.575301 4.8594e-06
2:145421271 C T 0.102692 2.5744e-06
2:145430636 G A 1.837002 6.4356e-06
2:145432805 T C 0.049722 -2.0250e-06
2:145435981 T C 0.490635 8.9921e-06
2:145442190 T G 1.346054 -4.9165e-06
2:145446891 G A 0.080681 -3.1894e-07
2:145447881 G A 0.036225 2.7616e-06
2:145449876 G C 0.230906 -7.0072e-06
2:145459977 A G 0.147022 1.2009e-05
2:145471210 A G 0.045099 6.4735e-06
2:145485189 G C 0.659406 -1.1877e-05
2:145512390 T G 0.056389 -2.5239e-05
2:145531385 T G 0.044320 -5.4074e-06
2:145550070 T C 0.034682 4.0815e-06
2:145550588 T G 0.022551 -4.3181e-06
2:145560890 T C 0.167322 1.0088e-06
2:145564150 T C 0.088504 2.8169e-06
2:145566188 C T 0.060116 2.6805e-05
2:145577095 A C 0.211670 1.5943e-06
2:145584495 A G 1.474105 -1.1666e-05
2:145597611 T C 0.098772 1.7230e-05
2:145602015 G A 0.762560 -5.9462e-06
2:145618478 C T 0.215807 1.8502e-05
2:145630762 T C 0.594041 -4.0300e-06
2:145634153 A G 1.403042 3.8013e-05
2:145635922 C T 0.082809 2.1351e-05
2:145661823 T C 1.425039 1.9084e-05
2:145667511 T C 0.046591 -1.3042e-05
2:145674870 G A 0.031503 1.0053e-05
2:145686499 G A 0.025244 -1.8949e-05
2:145698496 G A 0.027562 -9.4369e-06
2:145701608 T C 0.039938 -1.4842e-07
2:145703630 G T 0.031982 -8.7150e-06
2:145728689 G A 0.172728 -4.1798e-07
2:145728987 A G 0.029623 7.6994e-06
2:145730291 C T 0.488510 4.6679e-05
2:145737465 A G 0.033427 -1.1599e-05
2:145747060 T C 0.031251 1.9272e-07
2:145753813 A G 1.898784 -4.0903e-05
2:145754497 C T 0.121727 1.0996e-05
2:145771096 G A 0.067174 1.4813e-05
2:145773702 T C 0.146373 -1.1455e-06
2:145781240 A G 0.036548 -6.4134e-06
2:145793076 A G 0.780555 3.8863e-05
2:145797982 G T 0.055155 1.0648e-06
2:145801461 C T 0.892977 -1.3276e-05
2:145811836 G A 1.139933 -5.2296e-07
2:145812584 A G 1.226588 1.7927e-05
2:145819511 A G 0.100958 1.0012e-05
2:145829816 G A 0.673464 -4.5096e-06
2:145836423 G A 0.116651 1.9935e-05
2:145845803 G A 0.086933 2.4892e-05
2:145851991 G T 0.080120 3.8242e-05
2:145859641 T C 0.153230 8.7476e-06
2:145862217 A G 0.096426 2.8970e-05
2:145870923 T C 0.049022 -6.4863e-06
2:145883992 C T 0.073712 -5.9718e-06
2:145924502 T G 0.092037 -5.5746e-06
2:145931462 A G 1.412674 -5.0914e-05
2:145939693 G A 0.029364 1.8092e-06
2:145941694 G A 0.039642 -1.5293e-05
2:145944007 T C 1.401723 -4.0533e-05
2:145947417 A G 0.054180 1.6111e-05
2:145951854 A G 0.049032 -1.8616e-05
2:145963547 G A 1.866292 -1.5864e-05
2:145968411 A C 0.070791 3.5282e-05
2:145983637 G A 0.073511 -1.3065e-05
2:145984137 T C 0.168828 5.7719e-06
2:145985677 G A 0.073096 -4.4390e-05
2:145986219 G T 0.038190 4.6648e-06
2:145992117 C T 0.199760 -3.6452e-05
2:145996536 A G 0.059779 7.0296e-06
2:145996852 T A 0.442636 -3.5617e-06
2:146001384 A G 0.046686 -1.4915e-05
2:146013692 G A 0.027124 -3.9790e-05
2:146017755 T C 0.049862 -6.2729e-06
2:146022310 T C 0.045493 8.1376e-06
2:146038445 C G 0.257530 1.5485e-05
2:146039101 T C 0.601673 4.8800e-05
2:146043983 G A 0.088174 2.4315e-05
2:146044052 G A 0.632683 -2.3046e-05
2:146047666 G A 0.241098 -7.4618e-06
2:146050106 C A 0.735127 4.7282e-05
2:146060858 T C 0.220737 -1.1359e-05
2:146073277 A G 0.086944 3.4307e-05
2:146079223 G T 0.041039 2.2554e-05
2:146080228 T C 1.833225 3.7841e-05
2:146086607 G T 0.166568 2.7881e-06
2:146086702 A C 0.039220 -1.5352e-05
2:146088142 G C 0.029884 1.9616e-05
2:146088197 T C 0.085448 2.4628e-05
2:146089754 A G 0.066351 1.9264e-05
2:146094331 G C 1.789626 6.2259e-06
2:146102023 G A 0.318404 -8.3536e-06
2:146111932 C G 0.194124 1.2955e-06
2:146125523 T C 1.075636 -2.7709e-05
2:146127927 T A 0.061295 -1.8880e-05
2:146134240 C T 0.155630 -8.0010e-06
2:146153407 A G 0.481411 -4.8491e-05
2:146153841 A G 0.237763 6.6027e-06
2:146155218 A G 1.834245 -9.0314e-07
2:146157261 A C 0.131781 -8.2644e-07
2:146158005 G A 0.389232 8.8363e-06
2:146166978 A G 0.056491 4.0361e-06
2:146173936 C G 0.069333 -2.4683e-05
2:146174196 G A 0.033587 -8.7461e-06
2:146174597 G A 0.024591 -2.2072e-06
2:146195617 A G 0.074225 -2.3783e-06
2:146202055 C T 0.073334 4.6674e-06
2:146210089 C T 0.117811 -2.2329e-06
2:146214060 A C 0.100975 1.1837e-05
2:146219707 C T 0.033502 6.2433e-06
2:146224435 T G 0.027086 -3.1679e-06
2:146224640 G A 0.075058 -1.0179e-05
2:146226204 A G 0.135449 -3.6489e-06
2:146243333 T C 0.574726 -2.4140e-05
2:146245743 G T 0.051626 -1.3721e-06
2:146249507 A G 0.686421 4.3157e-05
2:146260672 A G 1.774629 -4.1609e-06
2:146276380 C A 0.085206 1.2038e-05
2:146300135 T C 0.032937 -1.8163e-05
2:146303366 T C 0.085302 1.2315e-05
2:146316058 C T 0.208763 2.3040e-06
2:146322182 G A 0.127684 3.8345e-06
2:146327919 T C 0.047047 8.7861e-06
2:146331212 T G 0.124529 3.9876e-06
2:146337062 C T 0.071257 -7.1456e-06
2:146354167 A C 0.219809 -1.0582e-06
2:146356812 G A 1.131471 5.4202e-05
2:146356963 G A 0.097990 1.5759e-06
2:146359795 C A 0.131471 1.0649e-05
2:146365354 A G 0.025652 -1.0752e-05
2:146370356 T C 0.026287 -6.7717e-06
2:146371302 C T 0.024339 3.6093e-06
2:146379823 G A 0.791883 4.4951e-05
2:146390669 A G 0.074864 -7.3917e-06
2:146393483 G A 1.734664 1.0080e-05
2:146394345 A G 0.158857 -2.8175e-05
2:146403398 G A 0.147654 -2.0107e-06
2:146407820 C T 0.190489 1.9812e-05
2:146408408 T G 0.238545 4.4489e-05
2:146418026 C T 0.054030 2.5753e-05
2:146422200 G A 0.620005 -2.2184e-06
2:146423021 A G 0.366868 -1.1301e-06
2:146429247 T G 0.238991 4.6398e-05
2:146435038 T C 0.070839 -1.5304e-05
2:146439572 T C 0.032852 -1.9325e-07
2:146444968 T C 0.564517 1.2151e-05
2:146445412 C G 0.046380 -3.3918e-06
2:146447987 T C 1.774826 -3.0167e-06
2:146458845 C T 0.033594 1.0333e-05
2:146472243 T C 0.087556 4.3394e-06
2:146479285 A G 1.156660 -1.4983e-05
2:146480709 A G 0.091183 2.2797e-06
2:146482895 G A 0.649067 6.6909e-06
2:146484314 A G 0.087987 -1.6177e-05
2:146487978 A G 1.121686 -2.2649e-05
2:146490561 G A 1.807992 -1.3083e-05
2:146491213 G A 0.052204 -1.1139e-05
2:146497052 C T 0.061952 -1.0441e-05
2:146506667 C T 0.181860 -6.7241e-07
2:146512861 G A 0.203775 3.0405e-05
2:146517501 C T 0.074827 -5.6575e-07
2:146518176 A G 0.742729 -1.0060e-05
2:146527467 A G 0.208525 1.1955e-05
2:146532768 G A 0.318767 -1.4880e-05
2:146535190 G A 0.087175 3.2527e-05
2:146548630 A G 0.022119 -1.3091e-05
2:146551075 C T 0.051361 -2.8387e-06
2:146552410 T C 0.129220 -1.2204e-06
2:146554657 A G 0.107570 3.4394e-08
2:146556096 G A 0.546759 -3.6199e-05
2:146558095 G T 0.066919 3.5042e-05
2:146567619 A C 0.062927 -1.4941e-06
2:146570779 T C 1.834299 1.0481e-06
2:146573998 A G 0.045265 6.5177e-06
2:146581704 C G 0.075296 -2.1013e-05
2:146587342 A G 0.065606 3.0905e-05
2:146592046 G A 0.374031 6.9685e-06
2:146600512 A G 0.061217 -4.6170e-06
2:146607855 C A 0.042148 -6.1057e-06
2:146608872 A G 1.664461 -1.8218e-05
2:146614216 T C 0.038228 -1.6520e-06
2:146626798 G A 0.184947 1.4764e-05
2:146632237 T G 0.042491 -1.5615e-05
2:146639739 T C 0.370394 1.0681e-05
2:146644471 A C 0.556439 -1.1972e-05
2:146658324 T C 0.608657 4.1562e-06
2:146662279 A G 0.303502 2.6020e-05
2:146672959 G A 0.753183 5.4145e-06
2:146677920 T C 0.476026 -1.7832e-05
2:146681318 C A 0.428459 -2.5871e-05
2:146691476 C T 0.056665 1.0947e-05
2:146698027 A C 0.023914 1.1758e-05
2:146703349 A G 0.036164 1.6249e-05
2:146711312 T C 0.033546 5.4645e-06
2:146715615 A G 0.367412 -2.7132e-05
2:146719084 A G 0.033053 4.4754e-06
2:146724120 T C 1.945994 -2.1788e-05
2:146731250 A G 0.065222 -6.8070e-07
2:146742172 C A 0.347883 8.0873e-06
2:146744850 A G 0.225143 -1.3070e-05
2:146754652 A G 1.925782 -3.7404e-06
2:146773465 A G 0.071451 -2.6950e-05
2:146779690 T C 1.953286 1.8616e-05
2:146779737 T C 0.039860 -2.3845e-05
2:146785228 T C 1.858571 1.9874e-05
2:146786269 G A 0.028487 7.9689e-06
2:146805040 G A 0.689246 4.5384e-06
2:146817220 A G 0.028171 1.0711e-06
2:146843546 G A 0.045479 -4.1070e-07
2:146845933 A G 0.094522 -1.7594e-05
2:146857861 A G 0.025029 5.5640e-06
2:146858890 A G 1.261086 5.1443e-06
2:146882435 T C 0.074952 -1.2089e-05
2:146883343 A G 0.125154 -5.0307e-06
2:146893368 A C 0.053353 -3.3289e-05
2:146911443 C T 0.073484 -1.6057e-05
2:146914499 C T 0.027049 3.4540e-06
2:146947635 G A 0.108835 -2.5362e-06
2:146947777 T C 0.232286 -2.6969e-05
2:146967565 T C 0.024044 8.3597e-07
2:146967807 A C 0.086539 -1.1752e-05
2:146988935 T C 0.639367 -7.1704e-06
2:147000360 A G 0.067293 -1.4682e-05
2:147003565 G A 0.173326 -1.6319e-06
2:147010268 C T 1.964866 1.3896e-05
2:147011206 G T 0.053551 -5.3646e-06
2:147013505 T C 0.080518 -8.3582e-06
2:147013891 T C 0.390908 -5.2466e-06
2:147042489 G A 0.023336 7.3811e-07
2:147054183 C T 0.067990 -4.6588e-06
2:147069333 A C 0.041481 2.8297e-05
2:147076444 G T 0.031788 5.2810e-06
2:147111213 A G 0.047326 -1.3927e-05
2:147113434 A G 0.313090 -5.4527e-06
2:147118058 A G 0.752486 -3.7683e-05
2:147137224 G A 0.056349 -1.5004e-06
2:147146494 A C 0.072933 2.5623e-06
2:147152024 G A 0.773208 -3.5730e-05
2:147152185 T C 0.850955 3.6248e-05
2:147158442 G A 0.150595 9.4368e-06
2:147162034 G A 0.031629 4.0267e-06
2:147162128 G A 0.282916 5.7039e-06
2:147173817 A T 0.111637 5.4433e-06
2:147190164 T C 1.122081 -3.1255e-05
2:147194176 G A 0.034464 3.0739e-06
2:147218495 C A 0.498237 2.3211e-05
2:147223677 T G 0.269463 1.6867e-06
2:147251425 C T 0.171480 1.2222e-05
2:147255328 C T 0.027389 -9.4042e-06
2:147255929 C T 0.094046 -6.5448e-06
2:147256013 A C 1.186225 1.5884e-05
2:147278899 C T 0.071828 -2.0768e-05
2:147283364 A G 0.066297 9.7158e-06
2:147283695 G A 0.947425 1.0635e-05
2:147287783 T C 0.300476 -2.6936e-05
2:147292648 G A 0.431094 -1.5309e-05
2:147312691 A G 0.087226 -1.6407e-05
2:147316678 G A 0.050141 -3.6540e-05
2:147350046 T C 0.354136 -3.5154e-06
2:147354286 C T 0.064896 1.4139e-05
2:147356327 T C 0.657906 4.0313e-06
2:147357384 C T 1.914542 4.9308e-06
2:147377575 C T 0.105017 -1.2664e-05
2:147411919 A G 0.066133 2.5635e-05
2:147426914 T G 0.095039 -4.3075e-06
2:147442471 T C 0.181306 -7.5583e-06
2:147445234 G A 0.474296 -3.4427e-05
2:147451283 A G 1.160206 -1.0198e-05
2:147456988 T C 0.756620 1.2485e-05
2:147467507 T C 0.646996 1.5001e-05
2:147471944 A C 0.087022 4.0296e-05
2:147474901 T A 0.059381 -1.2044e-05
2:147477186 G A 0.108043 -2.1515e-05
2:147488649 A G 0.695104 1.5625e-05
2:147498836 A T 0.088052 -7.8349e-06
2:147501950 G A 0.033053 1.8197e-08
2:147524359 C T 0.082384 3.8457e-05
2:147528546 G A 0.077098 -3.0400e-06
2:147544860 T C 0.697929 8.0535e-06
2:147544916 A C 1.515043 3.6543e-05
2:147555316 C T 0.058943 1.1797e-05
2:147556947 A G 0.774830 1.7885e-05
2:147583923 G A 0.407078 -1.3724e-05
2:147596973 G A 0.775870 -2.3608e-05
2:147607824 A G 0.043871 1.4489e-05
2:147617188 T C 0.269994 -1.9815e-05
2:147625055 C A 0.135072 -1.6524e-05
2:147631186 G A 0.147596 -2.2398e-06
2:147631954 C G 0.039775 1.6983e-05
2:147637088 A G 0.076465 -1.4742e-05
2:147643975 T G 0.099418 2.6816e-06
2:147648705 A G 0.096912 2.7551e-05
2:147667077 T G 0.233986 -3.0102e-05
2:147667221 C T 0.431189 -3.8158e-06
2:147670941 C T 0.157289 2.8756e-06
2:147692528 T C 0.111062 2.6259e-06
2:147701325 T C 0.044748 -3.2326e-06
2:147702819 T C 0.389681 -8.5237e-06
2:147705216 A G 0.036378 4.5708e-06
2:147711659 A G 0.384863 -4.8425e-06
2:147743365 G A 0.063077 1.9488e-05
2:147743716 A G 0.030238 2.7947e-06
2:147754363 C T 0.035491 1.0836e-05
2:147776698 C T 0.027494 6.9820e-06
2:147795457 G A 0.090932 -4.3570e-06
2:147797710 C G 0.084438 -7.5267e-06
2:147804074 A G 0.280890 -3.5608e-05
2:147818046 C T 0.155467 4.8924e-06
2:147819791 A G 1.379617 4.5818e-05
2:147825689 C T 0.253477 -2.6342e-05
2:147842611 A G 0.078760 5.6816e-06
2:147858088 C T 0.033515 -1.6854e-05
2:147863751 T C 0.301850 -2.2818e-05
2:147886582 G A 0.078108 -1.7609e-06
2:147888800 C A 0.469808 3.9694e-06
2:147916117 T G 0.052327 4.6840e-06
2:147918261 A G 1.159690 1.3298e-05
2:147922467 G T 0.111922 -1.5198e-05
2:147924856 C T 0.379879 -2.4863e-05
2:147927493 C T 0.159921 4.5894e-06
2:147953419 A G 0.066307 1.8869e-06
2:147955013 A C 0.055482 -7.7798e-06
2:147955387 C T 0.150316 1.2842e-06
2:147981914 A G 0.083466 -2.1537e-06
2:147991466 G C 0.058460 -1.2124e-05
2:147992667 A G 0.078278 -3.3761e-06
2:147993969 T C 0.997100 -1.2936e-05
2:147997171 A G 0.048413 -1.2618e-05
2:147999834 C T 0.135299 7.4831e-06
2:148012662 C A 0.045602 -5.5379e-06
2:148012817 C T 0.240626 1.4179e-05
2:148042800 A C 0.111786 1.7540e-05
2:148048811 C T 0.265217 -5.7259e-06
2:148048910 G A 0.367147 -1.3060e-05
2:148053829 T G 0.039554 9.2152e-06
2:148067569 C T 0.074820 3.9408e-07
2:148094000 A G 0.120782 -3.6889e-07
2:148098200 T C 0.169172 -1.5450e-05
2:148108408 A G 0.296114 -1.4325e-05
2:148111010 C A 0.068030 -2.0095e-06
2:148126573 A G 0.176264 1.6576e-05
2:148142227 C T 0.108084 6.3678e-06
2:148148219 C T 0.027406 6.9992e-06
2:148151205 T C 0.021630 -6.9177e-06
2:148153368 G T 1.743735 1.2401e-05
2:148171247 T C 0.253807 3.8019e-06
2:148183448 A G 0.092849 -2.2330e-05
2:148186785 C T 0.349668 4.1460e-07
2:148189702 T C 1.782592 5.7655e-05
2:148193848 T C 1.837499 3.2692e-05
2:148214155 C T 0.124828 -8.5009e-06
2:148215682 T C 1.897026 3.3775e-05
2:148226635 A G 0.028117 8.7360e-06
2:148229438 T C 0.160567 2.2455e-05
2:148239755 A G 0.082327 1.8429e-05
2:148258128 T C 0.094763 1.1318e-05
2:148260990 A G 1.046197 6.4279e-06
2:148261681 A G 0.701278 4.6719e-06
2:148261961 A G 0.099438 -1.9169e-05
2:148263558 C T 0.026304 1.4814e-05
2:148264182 T C 0.102256 3.9186e-05
2:148272869 T C 0.089211 -2.2118e-05
2:148276631 T C 0.036596 -1.0230e-05
2:148283393 G T 1.487144 2.7135e-05
2:148287033 C T 1.088280 2.2061e-05
2:148287410 T G 0.137645 1.1243e-05
2:148290375 A G 0.030677 -3.7969e-07
2:148296709 A T 0.041508 2.2942e-06
2:148328907 C A 0.969871 3.0662e-05
2:148329344 T C 0.041138 -5.7779e-06
2:148331978 C T 0.032682 2.0610e-05
2:148337163 A C 0.394019 -1.3981e-05
2:148345849 T C 0.030252 4.5942e-05
2:148347732 T G 0.035715 -2.1803e-05
2:148353308 C A 0.404218 -4.5497e-05
2:148360928 T C 0.030847 3.4266e-06
2:148361434 G A 0.676799 3.1726e-05
2:148364131 A G 0.083350 -1.3845e-05
2:148367394 T C 1.201076 9.1121e-06
2:148367564 T C 0.087756 3.7603e-05
2:148367601 T G 1.217561 5.8279e-06
2:148370350 C A 0.112388 1.1371e-05
2:148371457 A G 0.030741 3.9523e-05
2:148374082 A C 1.776989 -3.8110e-06
2:148377892 C T 0.989879 8.5346e-07
2:148378069 C T 0.778481 -2.4798e-06
2:148390474 C T 0.083299 -1.4401e-05
2:148391033 G A 0.090459 2.6944e-06
2:148391838 G A 0.070149 1.0923e-05
2:148397262 T G 0.065430 3.5644e-05
2:148397291 C T 0.053758 9.3491e-07
2:148398301 G A 0.202640 -7.7484e-07
2:148402104 A G 0.047992 -1.7022e-05
2:148405006 A G 0.046088 -1.3985e-05
2:148412390 T C 0.075347 1.3550e-05
2:148418820 C T 0.112419 -4.0149e-06
2:148428613 C T 0.823417 -5.6862e-07
2:148446365 C T 0.039122 -4.4205e-07
2:148448836 C T 0.020246 -3.0242e-06
2:148454344 C T 0.652769 1.8010e-05
2:148461293 T G 0.206764 -4.4665e-06
2:148462864 G A 1.531008 2.5331e-05
2:148471037 C T 0.071665 2.8179e-05
2:148473811 T C 0.038908 -2.2322e-06
2:148476706 T C 0.563041 2.8214e-05
2:148478336 G A 0.926013 -6.8782e-06
2:148495196 T C 0.067609 -1.3852e-05
2:148512859 A T 0.113204 -2.4068e-06
2:148515565 G A 0.592140 3.2922e-05
2:148517747 A C 0.191488 -3.1572e-05
2:148522589 T C 0.720745 -3.4959e-06
2:148524093 T G 0.065433 -8.8385e-06
2:148563876 T C 0.614481 1.8775e-05
2:148569240 A G 0.130274 1.4669e-05
2:148594594 G A 0.052371 6.8645e-06
2:148595355 T C 0.593595 2.3539e-05
2:148596641 G A 0.067752 -4.5152e-06
2:148596644 C T 0.040002 -2.6597e-05
2:148601709 A G 0.249629 1.0193e-05
2:148607647 T C 0.195871 2.4593e-05
2:148619927 A G 0.021504 9.0068e-06
2:148637462 C A 0.397327 -1.3423e-05
2:148643956 G A 0.149820 -1.6880e-07
2:148680762 G A 0.073776 -1.0408e-05
2:148681521 T C 0.058681 2.4079e-05
2:148703965 C A 0.771236 -3.2245e-06
2:148707032 T C 0.611686 2.4308e-05
2:148721823 G A 0.042447 -4.7903e-07
2:148725566 G A 0.021473 -9.0646e-06
2:148730367 C G 0.107934 1.5556e-07
2:148731331 A G 0.059103 -9.6294e-06
2:148737283 C T 0.185549 2.2206e-06
2:148757734 G A 0.026036 1.4082e-06
2:148776598 A G 0.040138 -6.7744e-07
2:148778043 A C 0.066837 1.4915e-06
2:148789730 T G 0.603536 2.2152e-05
2:148810894 C T 0.107774 -1.4372e-05
2:148810992 G A 0.089851 -2.2534e-05
2:148815661 G T 0.419810 4.6851e-06
2:148818084 G A 0.208671 8.0403e-06
2:148824879 C T 0.046139 2.7284e-06
2:148829322 T C 0.875852 1.6058e-06
2:148835962 G A 0.061921 1.9488e-05
2:148837156 A G 0.047309 -1.8492e-05
2:148839096 G A 0.111154 2.4643e-05
2:148843372 T C 0.762332 1.5550e-06
2:148865529 G T 0.035083 -1.6382e-05
2:148875566 T C 0.055570 -2.5974e-05
2:148883419 C T 0.063373 -1.5773e-05
2:148900148 C T 0.773602 6.8526e-07
2:148915940 G A 0.045167 -3.2856e-05
2:148918835 G A 0.217514 7.4197e-06
2:148932946 T C 0.026451 1.4986e-05
2:148953669 C T 1.767371 -6.1258e-06
2:148964449 A G 1.475173 -1.7331e-06
2:148964849 A G 0.052745 -4.8527e-07
2:148971586 A G 0.056835 1.0959e-05
2:148972582 T G 0.173306 -4.2542e-05
2:148978082 A G 0.023857 1.4759e-05
2:148992548 C T 0.038282 5.7192e-06
2:149011594 T C 0.486334 -6.5057e-05
2:149015662 T C 0.040023 1.7136e-05
2:149024073 G A 0.026940 2.1375e-05
2:149024933 G A 1.304852 -2.1933e-05
2:149032186 A C 1.624068 -2.1485e-05
2:149056051 G A 0.125756 -3.5357e-06
2:149063814 T G 0.055818 -1.1487e-05
2:149073944 C T 0.387787 -3.2648e-06
2:149087536 T C 0.674453 2.4551e-05
2:149090166 G C 0.031312 3.0325e-05
2:149091769 C T 0.365450 -7.2855e-06
2:149098444 T C 0.496279 -3.4132e-06
2:149106743 T C 0.493678 -9.6248e-06
2:149107492 A C 0.135653 -9.1487e-06
2:149108377 C T 0.025441 1.1534e-06
2:149119241 C T 0.965383 -5.1284e-05
2:149120148 T C 0.068772 3.0462e-05
2:149130071 A G 0.037218 1.8505e-05
2:149130406 G A 0.114506 2.0570e-05
2:149148673 G A 0.056882 -4.1965e-06
2:149151358 G T 0.967994 -4.7035e-05
2:149154317 G A 0.838777 -1.0274e-04
2:149159339 C T 0.116706 8.9693e-06
2:149165632 C T 0.428279 4.0852e-05
2:149188375 G T 1.106132 1.0070e-05
2:149198582 A G 0.043059 -1.0329e-05
2:149201775 A G 0.521805 2.9895e-05
2:149204328 C G 0.050647 -1.6265e-05
2:149205376 C T 0.120915 8.3268e-06
2:149206799 A G 0.509950 -2.6970e-05
2:149208646 A G 0.678292 -1.6060e-05
2:149210898 G A 1.798268 -3.1569e-05
2:149215139 G A 1.833742 -2.9203e-05
2:149219644 G A 0.795004 -5.3733e-06
2:149224493 G A 0.027294 1.8221e-05
2:149224853 G A 0.160577 2.6790e-05
2:149225624 T C 0.199750 1.4477e-06
2:149229484 A G 0.065991 -1.4912e-05
2:149229721 A G 1.398524 -1.0097e-05
2:149234991 T C 1.788364 2.3847e-06
2:149245727 A G 1.976694 -1.7791e-05
2:149248536 A G 0.077836 2.0685e-05
2:149251014 G A 0.125368 -2.4386e-05
2:149251359 T C 0.048386 -1.7762e-05
2:149258834 C G 0.212737 -1.4997e-06
2:149259869 G A 0.118205 -1.4586e-05
2:149261223 A G 0.278935 -4.0899e-06
2:149270710 G A 0.524735 1.3033e-05
2:149272303 A G 0.039591 1.1460e-09
2:149276281 T C 0.030857 2.0620e-05
2:149285405 T C 0.106598 2.7439e-05
2:149287486 T C 1.821815 2.4876e-05
2:149296887 T C 0.314790 2.1894e-05
2:149300539 A C 0.052952 9.1439e-06
2:149313286 A G 0.034372 -8.1808e-06
2:149325553 T C 0.130577 1.0069e-05
2:149328692 A G 0.068404 6.2878e-06
2:149336813 T C 0.106686 -2.4335e-06
2:149358592 G T 1.345167 -3.3152e-06
2:149359948 C T 0.159016 -1.3694e-05
2:149362938 G A 1.868658 -9.2329e-06
2:149363663 G A 0.063094 -9.0561e-06
2:149370338 T C 0.029551 1.2575e-05
2:149374525 G A 1.961677 1.1076e-05
2:149374807 A G 0.076289 -3.0361e-05
2:149379741 T C 0.121006 -6.6159e-06
2:149382312 A G 0.060377 1.8370e-05
2:149382993 T C 0.106051 -3.0031e-05
2:149387968 C T 1.462457 -3.3913e-05
2:149391192 A G 0.127752 1.6118e-05
2:149392254 A T 0.036252 -6.3102e-07
2:149399948 T C 0.911265 -2.5055e-05
2:149403213 T C 0.077475 -2.7401e-05
2:149423647 A G 0.387916 -1.5577e-05
2:149426774 A G 0.257948 6.3191e-05
2:149452008 C T 0.111477 1.7576e-05
2:149452801 A G 0.103610 -4.9701e-06
2:149454584 C T 0.048254 1.0581e-05
2:149488268 A C 0.326454 -1.4056e-05
2:149488888 T C 0.024758 9.8285e-07
2:149489266 T C 0.065518 4.6345e-05
2:149509661 G A 0.317676 8.3039e-05
2:149509880 C G 0.026036 2.6438e-05
2:149529949 C G 0.072824 1.0926e-06
2:149530661 C T 0.118623 -2.2090e-05
2:149553139 A G 1.487116 -1.5078e-05
2:149557860 C T 1.432957 -6.1228e-05
2:149560108 A G 0.021239 -3.2190e-06
2:149563115 A C 0.051344 -6.6909e-07
2:149567536 C T 0.141351 1.5777e-05
2:149568396 T C 0.416726 2.0672e-05
2:149571236 G A 0.060357 -1.5907e-06
2:149572453 A C 0.031564 -5.3720e-06
2:149572569 T C 0.022918 -7.9443e-06
2:149573090 C T 0.488133 1.3338e-05
2:149581281 C T 0.045527 2.2553e-05
2:149584081 C A 0.620491 -4.9352e-06
2:149584506 G A 0.226938 -1.5105e-05
2:149585078 C T 1.007544 1.1693e-06
2:149585399 T G 0.076482 1.2814e-05
2:149587457 A G 0.713388 -3.9272e-06
2:149589200 G A 1.954456 -2.5917e-05
2:149589885 C T 0.079845 -8.8210e-06
2:149590486 A G 0.085288 -5.6472e-06
2:149592388 A G 0.062927 -2.0570e-05
2:149593798 A G 0.120901 2.5220e-05
2:149606329 T C 1.824046 -4.1744e-05
2:149642856 G A 0.661442 -4.1841e-06
2:149643088 C G 0.053149 5.5416e-06
2:149649933 G A 0.032254 3.6700e-06
2:149651261 G A 0.048587 1.6232e-05
2:149666073 T C 0.109192 -3.1825e-06
2:149666981 G T 0.047700 6.3519e-06
2:149668181 G A 0.033237 2.3499e-06
2:149792424 T G 0.807223 3.1455e-05
2:149798512 A G 0.073552 -6.5351e-06
2:149799216 C T 0.165561 1.6541e-05
2:149806388 T C 0.153764 2.4366e-05
2:149806596 A T 0.035426 7.8783e-06
2:149812771 G A 0.046513 6.0565e-06
2:149812811 G A 0.074439 -1.0734e-06
2:149818228 T C 0.044769 -4.8777e-06
2:149827104 T C 0.076962 6.4173e-06
2:149829376 G A 0.061598 -6.5807e-06
2:149832528 A G 0.494946 -1.8486e-05
2:149837739 T C 0.050620 1.5438e-07
2:149844286 C T 0.169818 -3.4976e-05
2:149845364 G A 0.051337 5.4115e-06
2:149853960 G A 1.291691 -1.0617e-05
2:149855325 G A 1.133382 -1.8542e-05
2:149862196 C G 0.032217 5.0474e-06
2:149887669 C A 0.784125 2.0330e-06
2:149900994 T C 0.135830 -2.3580e-05
2:149906958 T C 1.756291 -2.9894e-05
2:149909184 T C 0.082609 -6.5460e-06
2:149915977 T C 1.514091 -1.3092e-05
2:149918182 A C 0.364277 1.6785e-05
2:149921116 T C 0.029395 -2.1945e-05
2:149925887 G A 0.032866 6.6374e-06
2:149927066 C T 0.248891 -1.4340e-05
2:149929999 A G 0.730261 9.4324e-06
2:149931755 G A 0.837893 9.8958e-06
2:149947915 G A 1.209021 1.7837e-05
2:149954253 A G 0.240786 6.5002e-06
2:149958933 C T 0.515185 1.1717e-05
2:149961050 A G 0.790901 5.0171e-06
2:149976005 T C 0.028946 8.3529e-06
2:149978093 G A 0.054747 -8.0884e-07
2:149979743 T C 0.030935 -1.3511e-06
2:149985099 A G 0.030337 2.1407e-05
2:149988531 A C 0.024815 -1.5654e-05
2:149988586 G C 0.879187 3.5823e-05
2:149990652 T G 0.176073 8.5785e-06
2:149995425 G T 1.272404 8.0788e-06
2:149995833 A G 0.056604 4.1733e-05
2:149997939 A C 0.059918 2.5756e-06
2:150002914 T C 1.291375 1.1643e-05
2:150003081 A G 0.059976 -1.3796e-05
2:150005013 T C 0.140501 2.5706e-05
2:150035979 T G 0.058848 -1.6067e-05
2:150036071 G A 1.865272 -2.7259e-05
2:150041846 A G 0.751531 1.4363e-05
2:150047313 T C 0.048175 2.2163e-05
2:150055735 C T 0.230372 1.2017e-05
2:150055764 C T 0.025471 -1.1737e-05
2:150057458 G A 0.026342 -3.5485e-05
2:150059368 T C 0.367327 -8.5029e-06
2:150071009 T C 0.026495 2.4450e-07
2:150076526 C A 0.026019 -1.2491e-06
2:150077123 C T 0.404470 -4.6355e-05
2:150092846 T C 0.041264 -2.2677e-06
2:150115037 G A 0.029932 -3.5262e-05
2:150115441 A G 0.133348 1.5075e-05
2:150120812 G C 0.126725 -4.8645e-05
2:150122682 G A 0.023245 2.8537e-06
2:150123602 A C 0.023394 2.2595e-06
2:150132014 G A 0.034185 9.2941e-06
2:150133728 G T 0.460700 -3.4838e-06
2:150139196 T C 0.029215 -1.5671e-05
2:150145980 C A 0.912897 1.2066e-05
2:150146691 A G 0.066147 5.0198e-06
2:150147404 C T 0.221825 2.3028e-05
2:150163726 A G 0.125487 5.0616e-06
2:150164216 T G 0.075085 -1.2245e-05
2:150165000 C G 0.154750 2.4480e-05
2:150167376 T C 0.120065 -6.6582e-06
2:150177878 C T 1.391554 2.5966e-05
2:150179017 A G 0.703654 1.3512e-05
2:150188148 A G 0.115210 1.4583e-05
2:150193025 A G 1.606671 3.7873e-05
2:150195863 A C 0.021490 9.6370e-07
2:150197088 G A 1.134715 6.7840e-06
2:150199468 G A 0.706714 -3.9694e-07
2:150199731 A G 0.427103 1.1516e-05
2:150219266 A G 0.109083 -1.4028e-05
2:150220228 G A 0.027794 -8.1419e-06
2:150221006 C T 0.041182 -6.0508e-06
2:150221562 A G 0.037408 4.9290e-06
2:150225772 G C 0.079209 3.4088e-06
2:150228176 T C 0.061180 -1.2248e-06
2:150230179 T C 0.028790 1.9394e-05
2:150230883 T C 0.054472 -1.3528e-05
2:150234972 C T 0.109855 -1.5975e-05
2:150237153 A G 0.304791 -2.3749e-05
2:150246187 A G 0.377941 1.6018e-05
2:150248022 G T 1.607371 2.7846e-05
2:150251678 G C 0.171467 -8.5860e-06
2:150272573 T C 0.085016 3.5141e-06
2:150275593 A G 0.042185 -4.1462e-06
2:150280897 T C 0.075493 3.7176e-05
2:150282120 G A 0.401492 2.3378e-05
2:150285921 C T 0.038228 -1.5781e-05
2:150296133 C A 0.030483 4.2201e-05
2:150304053 C T 0.070404 4.9439e-06
2:150313726 G A 0.515148 5.1420e-06
2:150313797 A G 1.307239 3.6411e-06
2:150320904 A G 0.037993 -3.3435e-05
2:150320939 A G 0.029711 -6.6408e-06
2:150325549 C A 0.149851 5.4116e-07
2:150330000 A G 0.031928 -1.4672e-05
2:150335735 T C 0.581876 2.5003e-05
2:150343396 A G 0.064943 -1.2130e-05
2:150345018 G A 0.220703 -3.0381e-05
2:150345690 G A 0.087715 -5.1377e-06
2:150349351 T C 0.056838 -1.8968e-05
2:150370860 C A 0.033849 -1.5342e-06
2:150378299 G T 0.402162 -2.6002e-05
2:150384134 A G 0.073780 1.0011e-05
2:150397218 T G 1.563500 2.8742e-05
2:150400803 A G 0.565465 1.6911e-05
2:150410565 G A 0.803344 6.5220e-06
2:150411005 T C 0.048240 2.6695e-06
2:150413745 C A 0.030150 -4.5025e-07
2:150417007 A C 0.172136 2.8883e-06
2:150425510 A G 1.129044 2.9429e-05
2:150432976 T C 1.812037 -1.2992e-06
2:150438708 G T 0.021358 1.0991e-05
2:150443813 T C 1.772331 6.5606e-06
2:150448509 C T 0.046173 2.1435e-05
2:150452875 A C 0.091428 -4.7158e-06
2:150457624 A G 1.567910 3.3098e-05
2:150465838 G C 0.043994 1.5180e-05
2:150467899 T C 0.030102 -2.2705e-05
2:150471360 A G 1.750395 8.4634e-06
2:150474016 A C 1.794059 -4.3389e-06
2:150475902 G T 0.035572 -1.8946e-05
2:150478126 T G 0.101859 1.6111e-05
2:150488174 G A 0.038064 -2.3992e-05
2:150491670 G A 0.580540 4.2672e-05
2:150492237 G A 1.619845 -7.3696e-06
2:150506932 G A 0.103120 1.4795e-05
2:150508829 C T 0.038714 1.8983e-06
2:150514529 T C 0.131060 5.1171e-06
2:150519203 G A 0.038615 1.5927e-05
2:150526826 A G 0.277205 1.8056e-05
2:150537410 A G 0.030075 -1.6503e-05
2:150555209 G A 0.275841 2.2039e-05
2:150558892 A G 0.157415 1.5671e-05
2:150559378 T C 0.033056 -4.0714e-06
2:150564104 G A 1.658682 -6.2382e-05
2:150566990 G A 0.027049 -1.2397e-05
2:150583468 T G 0.044395 1.8592e-05
2:150595052 G A 0.087675 1.3004e-06
2:150597927 G A 0.387090 7.7301e-05
2:150599695 T C 0.049957 -1.4604e-05
2:150606533 C T 0.490118 1.9165e-06
2:150607436 A G 0.086964 4.4308e-05
2:150607630 T C 1.474819 4.9521e-05
2:150612849 A C 0.730183 2.2696e-05
2:150626194 T C 0.762393 1.9294e-05
2:150656433 T C 0.442783 1.6159e-05
2:150676586 A C 0.062380 4.1386e-05
2:150683553 C A 0.065481 1.1778e-05
2:150684871 G A 0.117777 1.8522e-05
2:150685300 C T 1.571820 5.4762e-05
2:150685851 G A 0.321300 3.1790e-05
2:150686190 G A 0.074864 -8.9893e-06
2:150699057 A C 0.114360 5.4372e-06
2:150699558 T C 1.311482 1.6794e-05
2:150701543 T C 0.075428 3.2699e-05
2:150703294 C T 0.127371 -1.0160e-05
2:150703720 T C 0.063131 1.1095e-05
2:150706953 G C 0.360544 -2.7538e-05
2:150713157 T C 1.259777 3.5046e-05
2:150714840 T G 0.362285 1.7735e-05
2:150720418 C G 0.464786 -1.2577e-05
2:150732710 T C 0.234380 -8.6814e-06
2:150739256 A C 1.002574 -1.1787e-05
2:150739343 G T 0.073215 1.8449e-05
2:150745224 A G 0.035192 -2.7015e-07
2:150756064 G A 0.036534 -1.2059e-05
2:150760982 C T 1.346942 1.9005e-05
2:150765636 C T 0.241823 -3.7876e-06
2:150782805 G T 0.480616 1.8138e-07
2:150785710 G A 0.024564 2.4471e-05
2:150809377 T C 0.085526 -9.2036e-06
2:150814311 C T 0.028477 8.6499e-06
2:150818921 T C 0.215358 3.1078e-06
2:150846305 T G 0.057430 3.3400e-05
2:150846513 G A 0.516236 1.0245e-04
2:150849527 C A 0.375677 -4.1080e-06
2:150852824 G A 1.858734 2.6728e-05
2:150858560 T C 0.020151 -2.6563e-06
2:150861921 C T 0.768146 -1.6508e-05
2:150868909 C T 0.042868 1.5552e-05
2:150869208 A G 0.034097 7.0212e-06
2:150869755 C T 0.025373 -2.1930e-05
2:150879090 C T 0.168869 8.9124e-06
2:150885442 G A 0.653429 4.8008e-05
2:150891651 G A 0.822917 2.3689e-05
2:150900652 G A 0.992568 -1.7288e-05
2:150902755 A G 0.027501 -1.1642e-07
2:150905715 G A 0.060068 -3.1356e-06
2:150907159 A G 0.142262 1.9495e-05
2:150910260 A G 0.121285 -3.8964e-06
2:150911059 T G 0.033730 -5.5039e-06
2:150914409 C T 0.054129 -1.1154e-05
2:150921940 A G 0.020909 8.3684e-06
2:150926833 C G 0.036925 1.7098e-06
2:150933033 A G 0.150735 -1.2079e-05
2:150937112 G A 0.174346 -2.5664e-05
2:150939887 T C 0.180565 2.2087e-05
2:150944211 T C 0.047254 -3.5527e-06
2:150947169 C G 0.110460 -3.5042e-06
2:150952525 A G 0.181942 7.0007e-06
2:150954403 T C 0.055560 -2.9284e-05
2:150957641 T C 1.698402 -1.8790e-06
2:150966022 A G 0.153533 -6.1262e-06
2:150966084 G A 0.294357 1.1177e-05
2:150966452 A G 0.062343 -6.1897e-06
2:150977601 C T 0.036796 -1.1317e-05
2:150985765 T G 1.057066 -1.2319e-05
2:150988840 T C 0.048791 5.1832e-06
2:150990224 C T 0.385836 5.6003e-05
2:150994963 T G 0.056566 9.5957e-06
2:150997904 T C 1.707612 1.5085e-06
2:151004332 G A 0.079573 -1.5494e-05
2:151019241 T C 0.534459 -1.6351e-05
2:151023429 G A 0.049648 -2.3002e-06
2:151026829 G A 0.219720 1.5346e-05
2:151027197 A G 0.037973 -6.2757e-06
2:151028150 C A 0.374059 9.1831e-06
2:151030889 A G 0.029228 -1.6624e-05
2:151039559 C T 0.046306 4.7520e-06
2:151041434 C A 0.215637 -2.5283e-05
2:151048232 C A 0.061034 -2.5007e-06
2:151056757 G A 0.091856 2.8148e-05
2:151069147 G A 1.086784 1.8425e-05
2:151076651 G A 0.060796 -1.0177e-05
2:151087809 G A 0.059463 8.7581e-06
2:151087930 G A 0.083935 3.3903e-06
2:151110250 G A 0.035300 -1.2951e-05
2:151115875 T C 1.162930 9.9885e-06
2:151126403 A G 0.257020 9.2275e-06
2:151133751 C G 0.078301 2.8982e-06
2:151133862 G A 0.036259 -1.3353e-05
2:151138198 G C 0.082408 -1.0550e-05
2:151138651 A G 1.910245 2.1329e-05
2:151164367 G C 0.047281 -1.7872e-07
2:151164771 T C 0.083285 -7.5960e-06
2:151174853 C T 0.066810 -2.4456e-05
2:151189965 A G 0.036711 1.2978e-05
2:151191481 G A 0.080759 -2.5150e-05
2:151197512 A G 0.061374 2.0502e-05
2:151216661 C A 0.288234 1.5309e-05
2:151219197 T C 0.036531 -1.1840e-05
2:151225749 C T 0.200256 -4.0905e-06
2:151229145 T C 0.052167 -2.3414e-05
2:151232210 T C 0.933724 4.2782e-05
2:151246054 A G 0.059500 -5.9060e-06
2:151251171 C A 1.375385 9.0976e-05
2:151251280 T C 0.065341 -2.6096e-05
2:151254146 T C 0.039486 1.2602e-06
2:151254964 G A 0.099044 -7.1982e-06
2:151259947 A G 0.997882 3.6647e-05
2:151260414 T C 0.151717 -1.3822e-05
2:151260738 G T 0.136676 -4.4013e-06
2:151260997 A G 0.204829 1.2061e-05
2:151261025 A G 0.590855 1.5708e-06
2:151261357 T C 0.234642 -9.6058e-06
2:151265812 G T 0.040784 -1.1591e-05
2:151268928 T C 0.031564 -1.6035e-05
2:151269866 C T 0.144074 -8.6952e-06
2:151273111 T C 0.185997 -3.4130e-05
2:151274402 G A 0.093414 2.1426e-05
2:151279650 A G 0.034131 -1.2752e-05
2:151282959 G T 0.285028 -1.4022e-05
2:151283539 T C 0.035457 2.0889e-05
2:151284248 T C 0.060099 1.6981e-06
2:151286493 C T 0.058599 9.3510e-06
2:151287091 A G 0.033318 -3.9291e-06
2:151290089 G A 0.094899 9.3534e-06
2:151297117 A G 1.518126 1.6332e-05
2:151306427 G A 0.284776 8.1510e-06
2:151311200 A G 0.755682 5.7286e-05
2:151313918 C T 0.027423 1.5026e-05
2:151313953 A G 0.537101 2.7386e-06
2:151316465 C T 1.137135 -9.5568e-06
2:151317140 C T 0.467176 -1.3180e-05
2:151319753 G A 1.315320 -3.8271e-05
2:151322714 A G 0.391153 3.6294e-05
2:151330926 A C 0.304444 1.5327e-05
2:151336842 A G 0.563374 -2.3229e-05
2:151340148 C T 0.021001 -3.9040e-06
2:151343393 A C 0.041206 -5.7562e-06
2:151344984 T C 1.260950 -1.9252e-05
2:151346866 G A 0.194324 -3.1824e-05
2:151347342 A C 0.020776 1.0948e-05
2:151347803 T C 0.050249 1.4947e-05
2:151348709 A G 0.116920 4.2944e-05
2:151351313 C T 0.774578 3.7501e-06
2:151351425 C T 0.095338 -7.6603e-07
2:151364819 G A 0.133474 8.1576e-07
2:151371741 T C 0.041236 1.2095e-06
2:151385324 C G 0.057508 1.9144e-05
2:151401630 T C 0.042868 1.0221e-05
2:151401771 G A 0.549415 1.6180e-05
2:151411010 T C 0.119708 5.5368e-06
2:151413170 C T 1.215185 -4.6691e-06
2:151424784 C T 0.206624 -3.0981e-05
2:151427203 G A 0.046955 5.5902e-07
2:151429031 T C 0.255837 -1.7569e-06
2:151429172 A G 0.100689 3.1278e-05
2:151455164 A G 1.368180 2.9700e-05
2:151459630 C T 0.218170 4.0126e-07
2:151464012 A G 0.056284 3.7123e-06
2:151467243 A G 0.298838 1.2587e-05
2:151468414 C T 0.204319 -2.3407e-06
2:151472002 A G 0.139107 3.2440e-05
2:151474362 T C 0.022976 -1.9447e-05
2:151482607 T C 0.051341 6.4543e-06
2:151494809 A G 0.696603 1.5135e-06
2:151501020 A G 1.792679 1.7137e-05
2:151505948 T C 0.120565 3.4238e-05
2:151519918 A G 0.244087 1.5458e-05
2:151528935 T G 0.042804 3.1328e-06
2:151535100 C T 0.052884 -1.9217e-05
2:151548310 T C 0.127582 4.2173e-06
2:151548888 A G 0.039523 1.4705e-05
2:151556681 G C 0.021908 -6.4026e-07
2:151561358 A C 0.039217 -2.1943e-06
2:151563140 C A 0.123274 -8.2126e-07
2:151565008 A G 0.026546 1.7535e-05
2:151565880 C G 0.082517 -1.7647e-05
2:151572877 G A 0.051133 -1.5469e-05
2:151573840 A G 0.125290 2.9351e-06
2:151584332 C A 0.773783 -1.2163e-05
2:151598274 T C 0.126137 -2.8287e-05
2:151608765 G A 0.633118 1.3730e-06
2:151610824 T C 1.830747 7.6964e-06
2:151619179 G A 0.496150 1.2621e-05
2:151619693 T G 1.208973 2.3781e-05
2:151630554 C A 0.035209 -2.6673e-05
2:151655513 G A 0.491642 9.6452e-06
2:151659983 C G 0.564061 1.1933e-05
2:151665485 A G 0.121282 -1.9503e-05
2:151671888 C T 0.179562 1.0659e-05
2:151673048 A G 0.111028 2.8534e-05
2:151680884 C A 1.767609 -4.0412e-06
2:151704756 C T 0.469067 -3.4743e-05
2:151711700 T G 1.652344 1.8661e-05
2:151713161 A G 0.151754 -1.3889e-05
2:151717998 A C 1.745404 1.7677e-05
2:151721663 T C 0.022857 8.3439e-06
2:151725792 A G 1.948765 -2.2619e-07
2:151726326 T C 0.534517 2.2498e-05
2:151726957 T G 0.044167 -1.3851e-05
2:151727589 G A 0.267845 2.9413e-05
2:151728377 A G 1.820608 1.9568e-05
2:151728543 A C 0.085931 1.7069e-05
2:151732265 C T 0.103392 -1.6095e-05
2:151733659 T C 0.374711 -1.4867e-05
2:151737087 A G 0.154281 -4.1667e-05
2:151737238 A G 0.075014 -1.1198e-06
2:151739348 T C 0.368741 2.5148e-05
2:151741204 C T 0.197866 1.6840e-05
2:151750892 C A 1.741569 -7.9036e-06
2:151751328 G A 0.024951 6.4922e-06
2:151754956 A G 0.070825 2.4099e-05
2:151756705 C T 0.056587 -2.8196e-05
2:151758445 C T 0.806723 1.2661e-05
2:151762917 G A 1.634067 -1.6954e-06
2:151763775 A G 0.033828 5.6995e-06
2:151764512 A G 1.595503 5.7872e-05
2:151767424 C T 0.891753 3.7357e-05
2:151767919 A T 0.095705 4.3260e-05
2:151769380 G T 0.177155 -2.8239e-05
2:151770404 T C 0.025121 1.1872e-05
2:151773679 G C 0.301751 1.4026e-05
2:151776114 T C 0.042341 -3.1336e-06
2:151776988 A G 0.041332 -3.2818e-06
2:151785426 C T 0.195782 1.7898e-05
2:151794619 C T 0.094433 -5.8685e-05
2:151804719 C T 0.040271 -1.9268e-05
2:151807469 T C 0.292565 -1.5951e-06
2:151823542 T G 0.112140 3.5660e-05
2:151823799 T C 1.337086 8.4859e-05
2:151832511 G A 0.640217 1.6359e-05
2:151843978 C T 1.844438 -1.6109e-05
2:151854956 G A 0.072545 3.6227e-05
2:151856929 T C 0.038921 -1.8858e-05
2:151864913 A G 0.294214 -5.5054e-05
2:151865465 T C 1.658348 -3.0166e-05
2:151868882 T C 0.021249 1.6923e-05
2:151874288 T C 0.051327 -5.8582e-06
2:151886470 A G 0.029215 -1.4721e-05
2:151890730 G A 0.101179 -3.9096e-05
2:151892946 T C 0.720327 -3.1028e-06
2:151898564 T G 0.091880 1.6006e-05
2:151909626 A G 0.139553 1.6792e-06
2:151918608 A G 0.958410 -6.2735e-05
2:151924203 A G 0.132403 4.4724e-06
2:151925973 A G 0.162498 -1.1064e-05
2:151929577 C A 0.028531 9.5279e-06
2:151940836 C T 0.179772 -6.8314e-06
2:151941414 C T 0.691735 -7.2956e-05
2:151942376 T C 0.605352 2.5999e-05
2:151952564 C T 0.177328 -2.6679e-06
2:151957069 T C 0.112861 2.0945e-05
2:151963175 T C 1.053452 3.8505e-05
2:151964165 C T 0.047305 8.5472e-06
2:151994414 T C 0.737445 1.1092e-05
2:151997923 G T 0.146968 1.2805e-05
2:152003476 C T 0.455923 -1.1711e-05
2:152004301 T C 0.048648 -7.3463e-06
2:152008380 A G 0.062649 -1.1043e-05
2:152008859 A G 0.054180 7.8934e-06
2:152019397 C T 0.039628 -5.0660e-06
2:152031768 T C 0.035283 -3.7078e-06
2:152031892 A G 0.064165 -1.0768e-05
2:152032153 A G 0.211574 8.7062e-06
2:152034813 C T 0.029381 3.6509e-05
2:152039438 C T 0.048927 -1.9940e-05
2:152068840 A G 0.052687 -2.5979e-05
2:152085643 C T 1.023493 -2.7976e-05
2:152106653 A G 0.237389 -2.0369e-05
2:152109840 G C 0.033104 2.0847e-05
2:152112161 G C 0.053945 -8.8556e-06
2:152117957 C T 0.308146 -1.1820e-05
2:152118032 T G 0.063777 -8.3184e-06
2:152118271 A G 0.952892 1.5076e-05
2:152127169 T C 0.086325 -2.8507e-05
2:152133906 A G 0.107876 -3.2252e-05
2:152139416 A G 0.949873 1.0347e-05
2:152157973 C T 0.996559 2.6978e-05
2:152162110 T C 0.085009 -2.3816e-06
2:152164587 G A 1.260073 1.0412e-05
2:152172065 A G 0.044840 4.1989e-05
2:152181745 T C 0.026930 3.7428e-07
2:152188982 T C 0.236478 -4.3943e-07
2:152192290 C A 0.106098 -1.2883e-05
2:152195934 G A 1.231671 1.6796e-05
2:152196333 T C 1.480738 -1.5416e-07
2:152201214 A G 0.063781 2.6149e-05
2:152201560 C T 0.285993 -1.8741e-05
2:152206630 G A 0.600228 -1.2127e-05
2:152210035 A C 0.197462 7.8846e-07
2:152210082 T C 0.811813 6.3418e-06
2:152219866 T G 0.124447 -1.9455e-05
2:152220510 G A 0.032900 3.3763e-05
2:152223297 A G 0.074011 -2.0766e-05
2:152226570 G A 0.267736 2.0781e-05
2:152226767 A G 0.080209 1.1543e-06
2:152236564 G A 0.047390 -1.5498e-05
2:152240794 T C 0.073147 2.6814e-05
2:152247421 T C 0.838145 8.8506e-06
2:152248494 G A 0.115584 -2.4549e-06
2:152266282 T C 0.087566 8.5376e-07
2:152273758 A G 1.944797 2.2524e-05
2:152280246 G A 0.520815 2.9135e-05
2:152295862 C T 0.204095 4.5756e-06
2:152297774 T C 0.054231 -1.7584e-05
2:152300384 T C 0.027379 -2.3701e-05
2:152311612 G A 0.046856 4.3946e-06
2:152320118 A G 1.332788 3.2648e-05
2:152331418 G C 1.471345 3.1058e-05
2:152346494 C A 0.137747 -4.8824e-06
2:152346979 C T 0.863147 2.2238e-06
2:152352843 G C 1.301041 3.5673e-05
2:152355557 C T 0.034474 1.5889e-05
2:152364589 A G 0.057287 1.1922e-05
2:152373558 A T 0.028871 -1.0409e-05
2:152376025 C T 0.030575 1.9482e-06
2:152382298 A G 0.029007 -5.1756e-06
2:152383521 T C 0.054112 -2.5328e-05
2:152394444 C G 0.023102 1.2870e-05
2:152397232 A G 0.045459 8.8922e-06
2:152404901 A G 0.027511 1.6913e-05
2:152411943 A G 0.499964 2.7270e-05
2:152417472 T G 0.048243 -3.6349e-07
2:152420265 A G 0.040230 -3.9589e-06
2:152421357 A G 1.952773 -1.1350e-05
2:152422076 G C 1.347632 1.9061e-05
2:152425306 T G 0.126113 -6.5916e-06
2:152427080 A C 0.024938 -1.1026e-05
2:152429679 T C 0.704430 -6.0263e-06
2:152430220 T C 0.069812 -1.5688e-05
2:152468776 C T 0.046809 1.0712e-06
2:152473911 G C 0.034274 -8.9732e-06
2:152474639 G T 0.064756 3.0855e-05
2:152476028 G C 0.670863 3.3275e-07
2:152479142 C G 0.069142 -3.1420e-06
2:152481977 G A 1.255099 2.8236e-05
2:152488693 T G 0.034926 3.4000e-06
2:152491269 C T 0.594201 2.4259e-05
2:152493660 C T 0.037446 -1.2797e-05
2:152493940 T G 0.084945 -1.0154e-05
2:152496526 G A 0.313467 1.7284e-05
2:152499143 T C 0.053969 -1.2222e-06
2:152500957 G A 0.041519 1.2659e-05
2:152515683 A G 0.117280 1.2782e-05
2:152517979 C T 0.104946 1.6835e-05
2:152520258 T C 0.031044 -5.2411e-06
2:152521539 G A 0.313457 1.9575e-05
2:152526675 A C 0.175111 6.1195e-06
2:152527572 T C 1.686543 -1.9792e-05
2:152527608 T C 0.208593 7.9052e-06
2:152527636 G C 0.032815 3.3132e-06
2:152531077 G A 1.792091 -9.6934e-06
2:152536427 T C 0.032727 4.0396e-06
2:152536498 A T 1.670275 -8.0830e-06
2:152539477 T C 1.672424 -9.5346e-06
2:152539836 C G 0.042239 -6.4578e-06
2:152545322 G A 0.037850 7.3771e-07
2:152565912 A G 0.053683 6.7031e-06
2:152570539 G A 0.035147 -4.9156e-06
2:152573728 G A 0.022310 -1.9602e-05
2:152574364 C T 1.859533 4.2726e-06
2:152583047 T G 0.121183 3.7112e-06
2:152593741 T C 1.828363 -1.2895e-06
2:152596332 C T 0.066018 3.5956e-05
2:152612602 C A 0.049654 9.7076e-06
2:152615533 T C 0.040115 -3.6576e-06
2:152626194 A G 0.070149 -2.7602e-05
2:152632574 T C 0.093165 -2.7697e-06
2:152633114 T C 1.830264 1.3208e-06
2:152639596 T C 0.037823 -1.4143e-05
2:152639737 A G 0.032631 3.3643e-06
2:152644148 A G 0.032584 3.1762e-06
2:152652773 A C 0.036701 -4.7890e-06
2:152653419 T C 0.043980 -1.0870e-05
2:152661048 A G 0.027471 -1.2055e-05
2:152668644 T C 1.955755 2.1348e-06
2:152672254 A G 0.141909 1.5747e-05
2:152676741 C G 0.057807 1.0151e-05
2:152677281 A G 0.092268 1.5868e-05
2:152677308 A G 0.127470 2.6777e-05
2:152679229 A G 0.155702 2.7386e-06
2:152690248 A G 1.951083 2.7608e-07
2:152690862 T C 0.137356 -7.3283e-06
2:152694768 T C 0.040053 1.0679e-05
2:152706484 T C 0.030262 -1.9490e-06
2:152706586 G T 0.174091 -8.7527e-06
2:152708356 T C 0.165704 3.0010e-05
2:152715055 C A 0.124311 -4.8879e-07
2:152716821 T C 0.117797 -1.9019e-05
2:152720030 G A 1.648326 5.8096e-06
2:152725937 A C 0.174656 -6.9037e-06
2:152731125 G C 0.075983 -1.8173e-05
2:152731301 A G 0.033427 -7.1754e-06
2:152745363 G A 0.495925 4.0548e-05
2:152754955 T C 0.080379 -8.0122e-06
2:152760078 G A 0.228244 -1.5788e-05
2:152775308 A G 1.304454 -2.6498e-06
2:152786870 C G 0.066528 2.7600e-05
2:152794981 A G 0.155916 -4.4110e-05
2:152804509 G A 0.104715 -4.9541e-05
2:152806131 T C 0.505669 1.4508e-05
2:152809454 A G 0.123305 -5.0942e-06
2:152819262 A G 1.783662 3.6116e-05
2:152828281 G C 1.835707 3.5679e-05
2:152829595 A G 0.032404 5.9540e-06
2:152831276 C A 0.511510 1.5507e-05
2:152833719 C T 0.059864 3.7744e-05
2:152842343 G A 0.095763 6.9034e-06
2:152842585 C T 0.042110 -9.6239e-06
2:152848504 T C 0.026257 -2.0102e-05
2:152851729 C T 1.267913 5.6494e-06
2:152855656 C A 0.060374 -2.0063e-06
2:152858954 T C 0.117807 -1.0931e-05
2:152875657 C T 0.061799 -9.9282e-06
2:152876392 C T 0.150242 -2.7710e-07
2:152879348 T C 0.425903 1.7509e-05
2:152887461 C T 1.181829 8.7181e-06
2:152902751 A G 0.020130 -4.7783e-06
2:152909764 A G 0.020266 -1.0457e-05
2:152911430 A G 0.200664 -1.1937e-05
2:152918863 A C 0.107628 8.7655e-07
2:152923715 A C 0.028436 -3.9235e-06
2:152925043 C T 0.024737 -9.6017e-06
2:152929933 G A 0.049580 -3.4818e-05
2:152932287 T A 0.918591 -1.4881e-06
2:152943000 G A 0.176583 -5.3682e-06
2:152958034 G A 0.036721 -9.9034e-06
2:152966710 C A 0.033553 9.6719e-06
2:152969774 C T 0.030037 1.1393e-05
2:152973623 C T 0.136564 -1.2158e-05
2:152996974 T C 1.019291 4.1563e-05
2:152998552 A G 0.407452 -5.6450e-05
2:153000090 C T 0.061159 2.2992e-05
2:153008025 A G 0.139281 -7.4693e-06
2:153036974 T C 0.060486 1.5940e-05
2:153056973 G A 0.393441 1.1153e-05
2:153082332 G A 0.077183 2.5154e-05
2:153089621 C T 1.448522 -5.3425e-06
2:153099113 C T 0.130601 -1.8241e-05
2:153107525 G A 0.042800 9.5927e-06
2:153122063 C T 1.583362 -1.6202e-05
2:153127809 G A 0.050712 4.1159e-07
2:153140266 G A 0.048492 -5.0508e-06
2:153167573 G A 1.613277 -1.3076e-05
2:153191371 C T 0.046472 -4.7940e-06
2:153193270 G T 1.247368 3.9108e-05
2:153206469 C T 0.034093 -1.9310e-06
2:153221287 T G 0.148331 -4.0466e-06
2:153224206 G C 0.050831 8.5648e-06
2:153228860 T G 0.076941 1.4252e-05
2:153233457 G A 0.036732 -5.6435e-06
2:153237875 T C 1.280914 6.3583e-05
2:153263124 G A 1.946106 -1.1464e-05
2:153268606 C T 0.190492 -3.4632e-05
2:153268746 G A 0.089324 9.1332e-06
2:153270227 A G 0.096599 -4.2649e-05
2:153271645 C T 0.050753 9.1364e-06
2:153278499 C A 0.394101 9.4842e-06
2:153282016 G T 0.057511 1.2886e-05
2:153303355 T C 0.047210 8.9460e-06
2:153314254 T C 0.135476 -1.5838e-05
2:153321023 C T 0.036902 1.2225e-06
2:153323158 C A 0.846937 -2.1019e-05
2:153324757 A G 0.056369 7.9136e-06
2:153339823 C T 0.551546 6.7684e-06
2:153340734 G A 0.651732 -7.3770e-06
2:153347966 G A 0.080732 -1.2524e-05
2:153349283 A G 0.682501 6.0373e-06
2:153353083 C G 0.021446 1.2398e-05
2:153354994 A G 0.585517 2.1935e-05
2:153355512 A G 1.825722 9.7555e-06
2:153356782 G C 0.026488 -2.2653e-06
2:153361084 C T 0.099197 -3.2340e-05
2:153361375 G T 1.237348 -1.4339e-05
2:153366827 C T 1.094824 2.0130e-06
2:153371385 A G 0.099676 2.0544e-05
2:153373160 T G 0.210626 -2.8249e-05
2:153374122 A C 0.590998 -7.7243e-06
2:153375118 A G 0.059055 -2.0172e-06
2:153378652 A G 1.252505 -1.8654e-05
2:153384855 C A 0.078699 -2.5384e-05
2:153389851 G T 1.883400 7.4879e-06
2:153390922 G A 0.669649 2.3639e-06
2:153397623 T C 0.101831 2.4754e-05
2:153402571 C T 0.229512 2.3578e-06
2:153403242 T C 0.386509 -7.1263e-06
2:153406151 C A 0.032553 -1.2172e-05
2:153408076 G A 0.470182 2.0609e-05
2:153415114 C G 0.071865 -1.2493e-05
2:153423257 T C 1.556548 1.1713e-05
2:153428985 C T 0.056872 2.1449e-05
2:153433528 T C 1.218170 6.6849e-06
2:153438591 C G 0.118627 -1.1958e-05
2:153439560 C T 0.052928 1.7920e-05
2:153442023 T C 0.027015 6.8172e-06
2:153442248 A G 0.030279 1.7769e-06
2:153447943 C T 0.054288 -7.0615e-06
2:153450936 T C 1.304301 5.9025e-06
2:153454707 T G 0.232663 2.8840e-06
2:153456598 T G 0.050253 -2.0061e-05
2:153458114 A G 0.052480 5.7386e-06
2:153458750 G C 1.556510 2.1894e-05
2:153462347 A G 1.303873 -3.6926e-06
2:153462724 G C 0.088140 -5.3360e-06
2:153464021 G A 0.563191 1.1654e-05
2:153464580 C T 0.958264 -2.5975e-05
2:153464633 A G 0.288662 -1.9760e-05
2:153465504 A C 0.031363 1.1314e-05
2:153466354 T C 0.040900 3.4571e-06
2:153469557 C T 0.324421 4.0123e-05
2:153470922 C G 0.220122 -1.2417e-05
2:153472798 A G 0.051072 -1.9118e-05
2:153477230 A G 0.042066 2.1697e-05
2:153477850 A G 0.156620 1.9601e-05
2:153489324 T C 0.072042 -1.5498e-06
2:153493551 T G 0.070839 -2.7655e-06
2:153495234 T C 1.810521 -3.2809e-05
2:153497193 C T 0.032271 2.9525e-05
2:153500983 G A 0.046357 1.3542e-05
2:153501149 G A 0.052136 1.7377e-05
2:153501448 G A 0.738530 -2.6884e-05
2:153505376 C T 0.028113 1.0751e-05
2:153513916 C T 0.131165 -1.4540e-05
2:153543165 G A 0.278252 -1.0079e-05
2:153550338 C T 1.655516 -4.9220e-05
2:153557621 T C 0.047937 -2.7391e-05
2:153562485 T C 0.039054 5.8193e-06
2:153573075 C T 0.026685 -1.8340e-05
2:153575305 T G 0.027535 -1.4877e-05
2:153580483 G A 0.263850 -3.8418e-06
2:153584625 T C 0.048675 -5.7820e-06
2:153599430 G A 0.024972 -2.7625e-06
2:153605080 G T 0.090595 9.6466e-06
2:153605798 A G 0.027324 9.3319e-06
2:153609090 T C 0.303917 -2.8157e-05
2:153613324 T C 0.199995 2.5674e-05
2:153619501 G A 0.090969 -1.0513e-05
2:153647036 C T 1.660851 -5.8356e-06
2:153649510 A T 0.081484 4.2337e-07
2:153654037 T C 0.073511 3.6577e-06
2:153658262 G A 0.096314 -2.8449e-05
2:153663673 G T 0.068357 -6.1256e-06
2:153664448 A G 0.083027 -5.1762e-08
2:153677047 T C 0.128819 1.5860e-05
2:153717593 C T 0.319716 -4.4468e-06
2:153717894 A G 0.158874 -1.0451e-05
2:153719061 T C 0.154876 -6.8059e-06
2:153725234 C A 0.150452 -6.7250e-07
2:153731831 G A 0.027797 -6.9934e-07
2:153740617 T C 0.317458 -4.3267e-06
2:153745861 T C 0.115495 1.0836e-06
2:153746585 A C 1.886065 3.3729e-05
2:153749403 T C 0.021341 1.5784e-06
2:153760349 A G 0.763685 2.2904e-05
2:153766768 A C 1.899994 3.1904e-05
2:153778772 C T 0.554783 -1.1836e-05
2:153782342 T C 0.271013 8.7111e-06
2:153793046 C G 0.031870 4.8904e-06
2:153800200 A G 0.023234 -1.9245e-05
2:153807042 C T 0.060779 1.2145e-05
2:153809218 T C 0.041893 1.2633e-05
2:153809411 T G 0.026117 -9.5505e-06
2:153823077 T C 0.055621 5.9065e-07
2:153825621 T G 0.981332 2.2378e-05
2:153832305 A G 0.114499 8.3607e-06
2:153835083 A C 0.075299 2.8314e-06
2:153837585 A C 0.078961 -8.5277e-06
2:153846127 A G 0.188483 -5.2027e-05
2:153847917 T C 1.248581 9.9742e-06
2:153872060 C G 0.084860 1.5226e-05
2:153876159 T G 0.080827 -4.6753e-06
2:153879218 A G 1.221614 4.6047e-06
2:153881115 G A 0.385020 2.7087e-05
2:153885826 A G 0.188843 -4.6046e-05
2:153918127 C T 1.852604 -2.1508e-05
2:153921648 T C 0.052337 -2.3964e-05
2:153921800 A G 1.836992 6.3329e-06
2:153936106 T C 0.048641 1.9622e-05
2:153937206 C T 0.052646 -3.3296e-05
2:153948158 G A 0.536043 2.3311e-06
2:153954178 C A 0.256088 2.7933e-05
2:153957064 T C 0.433678 -2.2628e-05
2:153957755 T G 0.678914 -2.4695e-06
2:153963796 G A 0.043246 -9.8005e-06
2:153968637 G A 0.290583 -4.5420e-06
2:153971933 C T 0.538155 -2.3921e-05
2:153974661 A C 1.961211 1.1661e-06
2:153976787 A G 0.227312 1.7076e-05
2:153981457 G A 0.780368 -9.0018e-06
2:153982272 C T 1.625363 7.5440e-06
2:153985105 G A 0.027909 1.4705e-05
2:153988364 C T 0.100512 -1.0133e-05
2:153992301 A G 0.187857 1.8588e-05
2:153992421 G T 0.276392 -3.8879e-06
2:153992778 G A 0.367521 -3.8732e-06
2:153993808 C T 1.920866 -1.9729e-06
2:153994852 T C 1.965284 -1.2332e-06
2:153997266 A G 0.046982 7.6161e-06
2:154003081 C T 1.582039 7.1868e-06
2:154003158 A G 0.269705 -3.8086e-06
2:154013361 C T 0.256510 -1.4272e-05
2:154019476 T C 0.412354 3.6448e-05
2:154022585 A G 0.130880 4.6635e-06
2:154022856 C A 1.353136 1.4123e-05
2:154023858 G T 0.296077 1.5147e-05
2:154024251 G A 0.069975 1.4950e-05
2:154026147 A C 0.064049 -4.1613e-08
2:154028459 G A 0.069550 -1.6235e-05
2:154028998 A T 0.030051 -1.9133e-05
2:154032887 G A 0.303995 1.1785e-05
2:154051718 G C 0.350739 -1.4170e-05
2:154057147 A G 0.992823 2.3297e-05
2:154070472 C G 0.097000 6.8797e-07
2:154070889 G A 0.307912 1.1635e-05
2:154072874 T G 0.064522 1.6113e-05
2:154083686 G A 0.116910 6.5449e-06
2:154083731 A C 1.735640 2.9577e-05
2:154092084 C T 0.401876 -9.0866e-06
2:154132408 C T 0.701485 3.5265e-05
2:154138434 A G 0.030609 5.1189e-06
2:154154985 C T 0.028035 5.7097e-06
2:154161461 T G 0.085866 -7.0754e-06
2:154163166 T C 0.398595 3.1463e-05
2:154168468 T C 0.168437 -3.2253e-07
2:154169240 A G 0.208253 5.0632e-06
2:154185067 C T 1.559237 1.0803e-05
2:154199791 A G 0.144999 1.0002e-06
2:154205381 T C 0.067078 2.3544e-07
2:154205978 C A 1.388124 1.3526e-05
2:154212790 A G 0.770050 4.9281e-06
2:154216025 C T 0.041923 -4.6823e-07
2:154217852 T C 0.051184 1.2975e-05
2:154223219 G A 0.107227 1.7864e-06
2:154225519 C T 1.703967 -5.1995e-07
2:154228344 G T 0.323843 -1.2763e-05
2:154231901 A G 1.701720 3.6761e-06
2:154235339 G T 0.878395 9.1921e-06
2:154245633 G A 0.292599 -7.5761e-06
2:154247775 C A 0.032193 -2.4747e-05
2:154261453 T C 0.072447 1.5136e-05
2:154262090 G A 0.254025 1.8248e-05
2:154273475 A G 1.658301 1.3069e-05
2:154274148 C T 0.502208 -8.7572e-06
2:154277393 T C 0.116172 2.2910e-06
2:154280117 T C 0.167802 1.6764e-05
2:154330418 T C 0.104517 -2.3462e-05
2:154331015 T C 0.041906 -6.3506e-07
2:154333680 C T 0.060119 -1.0271e-05
2:154349160 C G 0.164728 -2.6676e-06
2:154350924 C T 0.471294 -7.2647e-06
2:154352501 T G 0.799268 -1.2276e-06
2:154354007 A C 0.674287 -1.0230e-05
2:154362417 T C 0.074935 2.0737e-06
2:154369688 C T 0.149779 3.6822e-06
2:154370972 A G 0.230940 -4.0171e-06
2:154371198 T C 0.385781 9.8338e-08
2:154372730 T G 0.046720 -1.5473e-05
2:154390780 A C 0.836540 -1.0344e-05
2:154402761 T A 0.818330 -1.6075e-07
2:154407649 G C 0.142439 3.2404e-06
2:154411615 G A 0.318574 4.3264e-06
2:154412960 G T 0.133389 1.1958e-05
2:154413874 A G 0.849055 -2.4205e-06
2:154414139 T C 0.114003 -2.2549e-07
2:154414404 C T 1.003662 2.7431e-05
2:154415846 T C 0.149997 2.9520e-05
2:154417270 T C 0.166360 1.6077e-05
2:154418706 C T 0.917881 -3.4837e-06
2:154422529 C T 0.189544 4.5644e-06
2:154423437 A G 0.643148 1.4437e-05
2:154424279 G A 0.435534 -9.3070e-06
2:154427395 C A 0.056223 5.3007e-06
2:154431866 C G 0.169219 -1.7990e-06
2:154432773 A G 0.049219 2.1096e-06
2:154449316 G A 0.075425 4.1148e-05
2:154457104 C T 0.315952 1.1449e-05
2:154460805 A G 0.038245 1.3772e-05
2:154461799 C T 0.841096 4.1215e-06
2:154466531 T G 0.057892 -2.9518e-05
2:154467281 A G 0.094603 -2.4038e-06
2:154478477 C A 0.042209 8.9505e-06
2:154478597 A G 0.081569 8.3771e-06
2:154478747 A G 0.387553 3.9578e-05
2:154488799 T C 0.093900 -3.7523e-06
2:154488855 A G 0.069822 4.5313e-05
2:154495260 A G 0.023812 1.1273e-05
2:154501259 G A 0.116155 -9.6888e-06
2:154510153 A C 0.024948 -1.8338e-05
2:154511449 T C 0.200314 1.0247e-05
2:154511803 C T 1.770658 -1.9820e-05
2:154516869 T C 0.454424 -7.3980e-06
2:154519448 A G 0.545298 9.6589e-06
2:154524985 C G 0.223895 1.2173e-05
2:154539187 C T 0.034376 1.5975e-05
2:154540738 C G 0.045224 3.3765e-05
2:154546032 T C 1.598532 -1.4811e-05
2:154561650 T C 0.060724 5.5801e-06
2:154590687 T C 0.137064 2.8095e-05
2:154591820 C T 0.132498 2.6036e-05
2:154595781 A G 0.139872 -5.7074e-06
2:154602092 G A 0.090813 1.9390e-05
2:154602637 C T 0.153155 -5.6672e-06
2:154631456 G T 0.706782 1.7811e-05
2:154633784 G A 0.073436 -2.1428e-05
2:154650420 T C 0.203534 -1.5102e-05
2:154652500 C T 0.070944 -1.6648e-05
2:154656746 C A 0.094926 2.9385e-05
2:154662797 G C 0.138427 -2.4741e-05
2:154682501 T C 0.710322 2.8127e-05
2:154688399 T C 0.910717 -1.3108e-05
2:154715606 C T 1.885790 -5.1228e-06
2:154720281 G T 0.188095 -6.9893e-06
2:154720402 C T 0.339605 1.6482e-05
2:154720432 T C 0.078138 1.5614e-05
2:154723802 G A 0.029966 -2.6804e-06
2:154727010 G A 1.802062 -2.7909e-06
2:154732191 A C 0.047094 9.5976e-06
2:154800999 C T 0.135612 3.3845e-06
2:154808584 A G 0.020076 -6.9495e-06
2:154811832 A G 0.079583 1.4823e-05
2:154826177 A G 0.040563 -3.0712e-07
2:154828069 C A 0.077220 -2.6316e-05
2:154852181 A G 0.053007 -4.6979e-06
2:154861176 C T 1.520285 2.2301e-05
2:154862349 C T 0.169066 1.6044e-05
2:154870787 T C 0.064971 2.0242e-06
2:154874673 A G 0.566451 -1.8319e-06
2:154893301 T C 0.091853 -5.6706e-06
2:154909663 C T 0.534391 7.5825e-06
2:154915666 A G 0.067418 -2.0525e-05
2:154926787 G A 1.729820 3.8422e-05
2:154936872 T G 0.023476 -2.4041e-05
2:154977080 T G 0.132443 5.3322e-06
2:154986727 G A 0.032105 -2.9690e-05
2:154988832 C T 0.060765 2.9743e-06
2:155011668 C T 0.054217 -1.5525e-05
2:155025395 C T 0.254752 4.8632e-06
2:155027447 G A 0.289546 1.3010e-05
2:155028559 C G 0.270911 1.1833e-05
2:155032399 G A 0.075204 7.2137e-06
2:155046249 T C 0.020147 -2.3238e-07
2:155060275 C A 0.077594 -8.8158e-06
2:155070567 T A 1.487065 1.2210e-05
2:155089021 G A 0.509800 -4.1252e-05
2:155090588 G A 0.198407 -1.7199e-05
2:155096310 G A 0.075935 -2.4052e-05
2:155096811 C T 0.359905 1.1050e-05
2:155100956 G A 0.054309 2.7991e-05
2:155100980 G A 0.287084 2.4066e-05
2:155101286 G A 0.021082 6.7715e-06
2:155136081 A G 0.121170 1.0739e-05
2:155144714 T C 1.099309 3.2424e-06
2:155151149 T C 0.027369 3.2978e-08
2:155153763 G A 0.020110 2.7461e-06
2:155171476 A G 0.174370 -7.1279e-06
2:155177282 G A 0.027018 -1.0731e-05
2:155179331 T C 0.361078 -5.1019e-06
2:155179503 G C 0.123771 1.0174e-05
2:155181150 A G 0.617585 -7.5410e-05
2:155185454 G A 0.500093 -7.1506e-06
2:155187228 A T 0.040509 4.0408e-06
2:155188758 C T 0.368072 3.1488e-05
2:155192761 C G 0.118215 -2.8231e-06
2:155194980 T C 0.063230 8.2884e-07
2:155195943 T C 0.053880 -2.3949e-05
2:155200316 G A 0.030439 1.6501e-06
2:155203693 G A 0.045109 1.4324e-05
2:155206097 C T 0.269014 2.6586e-05
2:155206362 A C 0.057923 -1.3896e-05
2:155206528 C T 0.022350 5.7385e-07
2:155211320 A G 0.109359 1.4219e-05
2:155211362 A G 1.979047 -2.2649e-06
2:155211804 T C 0.407418 -3.7012e-05
2:155212216 C T 0.084996 -1.7979e-07
2:155215860 T C 1.369999 7.0449e-06
2:155217731 A G 0.098571 -6.1140e-06
2:155218846 T C 0.228502 2.8136e-06
2:155226677 C T 0.730914 1.3204e-05
2:155233699 G T 0.993064 -9.6766e-06
2:155239239 A G 0.277827 -4.0541e-06
2:155239941 G C 0.074470 -7.3877e-06
2:155254606 C T 0.583287 2.4378e-06
2:155254838 G A 0.036147 -9.3700e-06
2:155257584 G A 0.040665 2.8539e-05
2:155260167 A G 0.033614 -1.4836e-05
2:155261307 A G 0.077125 -3.0395e-06
2:155263424 T C 0.067296 3.1196e-05
2:155272453 C G 0.279493 -3.5120e-06
2:155275025 G A 1.281617 -4.5639e-05
2:155278956 G A 0.105452 -1.5696e-06
2:155282954 A G 0.069724 -2.0606e-05
2:155284294 T G 0.152999 -1.2743e-06
2:155291307 A G 0.033124 2.2931e-05
2:155294658 C T 0.240208 9.9022e-06
2:155297612 C G 0.265649 -2.0336e-06
2:155303923 A G 0.036545 4.6325e-06
2:155308672 C A 0.902911 -1.8317e-05
2:155312189 G A 0.022616 3.4057e-05
2:155313749 G A 0.265441 1.2967e-06
2:155314765 T C 0.049083 -2.1301e-05
2:155316972 T C 0.082473 -2.2192e-06
2:155322131 T C 0.086155 -2.0254e-05
2:155322534 C T 1.009788 -6.0479e-05
2:155322559 C T 0.324469 7.6481e-05
2:155332486 C A 0.217351 1.6699e-06
2:155336937 A G 0.034267 -8.4380e-06
2:155340659 G C 0.467809 -5.1362e-06
2:155341520 T G 0.381984 -3.9448e-06
2:155342678 T C 0.146009 6.5045e-06
2:155351748 G A 0.050011 1.4804e-05
2:155358971 A G 0.812051 1.0918e-05
2:155363915 T C 0.084513 -1.3588e-05
2:155365842 C T 0.595285 3.0524e-05
2:155371115 G C 0.050147 -3.4462e-07
2:155374981 G A 0.058735 2.1107e-05
2:155390219 T C 0.050045 6.5865e-06
2:155390631 A G 1.392764 -5.3442e-06
2:155391005 C A 1.733556 -1.9955e-05
2:155392089 G T 1.082034 1.2701e-05
2:155392479 A G 0.036813 -1.7655e-05
2:155398299 C T 0.058943 -1.8512e-05
2:155399735 C T 1.539555 3.9926e-05
2:155401888 A G 0.134116 1.1958e-05
2:155402799 T G 0.898396 7.0673e-06
2:155407057 A G 0.193280 5.3434e-06
2:155418877 T G 0.063951 -2.1999e-06
2:155423028 A G 0.222032 4.7558e-06
2:155423665 T C 0.128452 2.4814e-05
2:155435040 C G 0.056682 -3.0778e-05
2:155436323 T C 0.048138 6.7540e-06
2:155437213 G A 0.182288 1.8716e-05
2:155443809 G A 0.026610 -2.3069e-05
2:155447894 G A 0.049546 3.3264e-06
2:155449491 C A 0.205087 2.6479e-06
2:155453237 C T 0.034318 1.0373e-06
2:155459046 A G 0.811147 -9.5566e-06
2:155466861 T C 1.885433 1.9207e-05
2:155474695 A G 0.041355 -1.1079e-05
2:155484689 C T 0.062873 7.9155e-06
2:155484921 T C 0.050780 -2.4206e-05
2:155486108 G A 0.049359 2.8909e-05
2:155497486 C T 0.083812 5.2839e-06
2:155498699 A C 0.123029 -1.8792e-05
2:155499463 A G 1.099081 -2.5936e-06
2:155507711 G T 0.982093 9.5178e-06
2:155518968 G T 0.046805 -7.1679e-06
2:155531774 G C 1.901524 1.2193e-05
2:155532242 A G 0.081324 4.6551e-06
2:155534234 G T 1.949064 2.8085e-05
2:155539494 G A 0.804830 1.6930e-05
2:155542069 C T 0.060105 -2.0693e-06
2:155542122 T G 0.057209 -4.0702e-06
2:155546028 G A 1.909636 2.5000e-05
2:155547138 A G 1.096552 -2.7470e-05
2:155555090 A G 0.037690 -4.6742e-06
2:155561854 T G 0.108771 8.7151e-06
2:155570994 T C 0.919788 -1.3015e-05
2:155571123 T C 0.601758 -6.2688e-07
2:155578422 G A 0.569555 -1.8774e-06
2:155578908 A G 0.065549 5.7042e-06
2:155579434 T C 0.049661 -4.5393e-07
2:155589120 A G 0.028324 -1.3711e-05
2:155596688 A C 0.199672 -3.1310e-05
2:155604983 T C 0.026716 8.6198e-07
2:155605608 A G 0.165000 -8.3452e-06
2:155612860 C T 0.062608 -1.1917e-06
2:155616448 C T 1.029884 6.1368e-06
2:155619314 C T 0.965873 5.1290e-06
2:155620733 A G 0.619876 7.9533e-06
2:155628974 T C 0.054635 -1.2486e-05
2:155632293 C T 0.767088 -2.8419e-06
2:155634982 G A 1.776550 -1.0729e-05
2:155641225 C T 0.023228 2.1766e-05
2:155641472 G A 0.086556 1.0867e-05
2:155641769 G A 0.623878 -9.4214e-06
2:155642178 G T 0.033237 6.6290e-06
2:155643514 C A 0.272877 4.6619e-05
2:155645588 T C 0.090004 3.5038e-06
2:155647666 T G 1.351871 1.2533e-05
2:155647819 T G 0.763019 -3.3220e-05
2:155647989 T G 0.075415 1.5160e-05
2:155649338 C T 0.127731 -3.1988e-05
2:155651394 G A 0.233779 1.9303e-05
2:155658964 C G 0.588516 -8.7802e-06
2:155667307 G T 0.096688 -1.4700e-05
2:155670203 C A 1.109056 -2.8340e-06
2:155676886 C A 1.598556 -6.2872e-06
2:155676979 A G 0.053547 2.5315e-05
2:155677812 G A 0.027199 2.6688e-06
2:155685114 C T 0.420082 2.0336e-06
2:155694048 G A 0.372971 1.6788e-05
2:155713849 A G 0.138397 -1.4705e-05
2:155720856 G A 1.492135 6.0761e-07
2:155723024 A G 0.037119 1.8472e-06
2:155743470 A G 0.706181 -7.8848e-06
2:155747603 G A 0.065569 9.3605e-06
2:155752648 A G 0.035634 3.0239e-06
2:155758378 T C 1.587020 -7.4883e-06
2:155772650 C T 0.029976 4.7069e-06
2:155774378 T C 0.046231 -8.3406e-06
2:155790394 T G 0.041791 -1.3705e-05
2:155800905 G C 0.070716 -1.4846e-05
2:155830574 G T 0.022327 3.9729e-06
2:155834688 G T 0.438220 5.5318e-06
2:155847348 G A 0.192998 1.1559e-05
2:155867308 G A 0.624571 -6.7984e-06
2:155868715 T C 0.083146 -1.2925e-05
2:155914743 T G 0.041355 1.4106e-05
2:155926627 G T 0.106962 3.7173e-06
2:155934150 C T 0.085669 -8.3026e-06
2:155952903 A G 0.039662 -1.5886e-05
2:155952956 G A 0.032196 -1.7400e-05
2:155956385 T G 0.100390 -1.3263e-05
2:155967158 C T 0.059215 2.2030e-05
2:155972558 C T 0.427344 -4.8508e-06
2:155972873 C T 0.317210 -1.9098e-05
2:155984165 T C 0.064977 -1.1851e-08
2:155994114 A G 1.593929 -2.3011e-07
2:156005991 T C 1.052527 -9.8696e-06
2:156008193 C T 0.059419 2.1793e-05
2:156022613 A C 0.089089 2.7089e-07
2:156023190 G C 0.108077 1.8584e-05
2:156023916 A G 0.451772 1.1962e-05
2:156068342 A C 0.111154 2.2255e-05
2:156137545 T C 0.385169 -2.0345e-05
2:156140001 G A 1.306559 1.4667e-05
2:156141271 C T 0.113806 2.8630e-05
2:156150810 T C 1.782337 2.2218e-05
2:156160747 T C 1.872340 1.4998e-05
2:156177718 G A 0.103987 -2.6606e-06
2:156178640 G A 0.046357 2.3681e-05
2:156182044 T G 0.057216 1.3348e-05
2:156192624 C T 0.027178 2.8646e-05
2:156196912 A G 0.098986 7.9766e-06
2:156214401 G T 0.041277 3.9853e-06
2:156218638 G A 0.235536 1.8222e-05
2:156244152 A G 0.103015 -9.3355e-07
2:156252018 A G 0.039860 1.8550e-05
2:156253101 T C 0.091183 -2.3712e-06
2:156270223 G A 0.025097 1.3947e-05
2:156299850 A G 0.072777 -5.5079e-06
2:156306636 G A 0.020015 -5.6708e-06
2:156311774 A G 0.031683 5.8665e-06
2:156312118 T C 1.873394 9.6994e-06
2:156333118 G A 0.366586 -4.0196e-06
2:156346494 T G 0.400353 1.5916e-05
2:156348905 G A 0.054271 2.0831e-05
2:156353683 A G 0.099775 -1.9130e-06
2:156393034 T G 1.739778 2.4412e-05
2:156398011 C T 0.939004 1.9622e-05
2:156403390 A C 0.099173 1.1881e-06
2:156403655 A G 0.076071 2.9763e-05
2:156404781 T G 0.100111 -9.5248e-07
2:156422048 T C 0.142633 -2.3423e-05
2:156425959 G C 1.056746 4.3875e-06
2:156431349 G A 0.105724 4.0761e-05
2:156433897 G A 0.112748 5.1853e-06
2:156448904 T C 0.366848 6.3792e-06
2:156458684 T C 0.805387 2.7422e-06
2:156464738 G A 0.143269 6.7714e-06
2:156465747 A C 0.031176 7.4449e-06
2:156467389 A G 0.054489 1.2384e-05
2:156474392 C T 0.072280 -2.3323e-05
2:156481068 C T 0.950046 4.1227e-06
2:156481556 T G 0.038330 -2.0696e-05
2:156482550 G C 0.040366 -8.5155e-06
2:156485382 A G 0.053459 4.6615e-05
2:156490535 T C 0.028766 -1.7823e-06
2:156495011 G T 0.177359 1.3741e-05
2:156502794 G A 1.960504 2.0527e-05
2:156504474 A G 0.673155 7.2709e-06
2:156504994 C T 0.041661 -1.9927e-06
2:156506516 C T 1.935689 2.6167e-05
2:156509124 T C 0.038129 -5.1792e-06
2:156511698 G A 0.054023 1.5458e-05
2:156513815 C A 0.697640 7.4260e-06
2:156520464 A G 1.353612 1.7867e-05
2:156531558 A C 0.031000 1.4501e-05
2:156547858 A G 0.028372 -1.4615e-05
2:156558072 T C 0.114747 1.7434e-05
2:156562054 A G 0.171960 -2.0685e-05
2:156565941 T G 0.156232 1.1079e-05
2:156574981 C T 1.286748 -1.2506e-05
2:156579537 A G 0.285993 -4.1096e-05
2:156581273 T C 0.348941 1.9553e-05
2:156582825 A G 0.369520 6.0637e-06
2:156588548 A G 0.443622 -1.3522e-05
2:156591277 A C 0.270483 -8.1682e-06
2:156596892 G A 0.039227 9.9870e-06
2:156597010 G T 0.363376 1.4163e-05
2:156599610 A G 0.023020 1.6175e-06
2:156605371 T C 0.077213 -1.1573e-05
2:156626147 T C 0.081446 2.0600e-05
2:156631643 G A 0.527459 -1.2715e-05
2:156636576 A G 0.225031 -6.7781e-05
2:156655673 T C 0.750256 1.0793e-06
2:156656548 G A 0.041498 -2.6955e-06
2:156673581 G A 0.025288 2.3901e-05
2:156711712 G T 0.261368 -8.6661e-06
2:156727174 C T 0.268141 -1.6268e-05
2:156730529 T C 0.606726 1.7729e-05
2:156735746 G A 0.321103 -1.0452e-08
2:156749722 A C 0.076156 -1.6193e-06
2:156751921 C T 1.382276 -9.7398e-06
2:156760143 A G 0.115958 -3.5275e-06
2:156760611 G T 0.077604 -1.0585e-05
2:156760865 T C 0.162005 5.1634e-06
2:156765480 T C 0.074062 -1.1434e-05
2:156794189 T C 0.417927 4.2475e-06
2:156796770 T C 0.221944 1.0403e-05
2:156808614 C T 1.351953 -3.1939e-06
2:156813666 A G 0.126660 -5.6094e-06
2:156833498 G A 0.139287 -5.5203e-06
2:156840025 A G 0.026039 4.2198e-06
2:156845902 A G 0.076564 -1.6803e-05
2:156846298 G A 0.020640 -1.0716e-05
2:156856880 G A 0.694543 -2.7717e-05
2:156877774 A C 1.852237 1.0330e-06
2:156882125 G C 0.227985 6.7698e-05
2:156888500 G C 1.823485 2.3012e-05
2:156891578 T C 0.151037 -3.1049e-05
2:156905481 G T 0.112718 1.3397e-05
2:156909116 A C 0.223770 2.1656e-07
2:156911378 C T 0.996410 3.1622e-05
2:156911600 T G 0.249091 4.7150e-05
2:156912624 A C 0.061683 -9.3694e-06
2:156914685 T C 0.182424 1.1418e-05
2:156921590 T C 0.261164 4.7372e-05
2:156925286 T A 0.252845 9.1375e-06
2:156932928 G A 0.109362 -6.0733e-06
2:156933553 G A 0.586602 1.2084e-05
2:156938071 G T 0.241591 -1.1011e-05
2:156948047 C T 1.608262 2.1712e-05
2:156948356 G A 0.200059 6.0151e-05
2:156952364 C A 0.430809 6.1377e-05
2:156953825 C T 0.166955 -8.2553e-06
2:156956343 G T 0.038588 -1.0451e-05
2:156973151 G C 0.082772 4.1703e-05
2:156975459 T C 0.221192 5.4651e-06
2:156984669 G A 1.552461 3.4040e-05
2:156990715 T C 0.658287 -3.9884e-05
2:157001337 T C 1.736993 4.0799e-05
2:157011889 C T 0.077472 1.3534e-05
2:157016257 T C 0.270786 -1.3378e-05
2:157017331 G A 0.054047 -2.1372e-05
2:157041921 C T 0.074667 1.3487e-05
2:157044009 G A 0.046489 -9.5429e-06
2:157044181 C T 1.961018 7.4347e-06
2:157054836 A C 0.023721 1.7499e-06
2:157056766 A G 0.026383 3.4735e-06
2:157076320 A G 0.982505 1.4238e-05
2:157096776 C T 0.130319 2.7839e-05
2:157097381 G A 0.135979 -4.5866e-06
2:157108393 C T 0.185824 -4.6531e-06
2:157122320 G A 0.062319 -1.5367e-05
2:157134497 G A 0.133253 2.7148e-05
2:157136844 C T 1.594887 7.9640e-05
2:157143309 G A 0.359144 2.3169e-05
2:157145460 A G 0.047060 -1.1019e-05
2:157148798 A G 0.024894 -8.8857e-06
2:157149188 A G 0.040539 -7.0001e-06
2:157154709 C T 0.932503 -3.2318e-07
2:157157148 C T 0.025077 1.5710e-05
2:157169867 G C 0.088348 -1.5395e-05
2:157181925 C A 1.092241 -2.1242e-05
2:157188145 T C 1.409872 -1.8270e-05
2:157197931 A G 0.163096 1.8210e-05
2:157214508 C T 0.045051 -2.9992e-05
2:157216204 T C 0.170362 -1.3685e-05
2:157218343 A G 1.525160 -1.8287e-05
2:157250248 C T 0.076438 -6.3701e-06
2:157262430 G A 0.138944 2.8253e-05
2:157282076 G A 0.479406 2.0730e-05
2:157294477 G T 0.042457 -1.6845e-05
2:157303460 T C 0.097541 3.4336e-05
2:157305187 G A 0.863297 -4.7236e-06
2:157317076 C T 1.975657 7.9557e-06
2:157322842 A G 0.045836 -2.2973e-05
2:157326332 A G 0.045969 1.5470e-06
2:157345595 A G 0.038248 -1.3422e-05
2:157349108 A G 0.089439 -6.6956e-06
2:157356941 A G 0.071910 2.7467e-05
2:157363328 T C 0.124903 -2.0353e-06
2:157378199 G A 0.024941 -6.3643e-06
2:157378956 T C 0.044735 -1.6944e-05
2:157391576 T G 0.586901 9.5273e-07
2:157406249 A G 1.406156 -1.4400e-06
2:157410183 C T 0.088984 -2.5545e-06
2:157411651 G A 0.029514 -2.8137e-05
2:157420474 A C 0.204224 3.8176e-05
2:157422666 T C 0.478063 1.7041e-05
2:157424537 C T 0.145737 -1.6187e-05
2:157430667 A G 0.279598 -2.8254e-05
2:157430759 T C 0.057110 6.6899e-06
2:157455079 T C 0.071961 2.1728e-05
2:157456236 G A 0.573601 1.4282e-05
2:157460290 G A 0.053826 3.7010e-06
2:157463796 G A 1.547014 -3.6248e-05
2:157464124 C T 0.147654 -1.7709e-05
2:157466322 C T 0.414591 -5.8416e-05
2:157475464 A G 0.052803 1.0748e-06
2:157477855 C T 0.024316 -4.1960e-06
2:157481872 G T 0.488425 -1.3971e-05
2:157483435 C T 0.184447 -2.0948e-05
2:157489612 G A 0.036371 -4.8056e-06
2:157496985 C T 0.125195 2.1647e-05
2:157506324 C T 0.050202 -1.7063e-05
2:157507076 C T 0.173962 2.6601e-05
2:157507665 G T 0.647792 -2.8325e-05
2:157512362 C T 0.038673 -1.5144e-06
2:157519888 T C 0.047173 -1.4196e-06
2:157527653 G C 0.634876 5.8088e-06
2:157534037 A C 0.479977 7.8306e-06
2:157534775 G A 0.153876 1.7356e-05
2:157539407 T G 0.021633 -1.3436e-05
2:157542976 T G 0.141926 -2.2090e-05
2:157552860 C A 1.471525 -9.3199e-06
2:157554520 A G 0.210204 2.5659e-05
2:157564354 A C 0.873136 -1.1915e-05
2:157564370 G C 0.069112 2.7439e-06
2:157570574 T C 0.146029 6.4277e-06
2:157570960 C G 0.961262 -2.2898e-05
2:157583475 C A 0.868672 -1.2096e-05
2:157585805 A G 0.025703 9.2286e-06
2:157592615 C T 1.325404 -6.4166e-06
2:157593517 A G 0.083428 -3.4586e-05
2:157607139 T C 0.065892 -1.7281e-05
2:157608225 T C 1.894065 1.4097e-05
2:157609546 T C 0.046098 1.1106e-05
2:157610894 C T 1.042086 7.4536e-06
2:157611059 A C 0.046350 1.4115e-05
2:157611959 C A 0.061363 4.7045e-06
2:157625268 T C 0.058467 5.2527e-06
2:157637103 A C 0.263279 -1.1821e-05
2:157639780 C T 0.261599 5.7877e-06
2:157640725 C A 0.064192 9.8838e-06
2:157649692 G A 0.029062 5.4122e-06
2:157651921 C A 0.566699 3.1181e-05
2:157655028 A G 0.048804 -2.2678e-05
2:157665572 A G 0.246997 2.0801e-05
2:157666457 T C 0.073157 -4.7307e-06
2:157708966 C A 0.192029 -1.1672e-06
2:157714842 T C 0.119983 5.5907e-06
2:157735419 A G 0.116631 -1.6540e-06
2:157748051 A C 0.056512 2.4053e-05
2:157783439 C T 0.175642 -1.5029e-05
2:157801334 T C 0.054401 9.7884e-06
2:157815667 A G 1.155940 7.3667e-06
2:157818623 G A 0.136605 4.9306e-05
2:157827484 A G 0.056692 1.1256e-05
2:157828261 C G 0.124294 4.2789e-07
2:157829349 T C 0.029456 -2.8958e-07
2:157832257 C T 0.032560 -1.4474e-05
2:157837924 G A 1.344698 3.9505e-06
2:157840257 T C 0.050906 -1.0582e-05
2:157846805 C T 0.069843 4.7530e-06
2:157863647 C A 0.064869 -4.8613e-06
2:157876312 A C 0.092173 -1.3571e-05
2:157878707 T C 0.282195 -1.8441e-05
2:157902352 T C 1.516419 6.9115e-06
2:157921236 C T 0.606919 -2.0254e-05
2:157921770 A C 0.055305 1.6253e-05
2:157932996 G A 0.042365 2.5460e-06
2:157934257 T C 0.028049 -1.2880e-06
2:157935103 T C 0.152268 -2.0829e-05
2:157936250 G A 0.021368 9.0667e-06
2:157936346 G A 0.038768 4.8059e-06
2:157938254 C T 0.049590 -1.6201e-05
2:157951797 A G 0.055706 -4.4173e-06
2:157963587 A G 0.064726 1.9087e-06
2:157969127 C T 0.031802 -3.8469e-06
2:157980243 G A 0.058650 1.1893e-05
2:157988283 T C 0.032543 -9.8691e-06
2:157989971 G A 0.058783 -7.2060e-06
2:158011946 A G 0.144081 -2.2320e-06
2:158015877 T C 0.020929 8.3718e-06
2:158016910 A G 0.340186 2.8556e-05
2:158022215 T C 0.311482 -3.5904e-06
2:158022813 G A 0.120055 2.7316e-05
2:158028420 G A 0.055516 1.7643e-05
2:158068785 T C 0.652304 1.9322e-05
2:158069987 A G 0.042304 -2.8315e-06
2:158093835 A G 0.058793 -2.4641e-05
2:158098935 C T 0.531739 4.1518e-06
2:158101570 T C 0.025244 6.7254e-06
2:158115129 T A 0.212642 -7.0035e-06
2:158117300 T C 0.244182 -9.1869e-06
2:158117683 A C 0.058807 -2.6869e-06
2:158140806 C G 0.036014 1.9572e-05
2:158141071 T C 0.065175 1.5503e-05
2:158141949 C G 0.383548 5.9611e-06
2:158165955 T G 0.064318 1.2023e-05
2:158166389 G A 0.058562 4.2753e-06
2:158175652 A G 0.123733 8.5262e-06
2:158177489 A G 0.146845 1.2568e-05
2:158178551 G C 0.235951 8.5080e-06
2:158179621 T C 0.142184 2.1993e-07
2:158220869 A G 0.414200 -2.2913e-05
2:158221116 G A 0.022956 -1.1711e-05
2:158224224 G A 0.108091 1.7585e-05
2:158238314 T C 0.142286 8.8262e-06
2:158250745 G T 0.043263 -9.1708e-06
2:158270960 G A 1.861481 -1.6990e-05
2:158271512 T C 1.875461 -1.2442e-05
2:158271659 C T 0.035192 1.7535e-05
2:158274853 C T 0.047196 2.2391e-05
2:158284531 C T 0.031411 -1.1501e-06
2:158285137 T C 0.033757 7.1311e-06
2:158287934 A G 0.082888 -1.4140e-05
2:158289301 A G 0.084469 -1.0729e-05
2:158289538 G A 1.768649 -7.6729e-06
2:158290309 C A 0.120534 9.0267e-06
2:158292475 C A 0.043718 -9.7567e-06
2:158300802 A G 0.049260 1.1245e-05
2:158306282 G A 1.550554 1.5019e-06
2:158314418 C T 1.259614 -8.0488e-06
2:158314746 G A 0.097048 1.1333e-05
2:158316761 T C 0.053843 1.6373e-05
2:158319433 A G 0.118854 -1.9517e-07
2:158325839 C G 0.043538 -8.4824e-06
2:158330635 T G 0.261219 -4.7693e-06
2:158338536 G A 0.055675 -1.1179e-06
2:158342497 G A 0.187657 6.3380e-06
2:158342860 C T 0.031680 -7.0444e-06
2:158346410 C T 0.218360 3.0019e-06
2:158363100 A G 0.037435 8.2924e-06
2:158371626 T C 1.625843 -2.7649e-05
2:158390468 C T 0.133406 1.4360e-06
2:158392426 T G 0.051154 -3.7582e-06
2:158392450 A C 0.039356 1.6976e-05
2:158393020 T C 1.766548 -3.0096e-05
2:158393301 C T 0.025733 1.0818e-05
2:158405375 G T 1.658729 -3.5707e-05
2:158409687 C G 0.133705 3.6977e-06
2:158410291 A G 0.078189 2.1353e-05
2:158412701 G T 0.024166 1.5733e-06
2:158413502 G A 0.051698 -8.1635e-06
2:158415564 G A 0.112007 8.1646e-06
2:158432280 G A 0.806662 -1.9790e-05
2:158442004 A G 0.033855 1.0399e-05
2:158442005 T C 0.151336 6.6353e-06
2:158443889 A G 0.795089 -2.1883e-05
2:158452054 T C 0.029323 -1.2708e-05
2:158464675 C T 0.049005 -1.7665e-05
2:158469075 G A 0.040152 -2.6041e-06
2:158475540 A G 1.645412 9.5014e-06
2:158482782 A G 0.055138 2.2405e-05
2:158487634 A C 1.342131 3.4480e-05
2:158492719 T C 0.077710 1.7510e-05
2:158494792 T C 0.111038 -7.0523e-06
2:158497658 G A 1.735677 -2.6546e-06
2:158499868 T C 1.612366 -6.5697e-07
2:158500844 A C 0.027668 8.6227e-06
2:158514969 C T 1.716621 3.8759e-07
2:158516337 G A 0.108471 -5.2572e-06
2:158519713 C T 0.026740 7.5402e-06
2:158523554 A G 1.574329 -2.4107e-05
2:158530857 A C 1.636338 -2.4512e-05
2:158531739 A G 1.729401 -8.9683e-07
2:158531917 T G 1.947840 5.8314e-06
2:158531989 A G 0.055825 -1.7211e-05
2:158553975 T C 0.067269 -2.1336e-06
2:158554562 C G 0.061119 -5.8532e-06
2:158560709 G A 0.132692 9.3865e-06
2:158579917 C T 0.110793 -1.0825e-05
2:158580851 A G 0.033733 2.1376e-05
2:158584262 C T 0.029191 5.5580e-06
2:158591069 G A 0.579221 1.8527e-05
2:158595626 A G 0.046999 -4.2838e-06
2:158598703 T C 0.032852 -4.6897e-06
2:158605769 T C 0.505404 2.5499e-05
2:158618458 A G 0.056580 1.1280e-05
2:158631591 C T 0.091506 4.8402e-06
2:158632537 A G 0.183427 -5.4951e-06
2:158633543 C A 0.020280 -1.0622e-05
2:158637831 A G 0.025121 2.1703e-05
2:158638441 C A 1.625540 1.8575e-05
2:158640300 A C 1.621100 1.5670e-05
2:158644050 G A 1.583607 1.2776e-05
2:158645933 A G 0.061000 1.2570e-05
2:158648177 C T 0.028518 -4.0828e-05
2:158657890 A G 0.026872 6.2245e-06
2:158663086 A G 0.106836 7.1203e-06
2:158667807 T C 0.035766 -7.3850e-06
2:158667996 C A 0.060826 4.0549e-05
2:158671298 C T 1.672920 2.0415e-05
2:158690993 C T 0.169672 -2.1567e-05
2:158691707 C T 0.030405 2.4234e-05
2:158695859 A G 0.033930 1.3058e-05
2:158696488 G T 0.181850 1.4225e-05
2:158704614 G C 0.109233 2.0233e-05
2:158705627 C T 0.072909 -2.1967e-06
2:158705667 C A 0.147967 -1.3912e-05
2:158707604 G A 0.036942 5.6631e-07
2:158734557 C G 0.049875 1.2208e-05
2:158737086 G A 0.113115 2.2150e-06
2:158742838 G A 1.698150 -2.8287e-07
2:158743508 A G 0.162739 -1.6373e-05
2:158752065 T C 0.149038 -2.6023e-05
2:158752207 A G 1.600694 2.7482e-05
2:158755666 T C 0.043419 -2.3040e-06
2:158759719 A G 0.029942 5.4921e-06
2:158761398 C A 0.051266 -2.3091e-05
2:158762831 T G 0.061431 5.6317e-05
2:158772058 A C 1.346619 -1.5700e-06
2:158774916 T C 0.042226 1.2591e-05
2:158779768 A G 0.061907 -1.0257e-05
2:158780204 A G 0.695933 -2.0395e-06
2:158782186 C T 0.054142 3.7407e-06
2:158787107 T G 0.030959 -5.0389e-06
2:158790155 G A 0.229736 -2.6373e-06
2:158792599 G A 1.372950 -7.5788e-06
2:158796574 A G 0.039448 -1.1052e-06
2:158797501 C T 0.589393 -7.1627e-06
2:158801724 G C 0.094535 -1.0815e-05
2:158802712 A G 0.164555 5.2030e-06
2:158809750 T C 0.140688 -3.1541e-05
2:158811399 T G 0.491070 -1.9312e-05
2:158818797 G A 0.806618 3.0710e-06
2:158849511 T C 0.029585 -1.0599e-05
2:158851803 C G 0.044126 1.0980e-05
2:158854583 A G 0.038595 -7.0888e-06
2:158857936 C A 1.222433 2.0332e-05
2:158860302 C T 0.033713 -2.1430e-05
2:158865364 G A 0.034444 -3.8630e-06
2:158872094 G T 1.196887 1.2221e-05
2:158875204 G A 0.068479 1.3365e-05
2:158878271 A G 0.205169 -2.1314e-05
2:158881962 A G 0.036470 1.2677e-05
2:158885560 A G 0.116356 -1.5758e-05
2:158885746 C T 0.184345 -4.0593e-06
2:158886073 A G 0.118191 1.6229e-05
2:158888506 T C 0.096694 3.4402e-05
2:158890790 C G 0.237433 -3.9681e-06
2:158892554 A G 0.027212 -2.0025e-05
2:158893536 G A 0.843697 8.9718e-07
2:158896804 T C 0.475183 4.1047e-06
2:158898324 A C 0.086699 -1.5971e-05
2:158900780 C A 0.554752 9.2428e-06
2:158901604 C T 1.099122 -1.7797e-05
2:158905300 T C 1.419113 4.7070e-05
2:158908728 A G 0.083262 9.4256e-06
2:158912800 T C 0.064559 4.0662e-05
2:158926841 C T 1.174945 3.8315e-05
2:158938077 T C 0.219074 7.4068e-05
2:158950191 G C 0.039288 -1.5210e-06
2:158951992 C T 0.111184 1.1459e-05
2:158956181 A G 0.034797 -9.8160e-06
2:158958605 T G 0.041114 -9.8047e-06
2:158959073 G A 0.036715 -6.8819e-06
2:158972966 C T 0.164698 -9.2156e-06
2:158992725 G A 0.157612 -1.7789e-06
2:158994950 C T 0.069156 -1.1937e-05
2:158997962 C T 1.380335 2.8505e-05
2:158998316 T C 0.788239 3.1410e-05
2:159000992 T C 0.029351 4.4694e-06
2:159013307 G T 0.023908 -1.0147e-05
2:159017058 T C 1.122400 3.5006e-05
2:159017431 A C 0.055438 -1.1507e-05
2:159022828 G C 0.081310 -3.1412e-05
2:159024558 T C 0.198148 -3.2981e-06
2:159026012 T C 0.153777 -2.2175e-06
2:159027480 T C 0.024428 -6.8658e-06
2:159031448 G A 0.074568 1.9868e-06
2:159034828 C A 0.035107 -2.0951e-05
2:159035977 C G 0.639799 -3.2417e-05
2:159036025 C T 0.153740 9.5835e-06
2:159037050 G A 0.126565 -1.4267e-05
2:159047406 A G 0.643930 8.1687e-06
2:159053112 T C 0.397154 -4.5354e-06
2:159054055 C G 0.039724 -2.8976e-06
2:159059499 A G 0.083058 -5.1123e-06
2:159062806 C A 0.117511 -1.5201e-05
2:159064330 A G 0.479715 3.6957e-06
2:159070456 C T 0.076125 -8.0143e-06
2:159077416 A C 0.249567 3.4213e-06
2:159086035 A G 1.467982 -3.1887e-06
2:159086931 T C 0.152366 -2.2207e-06
2:159093577 T G 0.809777 -2.0181e-06
2:159096558 C T 0.031142 1.1548e-05
2:159097061 A G 0.033039 1.9840e-06
2:159099219 G A 0.839137 -3.4309e-05
2:159099580 T C 0.151194 2.2662e-05
2:159102622 C T 0.046850 5.7205e-06
2:159102787 C A 0.039656 3.9548e-06
2:159106259 G A 0.420538 2.0431e-05
2:159109219 C T 0.081218 -9.1170e-06
2:159109895 A G 0.210422 1.2211e-05
2:159128808 C G 1.874951 -9.8645e-06
2:159146628 G T 0.057273 -9.8624e-07
2:159155332 T C 0.059201 1.6266e-05
2:159156020 C T 0.864510 -2.1560e-05
2:159160525 A G 0.171681 1.0256e-05
2:159165517 T C 0.027763 -1.7648e-05
2:159166069 C T 1.914287 -1.0266e-05
2:159174593 G A 0.039370 -1.3557e-05
2:159182017 T C 1.874156 -4.7506e-06
2:159194607 C T 0.027086 8.4957e-06
2:159201754 C T 0.041029 -2.4296e-06
2:159205296 T C 0.142031 1.9829e-05
2:159205592 C T 0.166207 2.0294e-05
2:159222561 C T 0.063594 1.8247e-05
2:159233777 T G 0.210857 -4.1807e-05
2:159234620 G A 0.043066 8.1256e-06
2:159252547 T C 0.121054 -2.0666e-05
2:159259945 T C 0.089266 -3.4540e-05
2:159261308 T C 0.214801 -3.5102e-05
2:159262606 T C 1.920784 1.6393e-06
2:159263487 C A 0.195065 -1.2492e-05
2:159263874 A C 0.492614 2.6698e-05
2:159271306 A G 0.170634 4.1294e-06
2:159281385 T G 0.108002 1.6429e-05
2:159282248 T C 0.385445 -2.5344e-05
2:159285075 C T 0.129312 7.3990e-06
2:159308789 A G 1.772079 2.2890e-05
2:159327704 A G 1.853862 -1.3164e-05
2:159334860 T C 0.024860 3.1156e-05
2:159343349 A G 0.090204 -1.6996e-05
2:159343380 G A 0.051626 1.0032e-05
2:159355560 T C 0.075020 3.6143e-05
2:159359008 T C 0.042103 -2.3192e-05
2:159360533 G A 1.279761 -2.2718e-05
2:159361284 T C 0.057148 -4.6521e-06
2:159361513 T A 0.021436 -4.4562e-06
2:159361704 C T 0.882451 -1.9813e-05
2:159363774 C G 1.832858 -1.6710e-05
2:159369696 G T 0.071196 4.7503e-06
2:159389762 T C 0.117416 1.7598e-05
2:159390372 G A 0.045469 -3.6662e-07
2:159403054 G A 0.122696 7.9208e-07
2:159411420 A G 0.881322 -2.9681e-05
2:159422972 C T 0.031346 1.2525e-05
2:159432999 C A 0.109631 9.5089e-06
2:159433668 G A 0.029701 2.1536e-05
2:159435719 G A 1.854307 -1.4280e-05
2:159438160 C G 0.057556 9.0376e-06
2:159443466 C T 0.558887 4.4411e-06
2:159444681 G A 1.614997 -1.8585e-05
2:159454763 A G 0.051361 3.4483e-05
2:159460150 C T 1.605022 -7.7290e-06
2:159464128 G A 0.041502 -1.3138e-05
2:159470485 G C 0.041447 -1.2194e-05
2:159470697 T C 0.030017 1.0667e-05
2:159477709 G A 0.068357 2.2179e-06
2:159483770 G T 0.129530 4.3688e-07
2:159492092 G A 1.581431 -9.3190e-06
2:159496587 A C 0.221080 -1.3626e-05
2:159507737 G A 0.228767 2.3049e-05
2:159508331 G A 0.560277 1.1756e-05
2:159509593 C T 0.022711 -2.1405e-06
2:159515022 C T 0.062397 -2.8348e-06
2:159516197 G A 1.607351 -2.4334e-06
2:159519653 A G 0.056536 1.8352e-05
2:159528635 T C 0.040842 -2.0141e-05
2:159528778 C T 0.058069 1.3812e-05
2:159542689 T C 1.470682 -4.7887e-05
2:159546894 A C 0.341665 4.7649e-05
2:159561059 A G 0.294843 -1.8651e-06
2:159568934 G A 1.534340 -4.7869e-05
2:159572363 C T 1.534143 -4.4615e-05
2:159577899 A C 0.127735 -1.6358e-05
2:159578285 C A 0.236594 1.2273e-05
2:159578644 A G 0.121231 1.6210e-05
2:159582560 T C 0.219482 1.3030e-05
2:159585082 A G 1.189666 -1.9831e-05
2:159585409 G A 0.065953 -6.7643e-06
2:159585996 G A 1.504812 -2.0946e-05
2:159586721 T C 0.595394 -3.9112e-06
2:159587256 C T 0.174846 9.4240e-06
2:159587575 A G 0.157238 2.7885e-06
2:159587860 A C 0.053670 1.6713e-05
2:159589952 A C 0.113857 -1.2642e-07
2:159592835 G C 1.195847 -3.2127e-07
2:159596114 A C 0.055223 8.6164e-06
2:159601129 A C 0.649437 -2.5505e-05
2:159602563 A G 0.061561 -4.6470e-06
2:159609213 G C 1.671978 9.5132e-06
2:159613337 A G 0.593762 -5.4797e-06
2:159613788 A G 0.042090 -1.3278e-05
2:159622208 C T 0.741508 -2.7124e-06
2:159628604 T C 0.263347 3.7442e-05
2:159633415 T C 0.615613 -5.2692e-07
2:159634597 C G 0.035851 1.5870e-05
2:159656223 A G 0.085512 7.2255e-06
2:159658591 T G 0.082755 -1.6176e-05
2:159659074 T C 0.223640 -1.7138e-05
2:159661318 G A 0.054380 -2.2983e-05
2:159663599 C T 0.858374 -1.4068e-05
2:159663616 A G 0.623680 1.4609e-06
2:159664871 G A 0.031081 -3.1642e-05
2:159667328 A G 0.613858 6.3215e-06
2:159672168 A G 0.332877 -3.6628e-05
2:159672251 T C 0.062020 -3.8256e-06
2:159674237 T C 0.074109 -4.4971e-06
2:159676531 A C 0.601602 2.0224e-05
2:159677556 T C 0.385108 2.5031e-05
2:159696287 T C 1.266104 8.0374e-06
2:159700487 A G 0.239341 2.4700e-05
2:159705341 A G 0.333155 -2.4397e-05
2:159721722 T C 0.456963 -2.8588e-06
2:159738514 A C 0.342318 7.8790e-06
2:159741570 C T 0.058477 -3.7293e-06
2:159746246 C T 0.098642 1.1911e-05
2:159747610 G A 0.024244 -1.0885e-05
2:159747801 C G 0.054744 -1.9544e-06
2:159748419 T C 0.037242 1.1037e-05
2:159761508 T A 0.118742 1.5861e-05
2:159770030 C T 0.024642 -1.7093e-05
2:159771345 G A 0.584630 1.8316e-05
2:159773312 A G 0.384292 2.1671e-05
2:159773594 G A 0.969017 4.3913e-05
2:159777874 A G 0.083265 1.3421e-05
2:159785329 G A 0.120269 -1.2573e-05
2:159785940 C T 1.708108 2.1007e-05
2:159790364 T C 0.033022 -4.8573e-07
2:159791735 G T 1.608650 6.5096e-06
2:159792294 G T 0.840977 2.2142e-05
2:159792495 T C 0.476033 1.0718e-05
2:159800589 T C 0.247881 2.0327e-05
2:159810691 G A 0.540494 -2.0759e-06
2:159827014 A G 0.036116 -5.3733e-06
2:159830163 T C 0.039992 -1.9444e-05
2:159843096 A G 0.059106 -8.8895e-06
2:159853584 A G 0.032373 -1.1580e-05
2:159856172 C A 0.218340 1.8846e-05
2:159863485 T C 0.456800 1.8251e-06
2:159864719 A G 0.020688 -1.7571e-05
2:159869486 G A 0.056903 2.6219e-06
2:159873494 A C 0.088552 -6.4890e-07
2:159876587 T C 0.069938 -1.6190e-05
2:159882085 C T 1.856011 -1.0704e-05
2:159882825 T C 0.024370 -2.4846e-05
2:159899954 G A 0.564911 -4.2769e-06
2:159906219 C T 1.474656 6.1850e-06
2:159913886 A G 0.263377 1.5203e-05
2:159914319 T G 1.017907 8.1353e-06
2:159915043 G A 0.083384 3.3936e-07
2:159950952 T C 0.072022 -1.6713e-05
2:159954175 T C 0.746604 1.4777e-06
2:159955575 T C 0.517511 -4.4782e-06
2:159957945 A G 0.614334 2.5916e-05
2:159958620 T C 0.116005 5.7147e-07
2:159958754 G A 1.959029 1.3732e-05
2:159966048 G A 0.508069 -2.3212e-05
2:159970762 T C 0.106751 1.7988e-05
2:159973808 A G 0.128343 1.1349e-06
2:159975516 C T 0.772997 2.3601e-05
2:159979844 A G 0.102471 -7.9413e-06
2:159994539 T C 0.061506 -1.4017e-05
2:160006143 T C 0.744792 -3.8799e-07
2:160010182 T G 0.515233 -3.0201e-05
2:160015140 G A 0.151034 2.5702e-06
2:160019065 G C 0.096446 5.2773e-06
2:160023166 G A 0.083197 2.2941e-05
2:160025262 A G 0.066868 9.9148e-06
2:160028923 A C 0.095059 3.6217e-07
2:160032071 G A 0.216718 1.5187e-05
2:160039468 T C 0.167781 3.3205e-05
2:160040749 G A 0.036834 -1.9863e-06
2:160041020 A G 1.856789 -4.7198e-06
2:160045546 T G 1.682263 -3.7793e-06
2:160050682 C T 0.159907 -9.1488e-06
2:160058037 A G 0.571170 -1.2057e-05
2:160058587 G T 0.046163 -4.6984e-07
2:160061329 C T 1.903384 2.0890e-06
2:160061923 A C 0.075741 -2.3150e-06
2:160062608 A G 0.088895 -2.9743e-05
2:160065273 A C 0.486263 4.1594e-05
2:160069021 A G 0.625091 -2.8905e-05
2:160069101 A G 0.047020 3.8190e-06
2:160069645 C T 0.319770 7.3806e-07
2:160069756 G A 1.813826 1.3539e-05
2:160073035 G A 0.644984 -1.3108e-05
2:160075378 A G 0.056315 -6.0366e-06
2:160080242 T C 0.048889 1.4668e-05
2:160085506 G A 0.214974 2.0468e-05
2:160086468 A G 0.030830 -1.9574e-06
2:160107187 A G 0.048563 1.5011e-05
2:160115401 G C 0.321161 -3.0510e-05
2:160123080 A C 0.643240 -1.3774e-05
2:160131425 C T 0.031037 -7.1836e-06
2:160132089 G T 0.079947 1.0597e-05
2:160141580 A G 1.083398 3.3341e-05
2:160155429 C T 0.080766 3.6123e-06
2:160155661 C T 0.036959 8.7208e-06
2:160159310 T C 1.048148 2.7753e-05
2:160161874 T C 0.081137 -3.7451e-05
2:160162742 A G 0.320069 -1.0029e-05
2:160171818 T C 0.061482 -1.7351e-05
2:160186901 C T 1.534054 3.8814e-05
2:160190209 C A 1.975888 -4.3222e-06
2:160190419 T G 0.057732 5.9290e-06
2:160194766 T C 0.058297 1.7273e-05
2:160202268 T C 0.088239 -1.9496e-05
2:160203810 C T 0.435912 -4.5308e-05
2:160206214 T C 0.030428 -9.3184e-06
2:160208579 G A 0.081116 -6.9613e-07
2:160219473 T C 0.061690 -3.0030e-05
2:160221802 C T 1.743667 -1.4516e-05
2:160226277 T C 0.032030 -2.3417e-05
2:160228134 A G 1.625707 1.3200e-05
2:160231354 G T 0.105116 -3.7430e-07
2:160232967 A G 1.794620 -1.5188e-06
2:160238519 A C 0.048655 1.7736e-05
2:160249771 C T 1.681824 3.1156e-06
2:160255081 C T 0.028049 -7.2114e-06
2:160266648 T C 0.043705 3.4214e-06
2:160270858 A C 0.314711 8.2112e-06
2:160280318 T C 0.942431 2.6669e-05
2:160294842 G A 0.235577 -1.1148e-05
2:160298324 A G 0.111541 -2.2415e-05
2:160300675 T C 1.175383 1.6455e-05
2:160300997 C G 0.074222 2.6113e-05
2:160309197 T C 0.456192 -2.6297e-05
2:160310246 G A 0.241221 -1.6713e-05
2:160316099 T C 0.097415 -6.6239e-06
2:160318978 A G 0.035719 7.7381e-06
2:160320883 A G 0.107091 9.9327e-06
2:160321788 G A 0.733570 -1.4962e-05
2:160323395 C T 0.085244 3.6467e-06
2:160323456 A G 1.182414 4.3469e-05
2:160323691 T C 0.897312 -4.0023e-06
2:160323884 T C 0.959675 8.9574e-06
2:160324187 A G 0.771053 6.8602e-06
2:160343075 C A 1.697674 -4.7219e-05
2:160353601 G C 0.050025 -1.3726e-05
2:160370073 A G 0.022568 8.6927e-06
2:160374457 A G 1.157514 -2.1434e-05
2:160391740 C A 0.051942 1.5019e-05
2:160397139 C T 0.114557 1.3908e-05
2:160403400 C A 1.738234 -5.2941e-05
2:160405498 T C 0.846195 -3.0235e-08
2:160406890 A C 0.548198 -1.5870e-05
2:160409456 T C 0.088052 3.9157e-07
2:160415306 G A 0.036398 1.8060e-06
2:160418865 G T 0.027311 -6.2156e-06
2:160421154 T G 0.149568 -1.4118e-05
2:160434484 C T 0.022983 -1.0831e-05
2:160442065 A G 0.950757 -2.1075e-05
2:160473854 G C 0.042209 -3.0639e-05
2:160477408 A G 1.002132 3.4136e-05
2:160487939 A G 0.102239 -1.5514e-06
2:160520352 C T 0.089606 -2.3457e-06
2:160542967 A G 0.086828 -5.4739e-07
2:160552089 A C 0.177852 5.0982e-05
2:160565391 T C 1.968147 -8.5103e-06
2:160571709 G A 0.745075 -3.1212e-06
2:160575226 G A 0.624959 -1.0734e-05
2:160579578 G A 0.024027 8.6647e-06
2:160583606 G A 0.199736 -1.5969e-05
2:160596043 G A 0.043888 -4.1976e-05
2:160599717 G C 0.192498 1.0176e-05
2:160601007 G A 0.695400 9.2317e-06
2:160604372 G A 0.044599 -1.2671e-05
2:160604379 T C 0.067112 8.9007e-06
2:160604514 T C 0.059820 2.1283e-05
2:160604541 A G 0.048522 1.1384e-05
2:160604568 G A 0.024900 -1.1725e-05
2:160604768 A G 0.066541 9.5521e-06
2:160604936 A G 0.138281 -3.4132e-05
2:160634063 C A 0.051575 7.9635e-06
2:160646410 C T 0.810701 -7.7692e-06
2:160650456 C T 0.075136 -1.0094e-05
2:160653720 T C 1.135174 -1.9204e-05
2:160660189 T C 0.066082 1.1399e-05
2:160664907 G T 0.113483 -1.4001e-05
2:160673526 G A 0.602357 -1.2321e-05
2:160675785 G A 0.079297 1.3167e-06
2:160676350 C T 0.199998 -1.6887e-05
2:160676427 A C 1.663836 5.9344e-07
2:160677808 T C 0.734589 -1.7964e-05
2:160685529 G A 1.667644 -1.8434e-06
2:160685769 G T 0.275875 -9.0968e-06
2:160686816 T C 1.043035 -3.2859e-05
2:160687794 T C 0.323959 5.4505e-05
2:160690656 A G 0.046890 1.4834e-05
2:160691494 C T 0.363026 -1.1275e-05
2:160692492 G A 0.275596 5.9654e-05
2:160697305 A C 0.024044 2.1554e-05
2:160701172 C T 1.486331 -5.4939e-05
2:160705485 G A 1.783227 -1.4549e-05
2:160707075 T C 0.160230 -8.0169e-06
2:160709785 A G 0.034750 2.1048e-05
2:160711045 C G 0.836163 3.8232e-05
2:160712119 G A 0.835761 3.8911e-05
2:160723700 T C 0.092496 -2.7845e-05
2:160729005 T C 0.158048 -7.9846e-06
2:160742545 T C 0.362275 7.2172e-05
2:160770031 A G 1.587717 -1.4639e-05
2:160779145 T C 0.253283 1.4522e-06
2:160781985 A C 0.099975 -1.1652e-05
2:160782196 A C 0.453105 2.8700e-05
2:160792905 C T 0.175329 -8.6592e-06
2:160793827 G A 1.931052 1.7480e-05
2:160807075 T C 0.196799 -2.2283e-06
2:160808075 T C 1.014782 -2.9599e-05
2:160832422 G A 0.072525 -3.6720e-06
2:160835906 T C 0.039744 -5.1310e-06
2:160838870 G A 0.055839 2.9522e-05
2:160842396 C T 0.058667 2.4992e-05
2:160847342 T C 0.024700 2.5966e-06
2:160847401 A C 0.031646 4.7466e-06
2:160859525 A C 0.041508 3.1076e-07
2:160861579 A G 0.686536 -1.6000e-05
2:160863244 C G 0.119368 1.2243e-05
2:160868382 G A 1.607841 2.3800e-05
2:160871606 G A 1.538875 9.8250e-06
2:160875528 T C 0.049005 2.9343e-05
2:160879259 T C 0.175366 3.5219e-06
2:160881918 C T 0.256496 -2.9073e-06
2:160882909 G A 0.025832 -1.8311e-05
2:160885442 C T 1.015799 -2.2924e-05
2:160889869 G A 0.272452 1.6080e-05
2:160894871 C T 0.196217 3.4812e-05
2:160897361 T C 0.025029 -1.6691e-05
2:160913271 T C 0.249887 -5.0718e-06
2:160916083 A C 0.316894 4.7247e-06
2:160917497 G A 0.842581 -5.2040e-06
2:160935972 C T 0.166360 7.1756e-06
2:160957307 C T 0.098823 4.1858e-06
2:160960552 C G 0.042471 -5.5875e-06
2:160969145 G A 1.382755 -7.1990e-06
2:160981796 G C 0.157449 3.7943e-06
2:160994197 T C 0.026437 2.7654e-05
2:160997746 A G 1.380760 -8.6236e-06
2:161002339 A G 0.037068 5.2665e-06
2:161011565 T C 0.049729 1.3870e-06
2:161016477 G A 0.035406 -2.9456e-07
2:161026336 A G 0.074201 5.2525e-06
2:161033203 C T 0.086131 2.6762e-05
2:161034991 T C 1.058644 -6.8253e-06
2:161055315 G A 0.393268 1.9782e-05
2:161062410 T C 0.065304 -1.9155e-05
2:161065927 C T 1.569385 -1.0857e-05
2:161066996 G A 0.055679 2.3888e-06
2:161069212 A G 0.123859 -4.5701e-06
2:161070502 T C 0.070206 -1.1964e-05
2:161072544 C T 0.605631 -3.2204e-05
2:161076644 T G 0.047771 -1.9492e-06
2:161077823 C T 0.151897 1.5085e-05
2:161079873 T C 1.364390 -1.2802e-05
2:161080519 C T 0.053248 -1.1562e-05
2:161088655 A G 0.147491 1.0095e-05
2:161099837 A G 0.076622 1.0895e-05
2:161109025 A G 0.058242 -3.4743e-06
2:161115813 T C 0.057413 8.7538e-08
2:161119413 G A 0.391014 -1.7087e-05
2:161122748 T C 0.044677 8.4825e-06
2:161124021 A G 0.029092 2.3880e-05
2:161136193 A G 0.067514 -2.6220e-06
2:161137417 G A 0.063825 2.8800e-06
2:161140731 A G 0.123101 -3.6714e-05
2:161144079 C T 0.229321 -1.1941e-05
2:161155688 T G 0.062669 -2.4045e-05
2:161163559 A C 1.080807 -6.3606e-05
2:161171454 C T 1.555497 -1.6918e-05
2:161176377 T C 0.272108 1.1821e-05
2:161182305 A C 0.064501 -2.5766e-05
2:161182703 C T 0.190166 3.0466e-05
2:161202071 A G 0.086882 -1.6183e-05
2:161208194 T C 0.217803 -5.9987e-06
2:161222001 C A 0.025516 -5.0622e-06
2:161240218 T C 0.022840 6.5248e-06
2:161255863 C T 0.037520 3.1344e-05
2:161276989 A G 1.410257 -4.8801e-05
2:161277644 C T 0.582740 -1.9877e-05
2:161285388 T C 0.401910 1.5444e-05
2:161292830 T C 1.964567 -5.4560e-06
2:161299818 T C 0.173527 3.4473e-05
2:161321241 C T 0.024190 -1.3137e-05
2:161321459 C A 0.045813 -1.6411e-05
2:161326360 A G 0.067565 -2.4648e-05
2:161333557 C T 0.532031 -1.5670e-05
2:161334677 C T 0.108995 3.3428e-05
2:161334789 A G 0.187422 -9.8245e-06
2:161338133 G T 0.036993 1.0818e-05
2:161340270 G A 0.978955 -2.8657e-06
2:161350638 A G 0.078468 1.4356e-05
2:161350724 G A 0.023642 -1.3568e-05
2:161355044 C T 0.074956 -1.6438e-05
2:161360276 T C 0.239908 2.4852e-05
2:161360303 A G 0.025281 6.9374e-06
2:161365935 C T 0.024248 -7.3361e-06
2:161369208 T C 0.139396 1.4583e-05
2:161373024 A G 0.101957 -1.7089e-05
2:161373267 A C 0.030673 1.2074e-05
2:161375040 C T 1.037435 -2.1927e-05
2:161386924 T G 0.408421 -3.5989e-05
2:161391569 T C 0.047920 -1.2513e-05
2:161410542 A G 0.480599 -4.2444e-05
2:161420604 T C 0.132474 3.6941e-05
2:161430847 T C 0.047757 3.9773e-07
2:161432244 C T 0.440450 -3.6039e-05
2:161437884 G T 0.078512 7.3974e-06
2:161453652 G A 1.865085 -2.0603e-05
2:161453752 C T 0.050963 2.4806e-05
2:161466307 C A 0.025703 1.8894e-06
2:161466823 A G 0.185868 -1.5934e-05
2:161467513 A G 0.075071 -8.4425e-06
2:161486555 T C 0.056131 -8.1375e-06
2:161500176 G A 0.556932 4.7469e-06
2:161503033 C T 0.665699 -5.1542e-05
2:161521081 A G 0.039118 2.4336e-05
2:161524149 G A 0.343137 -8.4122e-06
2:161525601 C T 0.566159 1.3831e-05
2:161540424 G A 1.539440 -9.5150e-06
2:161544617 T C 0.039747 5.9459e-06
2:161547817 A G 0.446366 -3.9828e-05
2:161553514 T C 0.202028 -3.8163e-05
2:161553697 A C 0.028355 8.0717e-06
2:161560603 A G 0.065780 1.3328e-05
2:161572781 A G 1.073671 1.1749e-05
2:161576974 C A 0.246399 -1.2641e-05
2:161589329 A G 1.907042 -1.0007e-05
2:161590707 T C 0.130917 -2.0331e-05
2:161606567 A C 0.977602 3.0687e-05
2:161620408 T C 0.450704 -4.9924e-05
2:161622087 A G 0.065083 1.2161e-05
2:161631264 T G 0.452040 -4.1752e-05
2:161632910 A C 0.943631 1.6367e-05
2:161639823 A G 0.033607 1.5860e-05
2:161642160 T C 0.039407 -2.6492e-05
2:161650598 G T 0.080912 -4.5495e-06
2:161668066 C G 0.036212 8.1744e-06
2:161671267 C T 0.028470 1.2554e-05
2:161672615 C T 0.607701 -3.4725e-05
2:161678336 C T 0.085625 -2.5446e-06
2:161688053 T G 0.691952 -3.5708e-05
2:161706493 T C 0.292623 6.8974e-07
2:161707007 T C 0.054605 -2.9691e-05
2:161722246 A G 0.045367 2.2647e-06
2:161726469 A G 0.690494 -3.5362e-05
2:161740200 T C 0.449327 6.5958e-06
2:161743180 G A 0.165007 1.4930e-05
2:161746996 T C 0.031656 8.2387e-06
2:161755406 C T 1.119779 -2.3074e-05
2:161761316 T C 0.065708 2.2519e-05
2:161766690 G A 0.077346 4.2333e-05
2:161777078 C T 0.470838 2.6393e-05
2:161777130 G A 0.031091 1.1772e-05
2:161779047 C T 1.356250 -2.1069e-05
2:161779240 C T 0.052779 4.5973e-06
2:161781773 T C 0.468968 2.3562e-05
2:161781806 G A 0.363281 -9.2728e-06
2:161785169 T C 0.340839 2.8143e-05
2:161785206 T C 1.816114 2.0004e-05
2:161788051 A G 0.037361 1.3613e-05
2:161791976 T C 1.121975 2.7627e-05
2:161795973 C T 0.081123 8.5805e-06
2:161800926 A G 0.041257 7.3463e-07
2:161812352 T C 0.057814 -9.3533e-06
2:161813579 A G 0.510759 -2.8981e-05
2:161821135 C T 1.486566 3.2537e-05
2:161821337 T C 0.027930 -3.3467e-06
2:161835648 T C 0.032587 1.5052e-05
2:161837324 A G 0.033237 -3.4077e-06
2:161841705 T C 0.075167 1.7006e-05
2:161845453 C T 0.069040 8.1696e-07
2:161847642 G A 0.048373 5.3768e-06
2:161849209 T C 0.477417 -3.4518e-05
2:161861423 G A 1.475771 2.6440e-05
2:161866504 A G 0.397456 2.3538e-05
2:161876661 C T 0.805217 1.2335e-05
2:161886984 T C 0.050423 1.1153e-05
2:161891382 G A 0.748417 2.7137e-05
2:161891736 A G 0.083493 -5.6756e-06
2:161895653 G A 0.398238 -1.3860e-04
2:161902484 A G 1.704110 -3.2522e-06
2:161909369 G A 1.324448 3.3495e-05
2:161913992 A G 1.732641 1.2267e-05
2:161917011 A G 0.068540 9.5085e-06
2:161917268 G A 0.055002 -2.9536e-06
2:161920544 A C 0.101407 -2.5521e-05
2:161927983 A G 0.405915 -3.2720e-05
2:161945115 C T 0.072848 -2.0500e-06
2:161958279 G A 0.039802 3.3010e-05
2:161988100 T C 0.087569 6.0882e-06
2:161991197 G A 0.824902 2.4535e-06
2:162013203 A G 0.060388 8.1638e-06
2:162022133 T C 0.078702 1.2532e-05
2:162022657 T C 1.668963 1.4339e-05
2:162029113 G T 0.321647 -4.5405e-06
2:162033854 C T 0.599688 4.1803e-06
2:162039716 T C 0.061312 9.8169e-06
2:162041674 A C 0.255663 8.0520e-06
2:162050491 G A 0.045466 -1.1933e-05
2:162080194 T C 0.062836 1.9142e-05
2:162091765 A G 0.071753 1.9264e-06
2:162096806 A G 0.043725 4.2181e-06
2:162097714 T C 0.064563 3.0180e-06
2:162100169 A C 0.072260 4.4994e-06
2:162107266 C T 0.065827 2.4894e-05
2:162114482 G T 0.023262 2.0720e-05
2:162127202 G A 0.056100 1.4534e-05
2:162149908 T C 0.053316 -6.9058e-06
2:162165008 T A 1.416111 -1.6194e-05
2:162169482 A G 0.148236 -1.4479e-05
2:162200691 G A 1.767218 -8.1800e-06
2:162211269 A G 0.069067 -1.1915e-05
2:162226315 T G 0.160468 -7.4460e-06
2:162264506 C G 0.040638 -7.4849e-06
2:162283840 T G 0.112531 8.4048e-06
2:162299709 G T 0.044119 -6.7263e-06
2:162304908 T C 1.831566 -1.7218e-05
2:162312866 A G 0.053945 1.8612e-05
2:162343373 G A 0.104871 -9.3265e-06
2:162361808 A G 0.057372 -2.4033e-06
2:162375168 T C 0.058593 -4.8130e-06
2:162386309 A G 0.025043 -1.7655e-05
2:162386784 A G 0.186912 -9.7025e-06
2:162390738 C G 0.087671 -1.5779e-05
2:162403664 G A 0.029504 -1.4365e-05
2:162405430 G T 0.050151 1.6578e-05
2:162407394 A G 1.869573 -5.9712e-06
2:162410296 T C 0.021443 1.2071e-05
2:162433413 T G 0.876913 -1.5848e-05
2:162481453 A G 0.189720 -1.0739e-05
2:162481767 T G 0.076632 4.6185e-05
2:162497467 T C 0.122822 1.2682e-05
2:162504240 A G 0.127837 6.8518e-06
2:162508817 A G 0.051851 -1.9702e-05
2:162510841 T C 1.673943 5.3421e-06
2:162517582 C T 1.861835 -1.0912e-05
2:162538297 T C 0.068547 -1.0743e-05
2:162549321 C T 0.411073 -5.6471e-06
2:162556587 T C 0.102273 -1.0077e-05
2:162577680 C T 0.031918 -1.2662e-05
2:162596840 T C 0.842051 1.6288e-07
2:162622285 A G 0.300215 3.8191e-06
2:162630193 G T 0.061394 4.8995e-06
2:162631337 G A 0.363200 1.2005e-05
2:162639279 A G 0.023659 -5.6178e-06
2:162640725 G A 1.453475 5.4414e-06
2:162641009 C T 0.156303 -2.0333e-05
2:162660052 A C 0.175404 1.2655e-05
2:162660794 A G 0.064277 5.8294e-05
2:162668812 A C 0.862654 -5.1211e-06
2:162680631 T C 0.051324 1.9573e-06
2:162685991 G A 0.325288 3.0122e-05
2:162720836 A G 0.149670 8.3460e-06
2:162725335 G A 0.072491 5.6797e-05
2:162751233 A G 0.039319 -2.2763e-06
2:162755829 G C 0.113435 2.9962e-05
2:162757676 G A 1.115747 -1.2683e-05
2:162758257 C T 0.038496 -1.7297e-05
2:162759768 A G 0.079362 4.1429e-06
2:162760974 G A 0.675987 1.8809e-05
2:162761686 T C 0.042389 -6.8767e-06
2:162764496 G A 0.161196 -1.2065e-06
2:162800372 G A 0.788891 6.1170e-06
2:162814187 C A 0.056614 -3.5336e-06
2:162827022 G A 1.532956 2.6346e-05
2:162830956 C G 0.035287 1.0906e-05
2:162831847 C T 0.026682 3.3514e-06
2:162831921 G A 0.042620 -3.0378e-07
2:162843078 C T 1.121210 -1.9228e-05
2:162843236 A G 0.031571 1.0986e-05
2:162847226 G A 0.050300 -1.0975e-05
2:162864475 T C 0.030150 -1.1294e-05
2:162865748 T C 0.028606 4.2718e-06
2:162874922 T C 0.052871 6.6705e-06
2:162875176 A G 0.064246 1.3509e-05
2:162877400 A G 0.023374 7.3678e-06
2:162889414 A G 0.040458 -1.1351e-05
2:162889802 G A 0.186395 1.1867e-05
2:162891075 T C 0.616388 -1.3188e-05
2:162893338 A C 0.165197 -8.5664e-06
2:162904013 C T 0.079705 -1.5186e-05
2:162906295 T G 0.032567 1.1745e-05
2:162909242 T C 0.033512 1.8871e-05
2:162910135 T G 0.020753 9.6965e-06
2:162910223 C G 0.894514 -1.0008e-05
2:162919489 A G 0.213074 9.0577e-06
2:162920222 A G 0.075129 2.0467e-06
2:162921135 A G 0.490645 -5.5451e-06
2:162921728 C T 0.763155 5.8702e-06
2:162929732 A G 0.706007 8.6094e-06
2:162947756 T C 0.126137 -1.5002e-05
2:162953533 C T 0.080198 -3.3218e-06
2:162956032 A G 0.833361 3.6587e-05
2:162964301 A G 0.122584 -1.9193e-05
2:162964753 A G 0.297049 1.8338e-06
2:162971863 C T 0.844190 4.8343e-06
2:162975479 A G 0.031187 -8.8125e-06
2:162989968 A G 0.769268 -9.4996e-06
2:162991474 A G 0.072593 2.2019e-05
2:162996252 C T 0.069795 2.6223e-06
2:162998113 G T 0.147233 -4.4267e-06
2:163003191 C T 0.040278 1.0901e-05
2:163010686 C T 0.046261 4.6773e-06
2:163024378 A G 0.058725 3.8363e-06
2:163026299 T C 0.020147 9.9029e-06
2:163026372 C T 0.040730 -1.1289e-05
2:163030336 C T 0.400635 -4.7974e-05
2:163048971 A C 0.080552 -1.1740e-05
2:163054299 C A 0.044062 -1.6676e-05
2:163056386 A G 0.043868 1.5271e-05
2:163057846 G A 0.029449 -6.2226e-06
2:163059861 A G 0.039523 -2.1106e-05
2:163063359 G A 0.105191 5.5923e-06
2:163071726 A G 0.020294 1.0519e-05
2:163076146 C T 0.909068 -1.4007e-05
2:163080982 G A 0.019828 1.1124e-05
2:163096934 A G 0.031516 1.4486e-05
2:163106935 T C 0.020617 -1.2756e-05
2:163107401 A G 0.020215 8.0788e-06
2:163110536 G A 1.218605 1.1795e-05
2:163112351 A G 0.031890 4.1587e-06
2:163117185 T G 0.132661 5.2734e-06
2:163119847 C T 0.083530 -8.0034e-06
2:163119966 T C 0.127898 4.5638e-05
2:163122862 A G 0.123614 -1.8088e-05
2:163124051 T C 1.218649 -4.9042e-07
2:163124637 C T 0.043015 1.4751e-06
2:163128824 C T 1.445628 6.2795e-06
2:163130908 G A 0.040832 -1.5991e-05
2:163134428 T C 0.165469 2.9654e-05
2:163136505 G C 0.031013 3.7228e-06
2:163137983 C T 0.021239 1.1903e-05
2:163145252 T C 0.077506 -8.5777e-06
2:163150971 A G 0.026437 -2.3634e-05
2:163157385 C T 0.027831 -1.9839e-05
2:163160450 A G 0.041250 8.9864e-06
2:163165574 G A 0.049019 2.0814e-05
2:163181742 T C 0.025774 -1.2827e-05
2:163201317 T C 0.027056 -2.2346e-05
2:163201407 T C 0.027953 1.5059e-05
2:163203827 T C 0.051028 -2.1988e-05
2:163207480 C T 0.334369 -4.9945e-06
2:163208893 G T 0.273594 -2.5167e-05
2:163213723 C A 0.896642 4.5470e-05
2:163230011 C T 0.020926 -1.1391e-05
2:163232283 A G 0.047971 4.5357e-06
2:163237390 G C 0.713813 1.5006e-05
2:163241144 A C 0.059701 4.0286e-06
2:163248866 A G 0.029895 -1.2547e-05
2:163250620 T C 0.036256 1.2819e-05
2:163252134 A G 0.042974 4.7772e-07
2:163260691 C T 0.272197 7.2605e-06
2:163261454 T C 0.067782 -2.1375e-05
2:163294361 A G 0.029912 -1.2059e-05
2:163301694 A G 0.127793 -1.0778e-05
2:163302238 C T 0.055862 -1.6525e-05
2:163314329 G A 0.031612 9.4891e-06
2:163314609 G A 0.110787 4.0309e-06
2:163325824 G A 0.377278 6.3228e-06
2:163334888 G A 0.113272 6.6895e-06
2:163337203 G A 0.232939 -2.2574e-05
2:163337589 A G 0.027899 -1.7392e-05
2:163341892 C T 0.480327 1.7761e-06
2:163352720 A G 0.079981 1.1217e-05
2:163354009 A G 0.047751 -1.3049e-06
2:163355761 G A 0.084142 7.2350e-07
2:163358537 G T 0.239409 1.1261e-05
2:163363361 A G 0.123499 -7.0858e-06
2:163389477 T C 0.046618 5.5941e-06
2:163403855 A G 0.123869 -4.9708e-06
2:163404883 T G 0.150388 6.4598e-06
2:163405528 G T 0.050399 1.5721e-05
2:163407836 T G 0.041692 5.3893e-07
2:163408252 G A 0.946885 -3.4625e-05
2:163415138 T C 0.029487 -2.7732e-05
2:163416447 A G 0.133552 -7.1291e-06
2:163420527 G T 0.982644 2.8867e-05
2:163424081 G A 0.034960 -7.8659e-06
2:163431870 T C 0.070104 -6.0770e-06
2:163435820 T C 0.041366 -2.2277e-05
2:163437291 G A 1.019784 1.8172e-05
2:163440638 T C 0.033818 1.4381e-05
2:163463089 C T 0.024792 -1.0365e-05
2:163465698 T C 1.018539 2.3936e-05
2:163477186 T G 0.157252 -1.3389e-06
2:163484647 C A 0.073001 -8.9199e-06
2:163495326 T G 0.830339 1.4287e-05
2:163502721 T C 1.587374 -2.5962e-05
2:163506361 A C 0.206026 3.6818e-05
2:163525848 C T 1.894313 -2.4426e-05
2:163536972 T C 0.237352 2.5769e-05
2:163559760 C G 0.097109 2.5799e-05
2:163576386 T C 0.027063 1.3167e-05
2:163579403 C T 0.027892 -5.1949e-06
2:163579757 C T 0.036239 8.7321e-06
2:163582747 C T 0.028864 3.7041e-06
2:163593285 G A 0.268892 2.5434e-05
2:163595996 T C 0.066674 -2.0945e-06
2:163600553 T C 0.437877 1.9812e-05
2:163607881 G T 0.048169 2.0827e-05
2:163612448 G T 0.023313 2.1193e-05
2:163618303 T A 0.144088 -2.6428e-06
2:163618387 G T 1.912764 -1.3200e-05
2:163618572 A C 0.146447 7.5026e-06
2:163619215 C G 1.460268 -4.2322e-05
2:163621182 T C 0.040818 4.3589e-06
2:163632621 T C 0.382313 1.9056e-06
2:163638177 G A 0.036365 -2.9400e-05
2:163638249 T C 1.743269 -1.2942e-05
2:163641279 A G 0.151289 1.4809e-06
2:163643407 A C 1.411702 -4.2686e-06
2:163707880 T C 1.215440 -5.6340e-05
2:163734398 T C 0.030976 -4.5181e-06
2:163739556 C T 0.276358 -1.1878e-05
2:163745770 G A 0.054380 -3.6977e-06
2:163761889 T C 0.417199 4.3643e-05
2:163765704 A C 0.083574 -2.4560e-06
2:163766964 T C 0.142463 -5.5174e-05
2:163781563 C T 0.455535 -2.9784e-07
2:163781787 T C 1.289542 -2.2067e-05
2:163789657 T G 0.034525 -1.0565e-05
2:163795331 C T 0.093376 3.7011e-06
2:163797053 C T 0.046380 -3.9805e-08
2:163797893 C T 0.175754 8.2772e-06
2:163798127 T C 0.465782 -2.9044e-06
2:163802256 T G 0.034175 -2.3364e-05
2:163805503 C G 0.024380 6.9512e-06
2:163810657 T C 0.212530 2.2759e-06
2:163820529 G A 1.689654 -1.0831e-05
2:163821283 T G 0.059082 2.3809e-05
2:163828036 A G 0.054615 2.5525e-06
2:163828115 C T 1.576015 -2.8970e-05
2:163828693 A C 1.695138 -1.2941e-05
2:163833348 T C 0.056454 2.7480e-06
2:163834096 T C 0.099642 -1.6035e-05
2:163846817 A G 0.591090 2.3639e-05
2:163848574 G A 1.126847 7.5160e-06
2:163854082 A C 0.533123 2.0630e-05
2:163888320 A G 0.055023 -2.1746e-05
2:163895848 A G 0.099105 -1.8345e-05
2:163896395 G T 0.167737 1.6075e-05
2:163907285 G A 0.080477 -2.6649e-05
2:163907556 C T 0.022497 3.9183e-05
2:163918006 C T 0.532286 -7.9911e-06
2:163922808 C T 0.033152 -2.9740e-06
2:163935518 A G 0.147478 3.1861e-05
2:163951658 G A 0.033281 1.1068e-05
2:163981940 G C 0.044300 2.2274e-05
2:164000784 A G 0.038894 -1.3179e-05
2:164013972 T C 0.489119 -1.0117e-06
2:164016653 C T 0.293483 -1.0809e-05
2:164016785 G A 0.058164 -1.7119e-07
2:164017775 T C 0.382626 -1.7450e-06
2:164025651 A G 0.111844 -7.6080e-07
2:164026233 C A 0.080334 -6.1354e-06
2:164028465 T G 0.190121 9.0861e-05
2:164046395 T C 0.117919 -1.6628e-05
2:164049282 G A 0.063230 2.0831e-05
2:164058929 T C 0.084550 -9.6698e-06
2:164064135 T G 0.069836 5.3580e-06
2:164065076 T C 0.119545 2.0354e-06
2:164073847 T G 1.888673 -9.6612e-06
2:164084689 A G 0.039176 -8.6528e-06
2:164087949 C T 0.029497 -1.0042e-05
2:164091548 T G 0.076367 -2.0107e-05
2:164099804 T C 1.963173 -1.5654e-05
2:164105888 A T 0.210755 -4.5097e-06
2:164114775 C T 0.089388 1.1959e-05
2:164137742 G A 0.115954 2.6674e-06
2:164145856 A G 0.075653 1.1249e-06
2:164170003 A G 0.127810 -1.4579e-05
2:164174359 A G 0.073491 3.7482e-06
2:164187266 T C 0.404439 5.0045e-05
2:164187390 T C 0.034389 5.2149e-06
2:164192852 C T 0.033016 -2.3462e-06
2:164194697 C T 0.207777 -4.0347e-06
2:164197701 C A 0.164929 -7.8400e-06
2:164205548 A G 0.028062 3.7850e-06
2:164212164 C T 0.147780 -1.0739e-05
2:164222197 A G 0.075551 7.1112e-06
2:164223538 G T 0.143048 1.6574e-05
2:164231423 C T 0.112742 4.5663e-06
2:164236862 T C 0.065729 3.1945e-05
2:164242687 A C 0.112738 -2.7470e-06
2:164257362 C A 0.086131 -1.4015e-05
2:164258374 T C 0.069635 -6.5910e-06
2:164262296 G T 0.113615 1.8911e-05
2:164264291 G A 0.131556 9.2004e-06
2:164275935 A G 0.028450 -1.4029e-05
2:164278497 G C 0.040036 -2.0465e-05
2:164296921 T C 0.491859 1.4434e-05
2:164298645 A G 0.022735 1.3057e-05
2:164300169 G A 1.978612 -6.7393e-06
2:164308349 C G 0.094535 1.3569e-05
2:164309259 C T 0.247320 4.8307e-06
2:164309751 T C 0.225184 1.0482e-05
2:164310478 C T 0.073358 1.2292e-05
2:164317876 C T 0.556758 1.1029e-05
2:164319554 A G 0.071787 2.6796e-05
2:164322933 T G 0.189003 1.6227e-06
2:164329588 G A 0.078318 6.4498e-06
2:164344867 A G 0.716513 7.3495e-06
2:164347158 T C 0.599644 4.4634e-06
2:164370435 C T 0.118861 2.5035e-05
2:164375937 G T 0.094794 4.4737e-05
2:164378187 T G 0.062366 -3.3246e-06
2:164388493 C T 0.027821 9.1395e-07
2:164389002 C G 0.090646 2.0307e-06
2:164393151 A G 0.030122 5.3806e-06
2:164395162 A G 0.061520 5.0821e-06
2:164396001 T G 0.059147 9.0250e-06
2:164396272 G C 0.206692 -2.0109e-05
2:164399671 A G 0.092445 -2.0046e-05
2:164407182 A G 0.366773 5.9524e-05
2:164412480 G A 1.583858 -1.8826e-05
2:164415595 T G 0.161689 -2.4518e-05
2:164417192 C T 0.132841 2.2311e-05
2:164417751 T C 0.293673 -7.7164e-07
2:164430933 T G 0.320542 1.2711e-05
2:164435125 A G 0.148426 7.7469e-07
2:164436521 A G 0.082334 -4.2096e-06
2:164436645 C T 1.571405 -2.3645e-05
2:164437124 G T 0.043956 -1.3484e-05
2:164438700 A G 0.056172 -1.4802e-05
2:164440828 T C 0.042596 -1.2181e-05
2:164441947 C A 0.566400 2.8971e-05
2:164442256 A G 0.092237 2.1932e-05
2:164442441 C A 0.098017 1.4509e-05
2:164444305 C T 1.481143 1.1405e-05
2:164446763 A G 0.064729 -7.5088e-06
2:164447058 A G 0.071199 1.2733e-05
2:164448197 A G 0.127340 9.0007e-07
2:164448331 G A 0.331996 2.0023e-05
2:164451154 T C 0.029215 1.7977e-05
2:164452829 T C 0.032672 -2.5131e-05
2:164453229 T C 0.045160 4.2824e-07
2:164454604 T C 0.190818 1.7423e-05
2:164455237 C T 1.783241 -3.5691e-06
2:164456577 G T 0.157534 -2.0662e-05
2:164468328 T G 0.034889 4.0765e-07
2:164468360 G A 0.354887 -2.0067e-05
2:164468414 C T 1.243825 4.2890e-06
2:164468827 A C 0.093397 -1.4140e-05
2:164469359 C T 0.256714 -1.0326e-05
2:164470044 T C 0.031632 8.7962e-06
2:164480379 C T 0.101593 3.4139e-06
2:164489014 C T 0.511299 9.6743e-06
2:164506679 G T 0.098656 -2.4286e-06
2:164509639 C T 0.038591 -1.2953e-06
2:164514519 T C 0.135684 -4.0555e-06
2:164522952 A G 0.074993 -1.6895e-05
2:164529733 A G 0.227190 2.4388e-05
2:164530192 C T 0.535741 1.0498e-05
2:164544627 G A 0.101583 -3.5672e-06
2:164546887 C A 0.026631 1.2760e-05
2:164561125 C G 1.898318 1.9892e-06
2:164568301 T C 0.094342 1.2381e-05
2:164568786 C A 0.065885 -1.5599e-05
2:164570848 C A 0.083619 -1.3176e-05
2:164577649 G A 0.041876 1.1954e-06
2:164579999 T C 0.028562 -1.4884e-05
2:164581241 G T 0.313205 -7.3957e-06
2:164591887 T C 1.352218 -1.5730e-05
2:164601340 A G 0.120734 -1.4532e-05
2:164601929 T C 0.918340 3.6634e-06
2:164602823 A T 0.134698 2.6063e-05
2:164608519 G A 0.032077 2.7257e-06
2:164613608 C T 0.171008 6.4571e-06
2:164614444 T G 0.028827 -3.6672e-06
2:164618825 A G 0.224504 -3.1545e-06
2:164621967 G A 0.060520 1.1517e-05
2:164623436 T C 0.105238 -4.6380e-05
2:164624750 C T 0.103494 8.5000e-06
2:164637410 C T 0.873805 6.1643e-06
2:164647927 G A 1.038173 1.1168e-05
2:164658215 A C 0.033458 2.0039e-05
2:164660602 C T 0.106153 1.2055e-05
2:164662940 A G 0.261647 1.0012e-04
2:164687745 A C 1.214383 7.7418e-06
2:164690737 A C 0.064811 -1.6147e-05
2:164715587 A G 0.628134 6.4882e-06
2:164715908 A G 1.433348 1.1972e-04
2:164716950 G T 0.094165 -6.6415e-05
2:164719829 T C 0.038517 2.5397e-05
2:164723142 T A 0.020331 7.0914e-07
2:164725276 C A 0.777811 3.9659e-05
2:164730548 G A 0.791683 2.5787e-05
2:164738239 T C 0.096429 -2.2630e-06
2:164750846 C T 0.077863 6.9513e-07
2:164751901 G A 0.050076 3.4152e-06
2:164755835 C T 0.070081 -2.2516e-06
2:164766091 A G 0.021670 -1.7238e-05
2:164779747 G A 0.053085 4.5347e-05
2:164782713 T C 0.028987 -6.3355e-06
2:164788849 C T 0.051548 1.2093e-06
2:164795311 A G 0.698381 -7.6560e-06
2:164813549 T C 0.088280 -5.0033e-05
2:164827933 A G 0.128299 5.3687e-05
2:164829721 A G 0.044099 1.8724e-05
2:164831444 C T 0.733230 -7.9722e-06
2:164837633 G T 1.490751 3.3049e-05
2:164841013 A G 0.022218 -7.3807e-08
2:164846937 G T 0.704657 9.4150e-05
2:164872544 A G 0.050341 -9.3568e-06
2:164876847 A G 0.029949 -6.7597e-06
2:164883560 C T 0.054115 1.1025e-05
2:164883783 C A 0.103069 1.5150e-06
2:164885882 A G 0.036504 -3.9836e-05
2:164886239 T C 0.103939 -1.4400e-05
2:164889473 C T 0.079097 3.7642e-05
2:164896109 T C 0.074381 -3.3643e-05
2:164906820 T C 0.481626 3.9048e-05
2:164908312 C T 0.024261 8.1559e-06
2:164915208 G A 0.476519 3.6144e-05
2:164933174 C A 0.026498 -1.6635e-06
2:164933379 C T 0.504421 -3.9220e-05
2:164946492 A G 0.060027 -7.6851e-06
2:164950456 G T 1.143622 1.6780e-05
2:164959210 A G 0.697671 3.5254e-06
2:164966430 T C 0.111147 1.2295e-05
2:164990305 A G 0.690912 -2.4791e-06
2:164991042 C T 0.197095 -1.5098e-06
2:164999883 C A 0.898277 -2.8823e-06
2:165001188 G A 0.352371 2.1598e-05
2:165001604 G A 0.030745 -7.6903e-06
2:165007375 A G 0.029548 2.5865e-05
2:165019188 G A 0.021273 -8.4823e-06
2:165023143 G A 0.056182 -5.4242e-06
2:165031125 A G 0.194228 1.9520e-05
2:165034387 C T 0.153978 -7.9521e-06
2:165043356 G A 0.348438 -2.5879e-05
2:165060444 G A 0.055013 6.0289e-06
2:165070207 C T 0.545393 1.8673e-05
2:165077933 A C 0.021868 -6.1314e-06
2:165101518 G A 0.469356 -4.2012e-05
2:165105149 G A 0.109590 -2.3570e-05
2:165109697 C T 0.070767 8.4215e-06
2:165111514 G T 0.032448 -4.8475e-07
2:165113739 A G 0.075932 -2.0175e-05
2:165116589 T C 0.075391 -1.9270e-06
2:165129299 C T 0.911244 -7.7495e-06
2:165133462 A G 0.405068 -1.0860e-05
2:165140007 T C 0.095923 -1.0657e-07
2:165141175 C A 0.024380 8.4680e-06
2:165144110 C T 0.065134 1.4483e-07
2:165144677 G A 0.046635 2.2712e-05
2:165158355 A G 0.024469 3.4494e-06
2:165159417 T C 0.217364 -2.6089e-05
2:165183257 C T 0.781782 -3.8071e-07
2:165192915 C T 0.466908 -1.9191e-06
2:165219137 G A 0.349624 1.7974e-05
2:165230400 G T 0.243862 5.7552e-06
2:165235317 A G 0.090945 4.2711e-07
2:165235487 T C 0.671710 -1.5543e-05
2:165237492 G A 0.077431 3.3987e-05
2:165238164 G A 0.060109 2.8853e-05
2:165242531 G A 0.021426 -9.7183e-06
2:165246738 C A 0.299150 -6.2877e-06
2:165246979 A G 0.059358 2.7101e-05
2:165247268 G A 0.034648 -2.2111e-05
2:165255696 A C 0.029769 9.9678e-06
2:165272359 T C 0.025274 8.9549e-06
2:165275535 T C 0.988886 -1.0119e-05
2:165289747 A G 0.076411 3.1374e-05
2:165289750 T C 0.078505 6.7432e-07
2:165298396 C G 0.030932 1.8958e-05
2:165302184 C T 0.648713 -9.0589e-06
2:165305687 A G 0.064359 2.6277e-05
2:165312183 G A 0.365665 -7.5171e-06
2:165320369 T A 0.231803 3.5787e-06
2:165327171 C A 0.119398 -1.2024e-05
2:165328097 C G 0.168825 1.8169e-05
2:165337294 A G 0.655720 9.1161e-06
2:165338886 T C 0.298634 2.5700e-06
2:165345783 T C 1.947918 7.1279e-06
2:165346216 G T 0.042488 -1.7427e-05
2:165349463 C T 0.360337 -2.8772e-06
2:165349902 T C 1.326478 -4.6932e-06
2:165352667 C T 0.250941 -7.9948e-06
2:165363350 T C 0.238515 2.8100e-05
2:165365909 T C 0.034682 -5.4630e-06
2:165381542 A C 0.042437 -1.6388e-06
2:165394580 G T 1.143874 1.2963e-05
2:165419743 C T 0.185039 1.0272e-05
2:165438473 C T 0.061652 -1.0851e-05
2:165438660 A C 0.036215 -1.6615e-06
2:165443984 A G 0.027705 -2.0651e-05
2:165444072 C T 0.538331 1.7271e-05
2:165444252 T C 0.083105 6.3231e-06
2:165446711 G C 0.022636 -2.9233e-05
2:165448063 A C 0.035263 -6.7963e-07
2:165449751 G A 0.300786 2.6729e-07
2:165454793 G T 0.297240 -1.1678e-05
2:165458447 G A 1.538498 2.4966e-05
2:165461369 A G 0.024533 -1.2777e-05
2:165462231 A G 0.087532 1.8508e-05
2:165470213 G A 0.075615 1.9068e-05
2:165470735 C T 0.083428 -8.3229e-06
2:165476253 T A 1.344171 2.8263e-05
2:165482204 C A 0.137513 -7.2315e-07
2:165487381 A G 0.197853 -2.3953e-05
2:165487916 G A 0.200800 -2.2326e-05
2:165489350 A G 1.433076 3.2576e-06
2:165501849 C A 0.718362 -8.8080e-06
2:165513091 C T 0.812782 2.1072e-06
2:165521903 C T 0.052748 5.3815e-07
2:165528624 T G 0.786359 2.2663e-06
2:165531477 G A 0.059140 2.1370e-05
2:165547731 A G 0.086668 1.0459e-05
2:165547969 A G 0.041797 1.1496e-05
2:165551404 A G 0.317095 2.4359e-05
2:165555539 G A 0.238416 -2.6681e-05
2:165559101 G A 0.095287 -7.9020e-06
2:165562607 T C 0.060214 8.5075e-06
2:165564117 G A 0.136017 1.0660e-06
2:165569779 A G 1.747121 1.9474e-05
2:165573194 T C 0.088450 -1.0620e-05
2:165577164 C G 0.225194 -1.0287e-05
2:165578602 T C 0.096433 -4.4854e-06
2:165586466 C T 0.283715 -5.3543e-06
2:165588135 G A 1.181710 1.1490e-05
2:165590459 T C 0.324690 2.1621e-05
2:165595645 C T 0.086247 2.2082e-05
2:165608653 G C 0.370825 -1.9970e-05
2:165608728 T C 0.049066 -1.5354e-05
2:165612716 T C 0.085002 1.3277e-05
2:165613661 A G 0.125120 -3.8484e-06
2:165632797 A G 0.051065 1.0347e-05
2:165632904 A C 0.028304 -2.6220e-05
2:165672796 A C 0.736779 2.3193e-05
2:165682723 C T 0.391224 7.6348e-06
2:165684182 G A 0.029215 -1.7246e-05
2:165685721 G A 0.382177 8.0865e-06
2:165688494 C T 0.048648 -2.0091e-05
2:165692048 C T 0.197662 -2.7314e-05
2:165695526 A G 0.149405 -1.3643e-05
2:165711875 G A 0.350389 1.7421e-05
2:165712301 C T 0.161046 -1.5181e-05
2:165713420 A G 0.085346 7.2462e-07
2:165721414 C A 0.090156 -4.5955e-06
2:165726733 G A 0.330786 1.2640e-05
2:165739014 C T 0.428660 4.1988e-06
2:165741509 C G 0.033114 -3.0939e-06
2:165753278 G A 0.035273 -3.0688e-05
2:165761571 T C 0.245233 1.1190e-05
2:165762918 T C 0.048866 1.5289e-05
2:165769051 G A 1.211496 1.4981e-05
2:165770591 A G 0.025492 -2.3347e-05
2:165771506 A G 0.025189 1.1726e-05
2:165778725 C T 0.053425 1.3548e-05
2:165781945 T C 1.474122 1.3896e-05
2:165789489 C T 0.145533 -3.1578e-05
2:165789942 G A 0.056437 -7.7436e-06
2:165798601 T C 0.036208 -9.7031e-06
2:165809426 C T 0.669401 1.7446e-05
2:165818169 G A 0.798890 -3.4358e-06
2:165819977 T G 1.003009 -6.6616e-06
2:165828369 A C 0.146468 -2.3569e-05
2:165828705 C T 0.054227 1.5188e-05
2:165829017 C T 0.537359 9.9623e-06
2:165832309 T C 0.165194 -3.0690e-05
2:165833463 G T 0.328351 1.5914e-05
2:165838323 T G 0.899362 -1.1028e-05
2:165842577 A G 1.928141 -6.4528e-06
2:165846592 A G 0.496282 -2.8782e-05
2:165866744 C T 0.069805 -1.8602e-05
2:165871993 G T 0.269810 -7.2179e-06
2:165879001 G T 0.126385 -1.8982e-06
2:165884409 C T 0.211867 3.2609e-06
2:165889158 A G 0.087222 1.8959e-05
2:165901099 A G 0.408359 -3.5960e-06
2:165903337 C T 0.399622 -1.9789e-06
2:165908236 G A 0.156929 -4.1134e-05
2:165912261 A G 0.038921 -1.3392e-06
2:165917387 C G 0.342440 2.3885e-05
2:165918615 C T 1.303805 1.9932e-05
2:165921073 G A 1.291528 2.9428e-05
2:165933137 A G 0.753452 2.4998e-05
2:165933682 T C 0.468009 1.4058e-05
2:165936568 T G 0.058032 9.0052e-06
2:165947079 A C 0.030309 1.0660e-06
2:165949849 T C 0.189747 -1.7512e-05
2:165956508 G T 0.438608 1.9007e-05
2:165957721 T C 0.040590 7.2360e-06
2:165966429 A G 0.436826 1.9881e-05
2:165970612 A T 0.624292 2.3140e-05
2:165976437 G A 0.057964 3.0645e-08
2:165980313 T C 1.446009 2.6102e-05
2:165984284 T C 0.020232 -4.4513e-06
2:165991766 A G 0.401206 -3.7889e-06
2:166000262 A G 0.058769 -2.2027e-07
2:166003573 T C 0.416233 1.0050e-05
2:166006729 T C 0.755495 -4.8494e-06
2:166006736 A G 1.417607 2.1790e-05
2:166018990 A C 0.216086 4.9210e-06
2:166029538 C T 0.057892 -2.8332e-06
2:166039718 A G 0.072256 1.9136e-06
2:166045502 T A 0.259124 4.7526e-06
2:166047299 T G 0.047251 -7.8215e-06
2:166050914 T C 0.042491 -3.7885e-06
2:166058851 G A 0.059432 -2.4339e-05
2:166061033 T G 0.289566 1.5375e-05
2:166066272 T A 0.196309 1.1707e-05
2:166068283 G A 0.544866 1.5247e-05
2:166070182 C G 0.186093 1.3926e-05
2:166073463 C A 0.066766 -2.2624e-05
2:166074183 C G 0.054125 3.8200e-06
2:166079757 A G 0.184740 2.3019e-05
2:166086590 A G 0.057052 7.5398e-06
2:166087144 T G 0.632846 1.1058e-05
2:166089278 G C 0.181024 5.1354e-05
2:166091105 G C 0.340428 3.4947e-05
2:166099688 T C 0.529879 -2.3821e-05
2:166103055 C T 0.535261 -2.7093e-05
2:166104978 A G 0.059317 -1.7381e-05
2:166113167 T C 0.140980 9.9566e-06
2:166115336 T C 1.009723 5.7705e-05
2:166130379 T C 0.537679 -2.8810e-05
2:166136863 A G 0.176709 5.0026e-05
2:166144414 G T 0.135670 -1.2493e-06
2:166148746 G A 0.497775 -2.1093e-05
2:166152389 A G 0.152077 6.7257e-05
2:166170127 C T 1.697793 7.6393e-07
2:166175311 T C 1.177801 2.3070e-05
2:166189640 T C 1.439199 -6.9296e-07
2:166220016 A G 0.023921 6.1974e-06
2:166222685 G T 0.493199 -2.2188e-05
2:166224206 A G 0.826738 -1.0438e-05
2:166234915 G A 0.074215 1.5283e-05
2:166235332 C T 0.106455 -3.1878e-05
2:166236597 A G 0.026525 -1.5796e-05
2:166239645 G A 0.611251 1.4451e-05
2:166239891 A G 0.093104 -1.9131e-05
2:166241828 G A 0.559091 -3.7597e-06
2:166248047 A G 0.827099 -8.9036e-06
2:166254401 G T 0.493535 -2.1619e-05
2:166273145 G A 0.538416 -1.5885e-06
2:166281300 A G 0.472004 4.7925e-06
2:166287801 C G 1.028718 3.4809e-06
2:166290394 C T 1.442694 -1.7554e-07
2:166298921 C T 0.458599 1.7392e-06
2:166310641 T C 0.066205 -1.1521e-06
2:166312556 C T 0.154104 -8.9014e-06
2:166316399 A G 0.033199 6.6137e-06
2:166326888 A G 0.651277 -2.4750e-05
2:166332752 C T 0.123264 -2.0519e-05
2:166333221 C T 0.175308 -1.7125e-05
2:166337134 T C 0.047815 8.4116e-06
2:166337818 C T 0.139974 3.6197e-05
2:166348678 G C 0.472004 -1.6114e-05
2:166349482 A G 0.045034 5.2901e-06
2:166355411 G A 0.475095 -1.5980e-05
2:166361695 T C 0.466279 -1.7240e-05
2:166365545 C T 0.472677 -1.7902e-05
2:166367780 A G 0.421238 5.1694e-06
2:166368762 A G 0.049733 1.1892e-05
2:166375703 G T 0.055346 1.3938e-06
2:166383371 T G 0.065732 -3.3113e-05
2:166390873 A G 0.256619 5.4971e-06
2:166392462 G A 0.189788 -4.8818e-06
2:166395596 C T 0.029028 -4.7783e-06
2:166395881 G A 1.327172 -5.0690e-06
2:166401282 C T 0.362095 -6.2937e-07
2:166401538 C G 0.175750 2.8854e-06
2:166401589 A G 0.072535 -6.3756e-06
2:166407511 G A 0.050739 8.7782e-06
2:166410190 T C 0.185005 -8.5652e-07
2:166421414 G A 0.421272 1.6761e-05
2:166425157 C T 0.038775 7.4687e-06
2:166434907 A G 0.080708 1.8326e-05
2:166440547 C A 0.677850 1.0998e-05
2:166443772 A G 0.029976 7.1979e-06
2:166453510 A C 0.030411 -3.1652e-05
2:166473516 C T 0.356859 -2.7664e-05
2:166474287 T C 1.158320 -4.7095e-05
2:166482845 C T 1.685068 -2.9167e-05
2:166484801 T C 0.064678 1.5844e-05
2:166491126 A G 0.062217 4.1158e-06
2:166500820 T C 0.144639 1.0175e-05
2:166503040 G A 0.146247 -4.9936e-05
2:166505948 G T 0.165884 7.0164e-06
2:166512004 A G 0.650916 1.4182e-05
2:166512155 A G 0.052378 -1.0959e-05
2:166516651 A G 0.879493 -1.2606e-05
2:166534206 G A 0.222189 3.6058e-05
2:166535883 C G 0.058994 7.3751e-06
2:166539042 G A 1.017461 -7.2304e-06
2:166552272 T C 1.393434 -7.0077e-06
2:166553284 C T 0.056655 1.6350e-06
2:166559219 C T 0.369608 -1.4510e-05
2:166561497 C A 0.198220 -3.9223e-05
2:166572906 C A 0.993272 -5.3971e-06
2:166576342 T C 0.264734 2.1448e-05
2:166582053 C A 0.047808 -3.2479e-06
2:166583244 T C 0.986061 -7.3066e-06
2:166606326 T C 0.023129 1.4519e-06
2:166637631 C T 0.073630 -6.6140e-06
2:166640575 A C 1.005073 -2.5814e-05
2:166646909 C T 1.772627 -2.0639e-05
2:166648027 T C 0.051565 5.3854e-06
2:166648671 A G 0.764827 5.8766e-06
2:166654241 G A 0.058110 3.2361e-05
2:166659242 C T 0.258138 -7.9366e-06
2:166664256 C T 0.212309 1.6392e-05
2:166688892 C T 1.510358 1.5220e-06
2:166689129 C T 0.036708 -6.5598e-06
2:166703927 C T 0.048189 3.6626e-07
2:166704034 C T 0.133246 -1.6802e-05
2:166724295 C T 0.028154 -1.1081e-05
2:166734340 T C 0.091193 -1.7195e-06
2:166734438 C T 0.023105 1.0629e-05
2:166735694 G A 0.042715 1.2657e-05
2:166747445 C G 0.021320 -9.6581e-06
2:166782603 G A 0.048978 -3.2959e-05
2:166785028 T C 0.432940 2.4345e-05
2:166788965 T C 0.960181 6.6768e-06
2:166792402 C G 0.120687 -1.4478e-05
2:166797646 T C 1.206186 4.4031e-05
2:166807530 C T 0.163596 -1.8531e-05
2:166807600 T C 1.752656 -4.5892e-05
2:166812164 C T 0.044476 2.1822e-05
2:166825691 A C 0.262432 1.7461e-05
2:166838281 A G 0.020375 -5.0701e-06
2:166845303 A G 0.302438 2.8319e-06
2:166897864 G A 1.393591 -1.9607e-05
2:166900837 A G 0.079733 -4.4569e-06
2:166903445 C T 1.393404 -1.7459e-05
2:166909544 T C 1.089783 -2.2285e-05
2:166921776 T C 0.404059 9.9944e-06
2:166922213 C T 0.061057 -1.1170e-05
2:166922755 C T 0.304522 1.2867e-06
2:166930969 T C 0.022041 -1.6937e-05
2:166936106 G A 0.102892 -1.8226e-05
2:166942140 T C 0.452969 1.2658e-05
2:166943277 G T 0.543791 3.8016e-05
2:166969407 G A 0.037626 -5.4767e-06
2:166969795 G T 0.535475 -3.5222e-05
2:166975196 A G 1.951610 -1.4282e-05
2:166981262 T C 0.094291 -6.9825e-06
2:166981628 A G 0.147841 -1.3111e-05
2:166983003 T C 0.033492 1.2368e-05
2:166987161 G A 0.084887 5.3273e-06
2:166988157 C T 1.766609 -3.3217e-05
2:166991983 T C 0.033454 4.6149e-06
2:166992251 G A 0.071491 -4.3961e-06
2:166997841 A G 1.475156 -2.0227e-05
2:167017875 G T 1.730431 -9.7088e-06
2:167030018 C T 0.948166 -6.7751e-06
2:167032371 T C 0.057141 -6.6878e-06
2:167035050 C T 0.192253 3.1656e-05
2:167040212 C T 0.172058 6.1484e-06
2:167046309 G A 1.731247 -1.4414e-05
2:167064496 T G 0.129724 -1.2950e-05
2:167076801 T C 0.096844 -4.5626e-05
2:167092252 G A 0.092859 8.2441e-06
2:167094638 C T 0.020640 -9.5872e-06
2:167099158 G A 1.731802 -1.3488e-05
2:167101563 G A 0.102005 -1.0047e-06
2:167104711 A G 0.311509 -3.4604e-07
2:167108385 T C 0.034012 7.6439e-06
2:167118042 C T 1.765283 -1.0450e-05
2:167118326 T C 0.178443 -4.0270e-05
2:167120956 G A 1.547161 1.6059e-05
2:167127707 T C 1.044255 -2.3298e-05
2:167129466 T C 0.144870 4.4445e-05
2:167135444 C A 0.790343 -1.6425e-05
2:167141109 T G 0.054044 -1.5723e-05
2:167142088 G T 0.247442 1.2279e-06
2:167144871 A G 0.105299 -1.5438e-05
2:167149203 G A 1.297376 -1.7172e-06
2:167149693 A G 1.190305 8.5401e-06
2:167158706 T C 1.392340 -1.4141e-05
2:167161598 A G 1.602619 -9.8174e-06
2:167164582 C T 1.276525 3.3062e-06
2:167168093 T C 1.284460 9.2815e-06
2:167176350 C A 0.621559 -4.5373e-06
2:167177359 C T 0.023037 5.1950e-06
2:167192221 C T 0.050470 -6.0143e-07
2:167192795 T C 0.034161 1.9723e-05
2:167193076 G A 0.022296 -1.0921e-05
2:167193112 T C 0.149871 -2.9799e-05
2:167194391 G A 0.291103 -1.0848e-05
2:167202410 T C 0.022085 4.3361e-06
2:167204834 C T 0.282144 6.3071e-06
2:167210004 T C 1.195966 2.6918e-06
2:167210941 T C 0.043120 1.1375e-05
2:167211166 A G 0.912125 -3.0005e-06
2:167218502 G A 0.050164 -1.4158e-06
2:167222745 C T 0.620995 -8.0973e-06
2:167224823 C T 0.368075 8.4622e-06
2:167228721 C T 0.041002 7.7143e-06
2:167239857 C G 0.182509 -1.0138e-06
2:167243352 A G 0.191271 7.5379e-07
2:167245691 T C 0.115387 -5.7982e-06
2:167247922 C A 1.220662 1.3195e-05
2:167262088 G T 0.188632 -7.4405e-06
2:167262238 T C 0.043042 1.0469e-05
2:167262353 G C 0.187881 -7.7181e-06
2:167266447 C T 0.037653 2.1060e-05
2:167267091 G A 0.066133 5.0451e-06
2:167279182 C T 0.031615 1.2959e-05
2:167281499 G A 0.042787 1.2508e-05
2:167288172 A G 1.384979 5.0240e-07
2:167290065 T C 0.047173 -1.4382e-06
2:167293032 C T 0.183934 2.0810e-06
2:167296299 A G 0.272302 4.9338e-06
2:167301338 G A 0.090949 1.2112e-05
2:167317013 T C 0.530590 -9.8136e-07
2:167319583 T C 0.303747 -4.2215e-05
2:167321931 G A 0.128377 2.1323e-05
2:167334085 T G 1.379767 -1.8710e-06
2:167337367 C T 1.254885 -1.3948e-05
2:167341970 T C 0.039618 -1.0521e-05
2:167343340 C T 0.617211 4.9752e-07
2:167343452 A C 0.043385 3.6841e-06
2:167352464 G T 0.709689 7.5667e-06
2:167353828 T G 0.127963 -2.9126e-05
2:167357333 G C 0.243369 7.7308e-06
2:167358750 C A 0.029650 2.1665e-06
2:167368553 G T 0.177773 9.2607e-06
2:167369001 T C 0.037463 2.0073e-05
2:167370019 A G 0.106829 -1.9609e-06
2:167376031 C T 0.035083 1.4706e-06
2:167376830 T G 0.882614 -4.3534e-06
2:167377978 C A 0.742287 4.4270e-06
2:167378835 A G 0.031472 -1.8472e-07
2:167386929 C T 0.053520 9.5268e-06
2:167396134 T C 0.070091 -1.5779e-05
2:167405724 A G 0.086355 2.6569e-06
2:167411128 T C 0.065991 -7.9198e-07
2:167411578 G A 0.055533 1.3535e-05
2:167411830 G A 0.211459 -3.4367e-05
2:167416707 T C 0.161719 -1.7504e-05
2:167417575 A G 0.075398 -2.3094e-05
2:167430105 A G 0.064522 1.4448e-05
2:167430664 C T 0.064447 -2.2426e-06
2:167430697 G A 0.596084 1.7383e-05
2:167445651 C A 0.063971 1.9393e-06
2:167446673 C T 0.825586 2.1604e-05
2:167460867 C A 0.068061 3.9551e-05
2:167463931 T C 0.020950 -1.8625e-06
2:167464526 T G 0.061873 1.2335e-05
2:167470714 G A 0.031431 -7.4389e-06
2:167484876 A G 0.231929 -2.0467e-05
2:167488315 C T 0.873051 1.8505e-05
2:167488590 G A 0.070801 4.0481e-05
2:167490384 A G 1.805183 -3.8752e-05
2:167496478 G A 1.520200 5.0236e-06
2:167506219 G A 0.240119 -2.9288e-05
2:167508482 C G 0.053404 -1.0173e-05
2:167509845 G C 0.072399 -9.5926e-06
2:167518533 T C 0.032312 -2.5850e-05
2:167528918 C T 0.035525 1.9231e-05
2:167529190 T C 0.231256 3.2964e-05
2:167572968 T C 1.505397 8.5824e-06
2:167575025 A G 1.738618 3.8370e-05
2:167577374 A G 0.070404 -5.0044e-06
2:167578278 G A 0.260141 -3.6852e-05
2:167581121 T C 0.058001 3.0563e-05
2:167585459 A G 0.034403 -1.1683e-05
2:167587967 C A 1.971268 6.7122e-06
2:167589808 C A 0.055240 -2.6750e-05
2:167590721 T C 0.109087 -1.2818e-05
2:167605984 T G 0.539708 -1.3533e-05
2:167611781 A G 0.115526 -1.4023e-05
2:167618409 C T 0.118276 1.7736e-05
2:167635342 T C 0.166333 -1.1640e-05
2:167645016 T C 0.043623 2.3237e-05
2:167651131 A G 0.039917 3.1670e-06
2:167653801 C A 0.077910 -6.0211e-06
2:167657688 T C 0.789126 -4.1264e-06
2:167666021 T C 0.075989 -7.0679e-06
2:167670577 T C 0.034328 -2.7058e-05
2:167671779 T C 0.314195 2.1878e-05
2:167675356 G A 0.188615 -1.9920e-06
2:167686574 T C 0.060105 6.5649e-06
2:167694348 T C 0.346126 3.0191e-05
2:167696634 T C 0.191495 -5.0689e-06
2:167720786 C A 0.538066 -3.3293e-05
2:167725445 C A 0.246858 6.4989e-05
2:167725706 T C 0.034692 -3.3033e-06
2:167730727 T G 0.031530 1.0840e-05
2:167733963 A C 0.227091 -1.0833e-05
2:167752265 A G 0.083221 5.6068e-06
2:167759948 T C 0.879925 2.4827e-06
2:167770086 A G 0.087362 -2.4127e-05
2:167775134 T C 0.570636 1.6393e-05
2:167782184 A G 0.233894 -1.1636e-05
2:167789317 G A 0.022007 -6.7430e-07
2:167789451 C T 0.056022 -1.2634e-05
2:167791135 A C 0.687526 6.6504e-06
2:167801176 A G 0.232354 3.6928e-05
2:167806871 A G 0.044691 -4.9405e-06
2:167813314 T C 0.246831 -1.3771e-05
2:167813566 A G 0.056495 2.4504e-05
2:167824055 G A 0.091918 -2.1410e-05
2:167829938 T C 0.034090 2.8402e-05
2:167841574 G A 0.794627 9.4883e-06
2:167851722 G T 0.640792 8.3629e-06
2:167852266 C T 0.566322 1.4121e-05
2:167869912 T G 0.085370 -3.1301e-05
2:167872932 T C 0.061435 2.6239e-05
2:167875589 C A 0.076754 -1.3298e-05
2:167903317 C A 0.029279 1.6235e-05
2:167906591 A C 0.052361 -1.2484e-05
2:167911963 G A 0.408427 1.7353e-05
2:167928824 C T 0.050256 -9.1407e-06
2:167932844 G T 0.313032 3.2929e-05
2:167936707 C T 0.144989 5.0894e-05
2:167948981 T C 0.067707 -1.7017e-05
2:167949663 A C 0.030639 -1.3112e-05
2:167960497 T G 0.063583 -9.7783e-06
2:167979295 G A 0.028943 -6.6778e-06
2:167979638 T C 0.042426 -7.7904e-06
2:167982461 T C 0.056488 1.9503e-05
2:167982519 T C 0.031486 1.4776e-05
2:167983329 G A 0.286435 1.9946e-05
2:167984892 C A 0.145927 5.0659e-05
2:167992482 A G 0.038279 2.2555e-05
2:167997309 C T 0.165789 3.6629e-05
2:168005566 G A 0.047030 -4.9931e-06
2:168039013 T C 0.059735 -9.3062e-06
2:168041152 C T 0.166445 3.4541e-05
2:168051650 C T 0.112425 5.9206e-06
2:168052972 T C 0.067792 1.0612e-06
2:168067447 T C 0.090782 -1.9481e-05
2:168076582 T G 0.131842 -1.5990e-05
2:168077569 C T 0.313501 -1.6370e-05
2:168091490 C T 0.057175 5.0367e-05
2:168091819 G A 0.088746 -1.9152e-05
2:168101386 A G 0.056950 -2.2835e-05
2:168102774 T G 0.127293 -2.0780e-05
2:168106246 A G 0.215467 -8.4331e-06
2:168107491 G A 0.214862 -6.1227e-06
2:168108032 A G 0.024023 1.2869e-05
2:168108357 G A 0.312573 -1.9201e-05
2:168113473 A G 0.203908 8.8535e-06
2:168115325 G A 0.097459 -1.1846e-05
2:168115797 C G 0.153138 -2.6109e-05
2:168116187 A C 0.190975 -1.5508e-05
2:168122378 G A 0.027413 4.0462e-06
2:168130411 C A 0.138505 -7.1650e-06
2:168146704 C T 0.030493 -1.2559e-05
2:168154673 G C 0.176043 8.5669e-07
2:168156088 T G 0.280564 -1.9385e-05
2:168169067 A G 0.095532 -1.1087e-05
2:168171049 A G 0.050980 -1.9653e-05
2:168186755 G A 0.067633 -1.9107e-05
2:168195703 T C 0.041896 -1.4517e-05
2:168198323 A T 0.025706 -1.7196e-05
2:168217421 G A 1.260729 1.6729e-05
2:168218175 A G 1.825851 1.8256e-05
2:168241540 G A 0.176424 -2.8997e-06
2:168255670 T C 0.162773 7.4446e-06
2:168296386 G A 0.101974 -2.0138e-05
2:168312525 A G 0.055958 6.7619e-06
2:168325497 C T 0.064297 -2.3939e-05
2:168353127 G A 0.048617 7.3178e-06
2:168356442 G T 0.651324 -3.3101e-06
2:168356738 T A 0.089704 -1.4397e-05
2:168363165 A G 0.027022 -1.4570e-05
2:168369743 A T 0.073171 -2.4630e-05
2:168378644 T C 0.314184 -2.1924e-05
2:168380918 A C 0.035243 1.8518e-05
2:168385904 G A 0.128269 -1.5487e-05
2:168385956 T G 0.102226 -2.5923e-06
2:168387100 C A 0.039581 -1.2619e-05
2:168390668 T C 0.748073 -1.3120e-05
2:168400304 T G 0.102627 -5.6890e-06
2:168402224 T C 0.200008 -2.2927e-06
2:168403292 T C 0.065552 -3.9884e-06
2:168404537 T A 0.046530 2.6015e-06
2:168405153 G A 0.040934 1.9411e-05
2:168408438 G T 0.118283 -6.2397e-08
2:168412798 A G 0.645830 -2.0443e-06
2:168424716 C A 0.030432 2.0154e-05
2:168426623 T C 1.036035 2.0749e-05
2:168431583 C A 0.651902 -8.0488e-06
2:168433785 G A 0.051738 4.2353e-06
2:168434845 T C 0.071481 5.3103e-06
2:168437472 A G 0.022952 -1.5004e-06
2:168437907 T G 0.525813 -2.2822e-05
2:168438360 C T 0.226445 1.4352e-05
2:168438605 T C 0.294425 -1.9503e-06
2:168440052 C T 0.327376 2.7638e-05
2:168440179 G A 0.027797 -1.1353e-05
2:168442147 T C 0.031802 -2.0169e-05
2:168444288 C T 0.376928 1.9106e-06
2:168449499 C T 0.056811 -7.8127e-06
2:168451556 A G 1.501464 1.9731e-05
2:168463255 C T 1.627175 9.1937e-08
2:168467682 T C 0.036324 -1.1986e-06
2:168474646 G A 0.029538 4.5462e-06
2:168480738 G C 1.760013 4.0044e-06
2:168482177 A G 0.021660 -1.5271e-06
2:168485267 A G 0.027868 -1.3326e-05
2:168485988 T C 1.541898 5.8515e-06
2:168488134 A C 0.062819 -2.1405e-05
2:168494513 C A 0.026192 1.7509e-05
2:168494963 A G 0.052731 6.2976e-07
2:168496720 G A 0.054441 3.5733e-05
2:168497503 G A 0.067928 -2.8653e-05
2:168497880 C T 0.040978 1.0359e-05
2:168499547 C T 1.516073 -6.0572e-06
2:168502550 G A 0.029728 -1.8535e-05
2:168508395 C A 0.029582 -8.4213e-06
2:168508639 A G 0.056835 -2.0941e-05
2:168509170 A G 1.907015 1.7683e-05
2:168510313 G A 0.025879 -8.3978e-06
2:168512486 T C 0.067014 3.2390e-05
2:168513985 A G 0.048845 1.0374e-05
2:168516924 C A 1.401131 1.5948e-05
2:168517628 T C 0.081014 6.5725e-06
2:168518206 G T 1.921753 2.7259e-06
2:168518916 A C 0.092652 -4.7348e-06
2:168530575 A G 0.114030 3.1641e-05
2:168531581 A G 0.253436 1.7972e-05
2:168538351 G T 0.553817 -2.1619e-05
2:168538925 A G 0.027702 -2.5057e-05
2:168543306 G C 1.798717 -9.2492e-06
2:168543873 A G 0.586323 1.3205e-05
2:168548945 G A 0.115023 -4.0692e-06
2:168555645 A G 0.248452 -1.7168e-05
2:168558645 C A 0.061071 7.9774e-06
2:168562598 G A 0.025601 2.7748e-06
2:168563180 C A 0.260375 2.7451e-05
2:168567440 A G 0.050358 5.8492e-06
2:168574906 T C 0.592762 -1.0494e-05
2:168576763 G T 0.045928 1.5467e-05
2:168581320 A G 1.663683 4.0856e-05
2:168582062 G A 0.093859 1.3702e-05
2:168583240 T G 0.036827 1.1932e-05
2:168588395 G A 0.327627 -1.1699e-05
2:168590290 C T 0.098476 8.6990e-06
2:168594142 G A 0.383248 8.3672e-06
2:168595402 G A 0.162250 -1.5744e-05
2:168596749 C A 0.417257 -5.0931e-06
2:168598340 G A 0.031282 -2.8494e-06
2:168604426 G A 0.454413 -7.2653e-06
2:168614112 G T 0.436122 -2.8779e-05
2:168615022 G A 0.285004 -8.5073e-06
2:168616417 T G 0.091969 -1.2198e-05
2:168629336 G A 0.094692 1.3260e-05
2:168641637 G A 0.088994 -5.2699e-08
2:168647197 T C 0.069985 -1.2504e-05
2:168655533 T C 1.453414 -3.6571e-06
2:168656072 A G 0.346938 1.2408e-05
2:168658670 G A 0.235094 -2.8091e-05
2:168659727 G A 0.222376 1.3553e-05
2:168667101 C T 0.042930 -1.4171e-05
2:168668189 A G 0.030418 6.8176e-07
2:168668886 T G 0.035967 5.0072e-06
2:168670364 C A 0.078050 -2.2172e-07
2:168676915 C T 0.438489 -5.0013e-06
2:168678443 A G 0.068160 -6.6333e-06
2:168682052 T C 0.065596 -1.1547e-05
2:168689537 G C 0.540239 -9.5856e-06
2:168698913 T C 0.023058 8.3213e-06
2:168700489 C T 0.039458 -5.5644e-06
2:168710172 G A 0.245161 2.8841e-05
2:168714075 A G 0.092557 -5.4451e-06
2:168718003 A G 0.054027 1.9952e-05
2:168718049 T C 0.127344 2.0798e-05
2:168727833 T C 0.052347 -3.7754e-06
2:168729982 A G 0.523399 -3.9114e-05
2:168736146 T G 0.028905 -6.8347e-06
2:168737237 G A 0.024883 2.3137e-05
2:168740220 A G 0.078040 -1.0768e-05
2:168740416 C G 0.289505 1.3374e-06
2:168747895 G A 0.201395 -6.0664e-05
2:168748508 T C 0.085954 -9.4880e-06
2:168750611 C T 0.033798 -7.9425e-06
2:168752310 G A 0.041933 8.0695e-06
2:168754745 T C 0.504795 -3.7499e-05
2:168762451 T C 0.022945 -5.4082e-07
2:168770441 A G 0.091564 2.1164e-05
2:168772574 C T 0.647523 2.1373e-05
2:168781757 A C 0.209174 -3.8701e-06
2:168786418 C T 0.207399 -3.1585e-06
2:168794060 T C 0.059755 -4.3188e-06
2:168799430 G T 0.071223 2.5429e-05
2:168801355 T G 0.101726 -6.5092e-06
2:168809569 C T 0.047757 -1.8216e-07
2:168810137 A G 0.275916 -5.7436e-05
2:168816390 A G 0.116080 8.7726e-06
2:168821469 C T 0.051596 1.2843e-05
2:168824251 T C 0.032312 1.0821e-06
2:168838264 A G 1.113024 8.0060e-06
2:168850312 T C 0.094185 -6.4718e-06
2:168851961 C A 0.122615 1.5235e-05
2:168856372 C T 0.495517 -1.0027e-05
2:168869664 T C 0.133657 -2.1917e-06
2:168871546 T C 0.362166 1.5432e-05
2:168875696 A G 0.032295 3.3500e-06
2:168878482 T C 1.471494 1.5504e-05
2:168888556 A C 0.556327 1.5208e-06
2:168890247 A G 0.022344 1.7543e-05
2:168897564 T C 0.042715 3.8689e-06
2:168900135 T C 1.109036 1.1761e-06
2:168906315 A C 1.121153 5.5405e-06
2:168919016 G T 0.073834 -8.6331e-08
2:168924313 T G 0.278445 1.6278e-05
2:168924785 C T 0.840497 -3.9769e-06
2:168931636 T C 0.026950 -1.8346e-05
2:168948114 T C 0.198437 8.5766e-06
2:168950334 A G 0.026825 -3.6042e-06
2:168950792 T C 0.033325 1.0685e-05
2:168954776 T C 0.968915 -1.6934e-07
2:168956022 G A 0.642849 -2.6332e-05
2:168970094 T C 0.055832 -2.1972e-05
2:168974787 A G 0.021429 -5.3208e-06
2:168975304 G T 0.051184 -1.1014e-05
2:168979699 A G 0.038738 -4.1781e-06
2:168982130 T C 0.025726 -8.4334e-06
2:168984168 T C 1.605828 -1.9226e-05
2:168986633 A C 0.027433 -4.3486e-06
2:168988865 T C 0.158262 -3.3238e-05
2:168990506 A G 1.974423 6.6203e-06
2:168992397 C A 0.987461 9.9753e-06
2:168997006 T C 0.022976 -3.2138e-05
2:169006217 T C 0.103083 3.4129e-05
2:169006325 T G 0.210031 6.0657e-06
2:169012923 C G 0.063852 9.2347e-06
2:169015118 C T 1.023336 2.8242e-05
2:169021260 C T 0.052405 3.9568e-06
2:169021315 C T 0.032237 6.2627e-06
2:169025122 G A 0.057977 2.5974e-05
2:169027555 A G 0.187735 -5.0701e-05
2:169041386 G T 0.513071 -1.9862e-05
2:169041453 T G 0.318570 1.0209e-05
2:169047798 T C 0.060347 2.2582e-05
2:169068930 T C 0.056706 -3.2881e-06
2:169072213 A G 0.027562 1.2082e-05
2:169084043 T C 0.144248 -1.3181e-05
2:169084773 T C 0.972628 -7.6474e-05
2:169084859 C T 1.609435 -9.8351e-06
2:169090562 C T 0.848919 -1.6994e-05
2:169108342 G A 0.031955 7.9480e-06
2:169109230 T C 0.245171 7.1435e-06
2:169119516 T C 0.143425 1.3719e-05
2:169133796 G A 0.237212 -4.6310e-06
2:169138567 T C 0.074664 2.0102e-05
2:169140909 A C 0.236043 9.8534e-06
2:169141130 C T 0.021351 3.4074e-06
2:169143035 A G 0.236872 -2.4520e-06
2:169143262 A C 0.158949 2.1666e-07
2:169148212 T C 0.043195 6.2946e-06
2:169148282 G A 0.994074 8.6848e-06
2:169149328 T G 0.035365 -2.9602e-05
2:169166374 T C 0.051402 1.1720e-05
2:169166499 T C 0.038034 1.7394e-05
2:169167458 A G 0.122805 -1.1225e-05
2:169171337 T C 0.057814 -2.9069e-05
2:169171760 A G 0.100948 2.4520e-05
2:169173650 C T 0.277021 -2.6921e-05
2:169174189 G A 1.414649 -1.4255e-06
2:169176766 C T 0.179354 -2.1663e-05
2:169179275 G C 0.086039 -1.1279e-05
2:169180579 G A 0.044092 2.5150e-05
2:169184350 G A 0.059823 2.0479e-07
2:169185199 G A 1.709108 -1.8312e-07
2:169189677 C T 0.436670 -9.1722e-06
2:169193032 A G 1.577361 1.7215e-05
2:169196340 C A 0.808933 4.1096e-05
2:169204819 C T 0.089766 1.4848e-05
2:169205451 A G 0.616065 8.4818e-06
2:169207207 A G 0.022796 1.9390e-05
2:169211068 A G 1.225898 -3.0990e-06
2:169214239 A C 0.048090 6.3918e-07
2:169215747 C T 0.044181 1.2159e-05
2:169216980 T C 0.059405 -2.9084e-07
2:169220672 C T 0.477124 -3.9969e-05
2:169240303 A C 0.064403 2.8673e-06
2:169244775 T G 1.540504 3.1348e-05
2:169249968 G C 0.116349 1.8681e-05
2:169251341 A G 0.052078 -1.4672e-05
2:169252269 A C 1.251573 1.9329e-05
2:169252637 T C 0.020538 8.5024e-06
2:169252694 A G 0.137390 -2.4352e-05
2:169272210 C G 0.072018 2.9392e-05
2:169274248 T G 1.866557 1.0485e-05
2:169276028 C T 0.087379 6.0633e-06
2:169289223 G A 0.071189 -2.2051e-07
2:169290783 A G 0.021507 1.7745e-05
2:169291389 A C 0.187096 1.8165e-06
2:169295151 G A 1.045119 1.7160e-05
2:169302067 T G 0.039309 -1.2820e-05
2:169309758 C A 0.384214 -7.0360e-06
2:169321441 A G 0.027182 8.3424e-06
2:169322842 G A 0.053404 -1.1193e-05
2:169332209 C T 0.038129 1.7077e-05
2:169340129 C T 0.137693 -2.4977e-05
2:169352458 C G 0.068353 1.0301e-05
2:169355957 T C 0.082558 4.7168e-05
2:169356333 A G 0.091425 -2.0959e-06
2:169357139 A G 0.947313 9.4740e-06
2:169361130 A C 0.034709 -7.5377e-06
2:169375439 T C 0.051280 1.4629e-05
2:169377410 T C 0.574740 1.1861e-05
2:169383337 G A 0.050957 4.4152e-07
2:169385588 C T 0.501107 2.8220e-05
2:169387208 A C 0.026410 -1.1261e-05
2:169389091 A G 0.463454 8.1473e-06
2:169394436 T G 0.084897 1.1701e-05
2:169403721 T C 0.218340 4.3627e-06
2:169404334 A G 0.029735 4.8883e-06
2:169406453 T C 0.024370 1.3707e-05
2:169410465 T C 0.087641 -1.8509e-06
2:169425919 T G 1.799424 1.4187e-05
2:169439848 G A 1.669850 4.0053e-05
2:169451776 C T 1.860825 2.3964e-05
2:169452397 G A 0.072654 1.4015e-05
2:169471633 G C 0.506366 -7.1573e-06
2:169479995 A G 0.475979 -4.7184e-05
2:169483341 A G 0.036725 -8.9153e-06
2:169497833 A G 0.024214 1.0648e-05
2:169498067 A G 1.900480 4.8643e-06
2:169498084 T G 0.345963 -8.9069e-07
2:169498189 G A 0.393686 -7.6240e-06
2:169501290 G A 0.396294 -9.1217e-05
2:169516830 T G 1.510398 1.1722e-05
2:169518098 T C 0.068755 1.3796e-05
2:169523313 T G 0.179041 -1.2094e-05
2:169524567 G A 0.082520 -3.6685e-05
2:169528361 G A 1.036895 8.5129e-05
2:169530040 C A 0.035729 -2.4468e-05
2:169530546 A G 1.830957 2.3264e-05
2:169535107 G A 0.102739 2.0772e-06
2:169536056 C A 0.068789 2.2534e-06
2:169537590 C T 0.955802 1.6248e-05
2:169541169 C A 0.045275 1.8714e-05
2:169543919 T C 0.064790 -1.9729e-05
2:169546710 G A 1.633608 2.8448e-05
2:169548984 A G 0.045996 -1.5520e-05
2:169551748 G T 0.075823 1.5629e-05
2:169562840 C T 0.689950 1.2568e-05
2:169563584 C A 0.029075 2.0614e-05
2:169566948 G A 0.098479 -5.4184e-05
2:169567508 G A 0.022847 -4.2460e-06
2:169570414 G A 0.040502 6.2251e-06
2:169570511 T A 0.090564 1.4803e-05
2:169572201 C A 0.177573 -1.6644e-06
2:169579845 G T 0.026002 -1.8601e-05
2:169580370 T C 1.018689 -2.5293e-05
2:169585580 A G 0.155093 -1.4278e-05
2:169587361 C T 1.959964 -8.3799e-06
2:169589698 A G 1.853587 2.3121e-07
2:169590205 T G 0.075928 -8.8615e-06
2:169591247 A G 0.112973 -8.4909e-06
2:169591997 G T 0.096915 1.1496e-05
2:169593147 A G 0.052779 4.3066e-06
2:169593563 A G 0.022344 -4.7391e-08
2:169594704 C A 0.183638 -1.3084e-05
2:169597421 C T 0.133518 -1.0608e-06
2:169597524 G T 0.206094 -1.0587e-05
2:169597668 T C 1.069384 3.8562e-06
2:169600983 T C 0.058623 3.0873e-05
2:169620959 G A 0.220288 -1.1293e-05
2:169621716 T C 0.150075 4.0638e-05
2:169623309 T C 0.107526 -1.1119e-05
2:169629155 A G 0.086046 -9.4716e-06
2:169630483 A G 1.367844 7.3968e-06
2:169631621 G A 0.034750 -6.4365e-06
2:169631749 G A 0.021949 -9.3772e-06
2:169634258 T C 0.083486 -1.3865e-05
2:169645346 G A 0.031064 -5.7827e-06
2:169646299 G A 0.043147 -1.3052e-05
2:169647484 G A 0.760452 -3.9507e-06
2:169649841 T G 0.245515 -7.8550e-06
2:169654055 G A 0.777920 7.7817e-06
2:169659620 C A 0.055152 3.1000e-05
2:169660985 A G 0.197268 -1.7134e-05
2:169663297 C T 0.052616 -1.1611e-05
2:169667454 T C 0.063597 4.4758e-06
2:169673979 G A 1.148191 2.8172e-06
2:169680122 T C 1.477080 3.1671e-05
2:169681151 T C 0.066130 1.1789e-05
2:169689532 C T 0.345840 -3.3334e-05
2:169690089 T C 1.693003 -6.5402e-07
2:169694294 T C 0.064644 6.5159e-06
2:169695196 A G 1.060333 -1.0082e-05
2:169702635 C T 0.101729 -9.0608e-06
2:169704487 C T 0.665736 1.7065e-05
2:169707428 T C 0.937719 1.8988e-05
2:169710158 T C 0.042273 -8.4712e-06
2:169711695 T C 0.022333 3.3669e-05
2:169717541 C T 1.005773 1.5321e-05
2:169721377 A G 1.667766 8.9386e-06
2:169737851 G A 1.002842 1.2376e-05
2:169738386 C A 1.668324 9.4265e-06
2:169738644 A G 0.032744 -7.5429e-07
2:169738739 C T 0.046601 2.8799e-05
2:169747216 C T 0.042066 -1.3495e-05
2:169748833 A C 0.040733 1.4682e-05
2:169752512 C T 0.670020 1.1759e-05
2:169752890 T G 0.026529 -4.8394e-06
2:169754613 C T 0.048342 3.3655e-06
2:169757354 T C 0.460805 -1.3696e-05
2:169757432 A G 0.038561 -1.5012e-05
2:169763148 C T 1.401162 1.4610e-05
2:169764176 C G 0.898063 3.1218e-05
2:169764546 G C 0.195191 5.2746e-06
2:169768891 C A 0.091214 9.2566e-07
2:169773338 G T 0.048213 -1.8311e-06
2:169774071 A C 1.306123 3.0758e-05
2:169777773 A G 0.026879 2.7874e-05
2:169779896 C T 1.101808 1.1537e-05
2:169782880 T A 1.286908 2.5380e-05
2:169784413 T C 0.026777 -4.9074e-06
2:169788429 G A 0.077033 -1.2063e-06
2:169789016 C T 1.068510 1.5398e-05
2:169807362 C T 0.443840 -1.2574e-05
2:169815248 G A 0.104473 -2.0042e-05
2:169816670 A G 0.084180 1.5358e-05
2:169817403 T C 0.728664 3.7879e-05
2:169818623 A G 0.084411 -2.9358e-06
2:169819199 C T 0.051524 5.6178e-06
2:169819824 A G 0.793614 5.3647e-05
2:169820618 G A 0.506669 2.1041e-05
2:169822147 T C 0.026206 -2.8154e-06
2:169824983 C T 0.034178 5.2666e-06
2:169825505 C T 0.033165 9.7498e-06
2:169826469 T C 0.092655 -2.5249e-06
2:169826989 T G 0.210214 -4.8026e-05
2:169830328 G A 1.207586 -6.5767e-06
2:169837328 T C 1.101291 -6.5830e-06
2:169840574 G T 0.072137 -1.3172e-05
2:169842746 C T 0.038160 1.1813e-05
2:169849841 T C 0.072141 -1.3075e-05
2:169857728 T A 0.032135 -1.5007e-05
2:169870882 G A 0.109444 -3.9710e-06
2:169872462 G A 0.112476 -8.0713e-06
2:169875245 T G 0.072222 -1.1857e-05
2:169879777 T G 0.058378 -8.2281e-07
2:169880178 G A 1.344181 -8.0691e-06
2:169882084 G A 0.037833 8.9374e-06
2:169883218 T C 0.162379 -7.4298e-08
2:169884648 C T 1.387349 -1.1444e-05
2:169887154 A G 0.161767 3.7901e-06
2:169888670 C T 0.035923 -8.5182e-06
2:169889072 T C 0.601952 8.9517e-06
2:169889579 T C 0.155012 7.8791e-06
2:169890891 G A 1.844421 -6.2058e-05
2:169909025 C G 0.154787 -2.1168e-05
2:169923927 A G 0.348478 3.5836e-05
2:169924328 A G 0.028776 -9.1881e-06
2:169925861 G A 0.250373 -2.9275e-05
2:169933741 A G 1.077870 -1.2107e-05
2:169938208 A G 0.032852 -7.0230e-06
2:169955004 A G 0.126490 -2.5654e-05
2:169959311 C T 0.062727 1.8834e-05
2:169961897 C T 0.975756 -1.5608e-05
2:169963351 T C 0.020209 3.4639e-06
2:169966512 T C 0.137377 -6.6245e-06
2:169967174 G C 0.393227 1.1064e-05
2:169969223 C T 0.497737 -1.4831e-06
2:169970125 C T 0.028004 2.7704e-06
2:169970958 G A 1.934683 8.8081e-06
2:169971141 A G 1.345986 -1.1942e-05
2:169975314 C T 1.411746 -2.0424e-05
2:169976564 C T 0.196357 -2.3449e-05
2:169977955 C A 0.052265 4.1548e-06
2:169985418 C T 0.124746 -1.6596e-06
2:169996070 T C 0.036004 -1.9359e-05
2:170000748 A C 1.558832 -6.0146e-05
2:170003432 G T 1.578551 5.1944e-06
2:170008835 C T 0.020355 1.4169e-05
2:170010985 C T 1.511836 -1.5623e-05
2:170011405 A G 0.086152 -1.5977e-08
2:170013904 C A 0.027216 2.1202e-06
2:170017863 A G 1.013674 -1.4746e-05
2:170019473 A C 0.039258 -2.4672e-06
2:170025340 T C 1.784247 5.4010e-06
2:170029534 A C 0.026733 3.7980e-06
2:170029800 C T 0.372512 -1.2296e-05
2:170038571 T C 0.278585 -1.7462e-05
2:170039828 T C 0.029218 -4.7358e-06
2:170049604 T C 0.541558 3.9918e-06
2:170053505 T C 0.540599 3.3340e-06
2:170054083 G C 0.640989 -1.9306e-07
2:170060603 C T 0.085529 -9.5002e-06
2:170063471 G A 0.033753 2.7577e-05
2:170064499 G C 0.491927 -1.9387e-06
2:170067106 G A 0.100390 2.3769e-05
2:170067947 G C 0.488385 6.1491e-05
2:170070815 G A 0.039720 4.0483e-07
2:170073989 C T 0.817372 -2.3244e-05
2:170078803 T C 0.108057 1.3849e-05
2:170079711 T C 0.050270 1.3659e-05
2:170080596 C T 0.162858 2.0583e-05
2:170084964 A G 0.147834 1.3818e-05
2:170085774 G A 0.073851 -1.7014e-05
2:170085840 C T 0.113938 -1.2074e-05
2:170088351 A G 0.204659 2.1139e-05
2:170090331 T C 0.892773 -3.2556e-05
2:170093517 G A 0.030904 -1.3865e-05
2:170097234 C T 0.062615 2.1171e-06
2:170097707 G T 0.033356 1.7895e-05
2:170113034 T G 1.778090 -2.5745e-05
2:170117811 T C 0.557326 -7.5685e-06
2:170121734 C T 0.096110 2.0233e-06
2:170128337 G A 1.833035 8.1522e-06
2:170128392 C A 0.036619 6.8177e-06
2:170129547 T C 0.077264 -1.2529e-05
2:170129877 C G 0.497513 1.1536e-05
2:170132232 A C 0.105252 2.0550e-06
2:170133086 C A 1.590855 4.0586e-05
2:170135680 G A 0.373977 -5.1559e-07
2:170136696 G C 0.105157 1.9446e-05
2:170137037 T C 0.029650 -1.0107e-05
2:170139629 G A 0.070866 1.1938e-05
2:170139639 G A 1.528587 1.1150e-04
2:170140047 G A 0.206774 -1.9198e-05
2:170140333 G T 1.689195 7.2501e-05
2:170141066 T C 0.047043 4.0217e-06
2:170141921 C A 0.098795 9.7474e-06
2:170142105 T C 0.060411 1.0689e-05
2:170145426 A G 0.771920 2.1780e-05
2:170147502 G C 0.127585 9.2748e-06
2:170147723 G A 1.742045 -8.1654e-06
2:170147903 C T 0.130404 1.1089e-05
2:170149589 A G 0.762631 -4.4910e-05
2:170150671 A G 0.524042 1.4301e-05
2:170153526 T C 1.457752 1.9064e-05
2:170153975 G A 0.056332 -5.4081e-05
2:170154277 C T 1.888860 7.9809e-06
2:170154663 A C 1.260209 3.4088e-05
2:170156031 T C 0.437108 -1.3499e-05
2:170158456 T C 1.149072 -1.0552e-05
2:170162400 A G 0.927363 7.0879e-06
2:170163970 G T 0.078546 -4.9955e-06
2:170164420 C G 0.532473 5.7382e-06
2:170171178 T C 0.098296 -2.7738e-06
2:170175334 C T 0.592266 8.5294e-06
2:170179820 A G 0.050209 6.7438e-06
2:170187621 T C 0.119181 -1.2953e-05
2:170196990 C T 0.405456 6.5346e-06
2:170202833 G T 0.025798 -2.2623e-07
2:170205992 A G 0.090891 -1.3484e-05
2:170208668 G A 0.654211 -9.1509e-06
2:170209601 A G 0.020861 -4.2207e-06
2:170211005 T G 0.062468 1.2167e-05
2:170212169 A G 0.039679 -1.8616e-05
2:170216267 T C 1.005572 1.3280e-05
2:170221910 A C 1.159894 -4.0773e-05
2:170223699 C A 1.312539 4.2507e-05
2:170228677 C T 0.435677 2.2128e-06
2:170230702 C T 0.857989 -9.4298e-06
2:170231136 C T 0.048196 1.2860e-05
2:170237910 A C 0.021075 2.0749e-05
2:170243069 G A 0.037565 -1.0532e-05
2:170244840 A G 1.903812 5.0341e-06
2:170244946 A G 1.593922 -8.0187e-06
2:170247336 G A 0.267580 4.8500e-06
2:170248911 A G 0.057705 8.4060e-06
2:170254530 G A 0.050610 -8.2008e-06
2:170267086 G C 0.600065 3.0711e-05
2:170271013 A G 1.651477 -2.5852e-06
2:170271626 A G 1.803905 -6.6684e-06
2:170273127 A G 0.937474 4.3960e-05
2:170273670 G A 0.049722 2.6843e-05
2:170273962 G A 1.249265 2.9492e-05
2:170276170 A G 0.293571 -3.4061e-05
2:170278905 T C 0.039628 5.6061e-06
2:170283781 C T 1.833263 -1.9122e-05
2:170295503 T C 0.546290 -2.2714e-05
2:170295958 T C 0.055472 2.8394e-05
2:170303309 G A 0.258009 -4.2158e-05
2:170303507 T C 1.435861 3.6139e-05
2:170304276 G T 0.159662 8.4805e-06
2:170317008 T G 1.583807 4.0305e-05
2:170325866 T C 0.125205 1.6679e-05
2:170336797 A G 0.159543 1.8303e-05
2:170348603 A G 0.062009 -3.4752e-06
2:170354496 T C 0.039071 -2.3010e-05
2:170355654 G A 0.029374 -8.6567e-06
2:170364630 T C 0.081531 -1.5347e-05
2:170366296 T C 0.035175 8.4134e-07
2:170367099 A G 0.225395 -5.1698e-05
2:170367151 G T 0.020202 -9.2020e-06
2:170368438 T C 0.270299 -1.5649e-05
2:170381508 G C 0.088810 -5.7744e-06
2:170382714 A G 0.082344 -3.3413e-07
2:170385540 G C 0.066028 5.7330e-07
2:170387483 C G 0.079569 4.0614e-05
2:170387886 C G 0.036694 -1.7458e-05
2:170390189 A C 0.172136 3.2241e-05
2:170402033 G A 0.027331 2.4427e-06
2:170403030 C T 1.161468 -1.3703e-06
2:170414371 C G 0.113564 -6.1915e-06
2:170421260 T G 0.354935 -4.5018e-05
2:170441001 A G 0.259046 1.0284e-05
2:170456217 G A 1.974627 -1.1748e-05
2:170487170 T G 0.054710 -2.9146e-06
2:170488866 G T 0.607861 -3.3718e-06
2:170493103 A T 1.136183 9.5919e-07
2:170493863 G A 0.533235 -2.7086e-05
2:170502401 A G 0.177620 -7.4856e-06
2:170502415 C T 0.027127 1.9647e-06
2:170525757 T C 0.607433 -4.1908e-06
2:170529468 T G 0.259325 1.0859e-05
2:170551132 A G 0.150595 -8.6485e-06
2:170558231 C T 0.613865 -7.6523e-06
2:170578701 A G 1.234812 -6.0738e-06
2:170582010 A G 0.359834 3.9642e-05
2:170593234 A G 0.318808 -5.5211e-06
2:170594091 G A 0.522107 1.3650e-05
2:170597835 T G 0.214036 2.1041e-06
2:170598725 T C 0.048804 2.5842e-06
2:170610449 T C 0.360215 -2.1997e-05
2:170610511 G A 0.544971 -5.1115e-05
2:170614417 A G 0.036147 -3.9557e-06
2:170618196 A G 0.193396 1.7994e-06
2:170623100 C T 0.793729 -3.5932e-07
2:170623132 T C 0.979394 -4.7206e-06
2:170623760 G A 0.044058 -7.0039e-06
2:170624543 G A 0.160244 1.3952e-05
2:170630974 T C 0.041621 -2.6495e-06
2:170638106 C T 0.586344 3.0668e-05
2:170657874 G A 0.033896 5.1869e-07
2:170661912 C T 0.163644 -2.2040e-05
2:170669274 A G 0.079430 9.2677e-06
2:170675765 T C 1.344800 1.8612e-05
2:170700420 G A 0.287047 9.6385e-06
2:170715484 A G 0.144516 -2.8856e-05
2:170725562 T C 0.111817 -3.3990e-06
2:170728872 T C 0.054836 -4.3069e-06
2:170737105 T C 0.027994 2.0365e-05
2:170741625 G T 0.313634 3.5166e-05
2:170745952 G C 0.045051 1.4998e-05
2:170748186 A G 0.100339 3.5703e-05
2:170748613 A G 0.079903 8.8403e-06
2:170771022 A G 0.335059 -1.6581e-06
2:170778065 A G 0.062077 8.0079e-06
2:170781169 A C 1.665723 -1.8097e-05
2:170789182 A G 0.171902 -2.9133e-05
2:170792177 C G 0.045955 1.1678e-05
2:170802300 C T 0.058531 1.5816e-06
2:170819967 G A 0.288897 9.4410e-06
2:170835828 A G 0.311934 -6.9193e-06
2:170840619 A G 0.068214 5.0283e-06
2:170848668 A G 1.709934 -6.2213e-06
2:170855548 C T 0.113693 -1.0589e-05
2:170855709 A G 0.058032 9.5622e-06
2:170859879 T C 0.150881 2.0937e-06
2:170862449 A C 0.111433 -5.8592e-06
2:170865442 C T 0.065453 1.0049e-06
2:170881395 T C 0.036531 -1.0417e-05
2:170882995 G A 0.087008 8.1432e-06
2:170884408 A G 0.037208 -6.8520e-07
2:170885930 A C 0.045966 -6.0253e-06
2:170911398 T C 0.242822 1.2665e-05
2:170918754 T C 0.050685 6.1313e-06
2:170921295 T C 0.102889 8.6437e-07
2:170941748 C G 0.411103 -5.3223e-06
2:170946581 G A 0.249683 -6.7465e-06
2:170951409 G C 0.406853 -3.8300e-06
2:170963260 C T 1.090860 3.5665e-05
2:170969465 C T 0.039768 4.0444e-06
2:170970994 G A 0.267110 -1.9543e-05
2:170974626 A G 0.064746 -1.6570e-05
2:170974721 G A 0.320702 4.1051e-06
2:170976581 G A 0.056896 -3.6194e-06
2:170989164 T C 1.099897 -4.4529e-06
2:170994567 C T 0.085893 3.5590e-05
2:170995535 G A 0.615987 1.8897e-05
2:170997061 C T 0.593714 -1.4397e-06
2:170998316 A C 0.409233 5.0300e-06
2:171000799 T C 1.921719 -4.1995e-05
2:171003409 A G 0.457365 1.0586e-06
2:171003851 A C 0.488724 -6.8234e-07
2:171005093 A G 0.050175 -1.3887e-05
2:171012952 T C 0.059361 -6.0224e-06
2:171015216 T C 0.041808 1.6857e-05
2:171016017 G C 0.148195 -1.8878e-05
2:171017207 T C 0.787409 3.5449e-06
2:171019999 T C 0.048352 9.9013e-06
2:171021887 T C 0.057396 1.5461e-06
2:171024086 T C 0.138431 -4.1733e-06
2:171029691 T C 0.245117 -1.4154e-05
2:171038286 C A 0.967236 2.0043e-05
2:171046985 C T 0.065555 -1.7949e-06
2:171056232 A G 0.074371 -2.4357e-05
2:171057173 G A 0.805214 -9.8568e-06
2:171058901 G C 1.782636 1.1547e-05
2:171061494 A C 0.066647 1.6179e-06
2:171062234 G A 0.043684 1.9197e-05
2:171070810 T G 0.974359 2.1368e-05
2:171070912 C T 0.812864 -1.1250e-05
2:171073887 A G 1.101522 -1.7974e-05
2:171075730 T C 0.028283 1.3944e-05
2:171077310 T C 0.511802 2.7818e-05
2:171079608 A G 0.042787 -1.9480e-05
2:171082370 A G 0.053591 1.8272e-06
2:171085498 C A 0.287523 -3.0499e-05
2:171087718 A G 0.121003 -7.7765e-07
2:171088286 T C 1.268304 -4.7670e-06
2:171090206 C T 1.873003 -8.9809e-06
2:171091961 C T 0.054316 -3.8999e-06
2:171092865 C A 0.375463 -1.9146e-05
2:171093133 C G 0.027171 2.7411e-05
2:171095583 G A 0.063471 -1.4097e-05
2:171096766 G T 0.094705 -2.1612e-05
2:171100562 T C 1.089072 2.0006e-06
2:171102202 C G 0.206223 3.0245e-05
2:171105513 A G 1.968977 3.1302e-05
2:171105788 G A 0.085812 5.0021e-06
2:171105908 G C 0.080974 1.3150e-05
2:171109104 C T 0.856130 -9.0922e-06
2:171117137 G A 0.172235 -5.8162e-06
2:171120854 C T 1.952341 4.5858e-06
2:171124423 A G 0.028885 -2.0935e-05
2:171125881 T C 0.076921 -1.1334e-06
2:171129618 C T 1.865517 -8.0736e-06
2:171135616 T C 0.107455 1.0526e-05
2:171140891 A G 1.746713 3.5251e-06
2:171141660 G A 0.063097 -2.8705e-05
2:171142820 T C 0.682729 3.2364e-05
2:171152779 T C 0.034692 1.3218e-05
2:171155631 G A 0.107346 2.6325e-05
2:171157787 A G 0.071889 -1.0606e-05
2:171159229 T C 0.341505 3.8632e-05
2:171168484 T C 0.134154 1.2809e-05
2:171172632 G A 1.091187 -1.6302e-05
2:171175122 A G 0.093516 1.2807e-05
2:171176267 T G 0.061578 -4.2248e-05
2:171179150 T A 0.039401 -5.9806e-06
2:171188539 G T 1.211238 -1.5529e-05
2:171189496 G A 0.289695 -1.2850e-05
2:171193917 C T 1.262198 -1.9637e-05
2:171195544 T G 0.042834 -3.0190e-06
2:171196032 T G 0.030867 1.1080e-05
2:171206403 A G 1.217680 -1.1590e-05
2:171207796 G A 0.078658 -4.3077e-05
2:171207868 C T 0.299909 1.5380e-05
2:171208136 T C 0.699986 -1.0809e-05
2:171208242 C A 0.876131 -8.0396e-07
2:171208441 T C 0.207297 3.0504e-05
2:171210640 A G 0.207042 1.4203e-05
2:171210842 C T 0.052252 2.0704e-05
2:171215230 C A 0.461087 2.4043e-05
2:171225841 G A 0.822186 -1.7922e-05
2:171226245 C T 0.048815 1.9739e-05
2:171226982 A C 0.456028 2.4519e-05
2:171229016 G A 0.809137 -3.0469e-06
2:171230392 C T 0.147338 -3.1396e-06
2:171233735 T C 0.439114 3.2988e-05
2:171236345 C T 1.435612 -2.9357e-05
2:171241026 G A 1.827197 -2.2230e-05
2:171242037 G A 0.091149 3.5753e-06
2:171242761 A G 0.374667 1.3002e-05
2:171242804 A G 0.051222 -8.6277e-06
2:171243489 G A 0.045809 -3.1687e-06
2:171243601 G C 0.044796 1.6025e-05
2:171245882 T C 0.064056 -1.8115e-06
2:171256597 C A 1.130563 -8.2429e-08
2:171258505 T C 0.153386 1.2726e-05
2:171258837 C T 0.251383 2.5846e-05
2:171260787 A G 1.794994 -9.9951e-06
2:171260797 G A 0.699595 -3.7230e-06
2:171264541 A C 0.660314 -8.7168e-07
2:171267902 T C 0.354296 -1.1903e-06
2:171272376 G T 0.064920 1.2718e-05
2:171273968 T G 0.155226 -1.2668e-05
2:171283728 T C 0.222865 1.3452e-05
2:171286715 T C 0.256047 -3.8018e-05
2:171287276 C A 0.218840 3.5797e-05
2:171287677 C T 0.616357 3.0243e-06
2:171288607 T C 0.034087 -6.0786e-06
2:171290192 A C 0.071699 -1.5114e-05
2:171291870 C T 0.033536 3.8768e-06
2:171300575 A C 0.578249 -5.9555e-05
2:171307693 C A 0.214784 1.8501e-05
2:171309907 G A 0.184410 -5.8969e-06
2:171311344 A G 0.124563 -8.7937e-06
2:171318627 G C 0.423312 1.3359e-05
2:171318947 G A 0.060286 -5.6388e-06
2:171320285 T C 0.036307 2.4528e-05
2:171320948 G A 1.224273 7.3561e-06
2:171323416 C A 0.674991 1.7485e-05
2:171326321 C T 0.802888 -3.5163e-06
2:171330593 A G 0.108944 1.7208e-06
2:171330668 A G 0.030248 2.4260e-07
2:171332206 T C 0.577667 -1.3521e-06
2:171344289 C T 0.158374 3.5110e-05
2:171345915 A G 0.269371 9.9521e-06
2:171346963 T C 0.034665 -1.9654e-07
2:171353842 A C 0.597305 1.3270e-05
2:171362903 G A 0.207236 3.2747e-06
2:171365588 A C 0.398605 -8.1167e-06
2:171368383 G A 0.032281 -1.1927e-05
2:171370372 G A 0.997994 -2.9494e-06
2:171370935 A T 1.572585 5.6234e-06
2:171373446 G A 0.141987 8.3601e-06
2:171374201 T C 0.268889 -4.7364e-06
2:171382362 T C 0.083489 4.2318e-06
2:171385679 A G 1.421299 1.7454e-06
2:171386223 C T 0.065263 -1.2910e-06
2:171396494 T C 1.454352 -6.7222e-06
2:171397319 G A 0.082218 8.4712e-06
2:171398459 T C 1.838685 -6.9280e-06
2:171400449 C T 0.066035 6.6581e-06
2:171400879 T C 0.063624 4.0700e-06
2:171406503 A G 1.543366 -1.6861e-06
2:171412003 G A 1.614722 7.3810e-06
2:171415792 A G 0.125317 9.7293e-06
2:171416966 G A 0.060983 7.5709e-06
2:171417829 A G 0.076234 -1.2061e-05
2:171421606 T C 0.541871 1.1368e-05
2:171424479 T G 1.476363 -5.9285e-06
2:171424631 C T 0.032812 1.4374e-05
2:171425505 T C 0.033743 1.7946e-07
2:171425800 C G 0.130771 9.9715e-07
2:171425854 T C 0.038945 7.4181e-06
2:171427745 G A 0.855137 3.1978e-05
2:171427880 T G 0.036997 -7.8503e-06
2:171432123 A G 0.042651 -1.4996e-05
2:171433152 C T 1.380127 1.0684e-05
2:171433825 T C 0.916072 1.3018e-05
2:171437649 T C 0.054642 1.8796e-06
2:171438522 G A 1.163225 1.9379e-05
2:171439224 G A 0.022949 -8.0761e-06
2:171439648 G A 0.081280 -3.7664e-06
2:171440524 T C 0.372549 1.8478e-06
2:171441202 G A 0.072695 2.2183e-06
2:171445068 A G 0.029524 1.6924e-06
2:171447495 C T 0.054618 1.8694e-05
2:171448720 G A 0.462134 -2.4836e-06
2:171450313 C A 0.271615 -1.4424e-05
2:171453248 A G 0.058494 1.4657e-05
2:171460338 A G 0.182363 -2.2312e-05
2:171461132 C T 0.232102 -2.3109e-05
2:171461437 G C 0.048451 3.3129e-05
2:171461637 G A 0.304060 -2.1865e-05
2:171464712 T C 0.091275 6.6485e-06
2:171465483 G A 0.112935 1.3108e-05
2:171467223 G A 0.269779 -1.0396e-05
2:171469234 C T 0.608602 8.4501e-07
2:171469883 T C 0.103759 1.8357e-05
2:171469988 T C 1.025798 6.9095e-06
2:171470617 A C 0.077377 1.4046e-05
2:171474954 A C 0.991738 -1.5582e-05
2:171478520 A G 0.027872 4.4381e-06
2:171478879 T C 1.323231 8.2662e-06
2:171479051 C T 0.231552 -2.0684e-05
2:171495421 T G 1.067119 -2.8770e-05
2:171499304 G A 0.085322 -2.3064e-05
2:171500167 T C 0.269242 -1.7186e-05
2:171503202 G A 0.254331 3.7427e-05
2:171516972 G C 0.578952 8.5667e-06
2:171519727 C G 0.251624 -1.7830e-05
2:171520992 A G 1.963163 2.7683e-07
2:171521760 G T 0.302509 -1.1740e-05
2:171522576 T C 1.403726 -3.6440e-06
2:171524901 C T 1.394243 -2.0398e-06
2:171525272 A C 0.962384 -1.1650e-05
2:171527245 C T 0.301925 2.8353e-06
2:171527897 T C 0.037918 1.2376e-05
2:171529313 A G 0.124960 8.8479e-06
2:171540823 C A 0.734481 2.3587e-05
2:171541367 G A 0.039193 -1.5321e-06
2:171542573 C G 0.845131 2.8418e-05
2:171545865 A G 0.108767 3.3819e-06
2:171547500 C A 0.518752 2.2132e-05
2:171548493 T C 0.783829 1.1507e-05
2:171559804 T C 0.117766 -5.4539e-06
2:171566968 A G 1.578986 -2.2739e-05
2:171567411 G C 0.122676 -6.3850e-06
2:171567637 C A 0.127514 1.3696e-05
2:171568093 G T 0.803919 -1.0477e-05
2:171572940 A G 0.649346 -1.6800e-05
2:171579290 A G 0.134551 3.0835e-05
2:171593075 C T 0.048906 -2.7889e-06
2:171593668 A G 1.304209 -8.9966e-05
2:171595040 A G 0.688399 -2.6518e-05
2:171596147 T C 0.112565 5.7260e-06
2:171600980 A G 0.658811 7.1845e-05
2:171604426 T C 0.042790 1.2383e-05
2:171642892 A G 0.143116 -2.7553e-05
2:171644790 T C 0.045024 -6.6801e-06
2:171654663 C A 1.349437 1.3947e-05
2:171662571 G A 0.175043 -1.0300e-05
2:171665709 G A 1.854685 -3.6948e-06
2:171668618 G C 0.097816 3.4189e-06
2:171668946 T C 0.663805 -1.4501e-05
2:171671490 A G 0.110844 -6.0970e-06
2:171671671 T G 0.022007 -1.3599e-05
2:171675381 G A 1.536499 2.7480e-05
2:171676765 T C 0.027644 1.4020e-05
2:171676799 C A 0.048128 -1.3953e-05
2:171677223 A C 0.847368 6.0398e-05
2:171684287 T C 0.035950 1.1915e-05
2:171690121 C T 0.460336 -5.8323e-05
2:171694165 G T 0.075449 -1.7613e-05
2:171695070 G A 0.051337 -5.7895e-06
2:171696472 C T 0.582216 -1.7291e-05
2:171697564 T C 0.042991 -8.6963e-06
2:171707886 A C 0.044663 -8.6838e-06
2:171709521 A G 0.119324 -3.2669e-07
2:171719102 G A 0.225551 -2.4267e-05
2:171725503 T C 0.367874 -2.2369e-06
2:171727200 G C 0.690099 6.3385e-05
2:171734722 A G 1.570742 -4.3891e-06
2:171745416 G A 0.063305 1.6180e-05
2:171755731 G A 1.057797 -4.7039e-05
2:171760496 C T 0.166030 3.2114e-05
2:171780631 C T 0.035290 2.0228e-05
2:171782500 A G 0.047023 1.4363e-05
2:171794561 T C 0.073494 6.3584e-06
2:171794631 G A 1.285371 -7.6171e-06
2:171800796 G T 0.053918 -1.3168e-05
2:171810107 A G 0.070356 1.7145e-06
2:171810861 G A 0.127160 3.5788e-06
2:171822576 T C 0.035358 1.5314e-05
2:171827337 A G 0.146148 2.0015e-07
2:171841182 C A 0.093512 -8.9810e-06
2:171842339 G A 0.087454 -5.3621e-06
2:171858623 C T 0.093383 -6.9415e-06
2:171876212 A G 0.722904 -5.7127e-06
2:171878145 C T 0.068078 -3.6808e-05
2:171898678 G A 0.035535 1.5330e-05
2:171899597 G A 0.060027 -4.4371e-06
2:171907818 G A 0.042692 1.3426e-05
2:171910256 C T 0.177022 -2.0289e-05
2:171922537 T C 0.705334 -2.9146e-05
2:171945691 G A 0.219197 -1.6871e-05
2:171945776 A G 0.050457 3.1968e-06
2:171948092 A G 0.140593 -7.9224e-06
2:171952172 G A 0.045449 1.4719e-05
2:171958363 A G 0.720460 -4.4477e-06
2:171963550 T C 0.571497 1.3386e-05
2:171984464 T C 0.040553 1.2809e-05
2:171990971 T C 0.747108 -5.1747e-06
2:172023659 G A 0.107584 -1.2853e-05
2:172033204 T C 0.048804 -8.6379e-06
2:172046582 G A 0.035049 2.4555e-05
2:172049344 A C 0.144839 -2.4565e-05
2:172056351 A G 1.109960 -4.2831e-06
2:172060198 G A 1.332659 1.0689e-05
2:172077855 A C 0.144863 -4.3343e-06
2:172078289 C A 0.184253 -1.6653e-05
2:172078723 A C 0.375048 5.9891e-05
2:172086675 A C 0.036473 1.3234e-05
2:172092823 C T 0.257220 3.6686e-05
2:172101805 C A 0.127004 1.8908e-05
2:172105844 G A 1.606736 1.0712e-07
2:172110323 A G 0.045911 2.6100e-06
2:172114617 A G 0.053914 -1.4288e-05
2:172117094 T G 0.151856 -1.2223e-05
2:172120203 T G 0.882767 1.0029e-05
2:172127920 T C 0.322721 -2.6129e-05
2:172128105 A C 0.029075 -2.2462e-05
2:172129661 C G 0.299246 1.1770e-05
2:172136340 T C 0.994907 -3.9999e-06
2:172139458 T G 0.024516 1.5735e-06
2:172141858 G T 0.081888 -2.0529e-05
2:172146647 A G 0.237695 1.5930e-05
2:172174150 G A 1.515845 -1.3351e-06
2:172175189 G A 0.052718 -7.5849e-06
2:172178940 C T 0.048566 6.8137e-06
2:172185927 T C 0.054625 -5.3630e-06
2:172195421 C T 0.702278 -3.2425e-06
2:172226721 C T 0.521176 -2.1757e-06
2:172228743 T G 0.483839 -5.3698e-08
2:172237612 G C 0.038054 2.5058e-06
2:172242130 G A 0.058440 -3.0434e-06
2:172251044 C T 0.479127 -8.6189e-06
2:172271793 A G 0.076251 -6.9450e-06
2:172283712 C A 0.024574 4.7070e-06
2:172287568 A G 0.151482 -1.3781e-05
2:172295104 G T 0.097935 1.2995e-06
2:172338194 A G 0.390439 5.2971e-06
2:172349484 T C 0.056651 -1.4878e-05
2:172353544 C T 1.751510 2.2467e-05
2:172366810 T G 0.111178 -1.0233e-05
2:172369538 T C 0.298664 1.2017e-06
2:172374395 C T 1.506121 -2.4747e-06
2:172375786 T C 0.379050 -8.5155e-06
2:172378657 G T 0.305348 -8.9487e-06
2:172381244 T C 0.031965 1.6342e-05
2:172383988 A G 0.709900 -1.4628e-05
2:172394062 A G 0.230362 -9.4401e-06
2:172395221 T C 0.880319 -1.7898e-06
2:172397677 A G 1.474302 -5.7758e-06
2:172411273 A G 1.350783 -4.7833e-06
2:172416376 C A 0.502817 -4.9174e-06
2:172418755 T C 0.776666 3.0226e-06
2:172424963 T C 1.060422 -4.3392e-06
2:172425464 G A 0.226129 -3.1504e-06
2:172426444 G A 0.030326 -2.3393e-05
2:172442665 G T 0.120255 9.4595e-06
2:172442904 A C 0.593391 -3.7583e-05
2:172459886 A G 0.035572 2.6094e-05
2:172468776 T G 1.657549 -4.4067e-05
2:172473329 T C 0.031129 -1.8139e-05
2:172484733 A G 0.439859 -6.4648e-06
2:172487551 A G 0.116186 9.5603e-06
2:172509982 G A 0.111167 -9.9311e-06
2:172510158 G A 1.675477 -2.5050e-05
2:172510689 G A 1.063896 -5.5847e-06
2:172512177 G A 0.151163 1.3526e-05
2:172521425 C T 0.642563 -3.8603e-07
2:172525144 T C 0.225585 -2.5572e-05
2:172530158 T C 0.037371 -1.5835e-05
2:172540401 G A 0.382643 -4.8312e-07
2:172551909 A C 0.096218 -6.7079e-06
2:172552585 G A 0.037197 2.7968e-06
2:172567120 T C 0.195398 3.1905e-07
2:172586067 G A 0.209623 4.6570e-05
2:172586567 A G 1.837635 6.8113e-06
2:172605399 A G 0.561035 2.4636e-05
2:172607201 A G 0.105490 -1.0128e-05
2:172620937 C T 0.108369 3.4386e-05
2:172646528 A G 0.640112 1.1708e-05
2:172650165 T C 0.086508 -1.5316e-05
2:172657553 G C 0.241358 9.9241e-06
2:172670853 C T 0.053578 1.2277e-05
2:172675009 G T 1.731672 2.3784e-05
2:172683481 C A 0.495541 -5.0875e-06
2:172691260 T C 0.041359 4.3854e-06
2:172702113 C T 0.081174 1.4969e-05
2:172715286 C T 0.054747 -9.1065e-06
2:172729044 G A 0.036817 -4.0100e-06
2:172733842 T C 0.105751 -2.1759e-05
2:172748162 G A 0.390762 5.7226e-06
2:172748690 G A 0.487994 -4.3865e-06
2:172753721 C G 1.838182 7.6155e-06
2:172765182 G A 0.353520 -1.8350e-05
2:172770582 C T 0.041461 -1.8909e-05
2:172772533 T C 0.257659 -3.2122e-05
2:172780132 C T 0.629144 2.0784e-05
2:172781502 A C 0.060218 -5.6422e-06
2:172799575 A G 0.057763 1.8012e-05
2:172812293 T C 0.037911 -1.2285e-05
2:172820315 T C 0.585449 1.5447e-05
2:172828330 T C 1.743881 2.4212e-05
2:172830231 A C 0.095776 -1.5846e-05
2:172838074 C A 1.105731 2.2653e-07
2:172847995 T G 0.154005 -2.2700e-06
2:172857928 C G 0.036946 -2.6462e-05
2:172874512 C T 0.135354 1.6453e-05
2:172874781 A G 0.093930 2.7548e-05
2:172886148 C T 0.482612 -1.0959e-05
2:172889355 G A 0.110280 -1.5103e-05
2:172889613 T C 0.697127 1.7346e-05
2:172892551 A G 0.069645 1.6759e-05
2:172896842 A G 0.040023 -2.3688e-06
2:172904031 T C 0.037619 -1.2406e-05
2:172904520 T G 1.251906 8.8927e-07
2:172912052 A G 0.045177 -1.4798e-05
2:172918738 G T 0.056332 -4.0085e-06
2:172919562 G A 0.098398 -1.2354e-05
2:172921454 T C 0.157687 -6.4166e-06
2:172925252 T C 0.368051 -5.3364e-06
2:172926710 C A 0.079685 -4.4558e-06
2:172929968 A G 0.037204 -3.2390e-06
2:172931623 G C 0.027073 2.1169e-05
2:172943320 C T 0.178657 -9.2895e-08
2:172944480 A C 0.381899 2.9124e-06
2:172945931 G C 1.103671 1.3224e-06
2:172949041 T C 0.034688 -6.4291e-06
2:172952270 G A 0.063577 -1.8893e-06
2:172953438 A G 0.650512 3.6117e-05
2:172955360 A C 1.622606 2.7628e-05
2:172957643 T G 0.408594 -2.7909e-05
2:172968180 A G 0.070981 1.2709e-06
2:172970153 C G 0.038231 -3.2246e-05
2:172973372 C G 0.608388 1.6005e-05
2:172974566 G C 0.960161 1.3266e-05
2:172974749 T C 0.316874 -4.8734e-05
2:172980260 T C 0.397453 5.3638e-06
2:172984362 C T 0.365637 3.7135e-06
2:172985859 G T 1.144788 -2.1923e-06
2:172992016 C T 0.342107 -2.5650e-05
2:172996984 T G 0.033539 -2.7032e-05
2:172998127 A G 0.312906 6.5899e-06
2:172999014 A G 0.232371 3.2579e-06
2:173008793 G A 0.888363 -1.3954e-05
2:173009154 T C 0.049260 -9.7446e-06
2:173021646 A C 0.319546 1.2868e-05
2:173025872 A G 0.039271 -9.3366e-06
2:173026728 A G 0.048097 3.8733e-06
2:173028656 C T 0.449378 -1.5673e-05
2:173028677 C A 0.143520 -9.9232e-06
2:173033895 C T 0.234346 4.1533e-06
2:173045811 T C 0.079933 8.3666e-06
2:173047098 A G 0.278785 7.9272e-06
2:173063212 G A 0.377037 -6.4843e-06
2:173071162 C T 1.572017 1.3428e-05
2:173077655 C T 1.657247 5.4528e-06
2:173085382 A G 0.107887 -5.5070e-06
2:173088653 A G 0.294659 -3.3086e-06
2:173095562 A G 1.145662 -2.8387e-06
2:173096424 A C 0.073943 -1.5642e-06
2:173096515 T C 0.038139 -8.5623e-06
2:173104539 T C 0.519581 -7.2518e-06
2:173107486 G T 1.023272 -5.2547e-06
2:173107854 C T 0.031200 -1.1817e-05
2:173110756 G A 0.167751 -2.6160e-05
2:173114355 C G 0.052663 2.3629e-06
2:173115597 G A 1.327019 7.6421e-06
2:173116924 C T 0.404151 -1.6491e-05
2:173116963 G A 0.102522 -5.6222e-07
2:173123744 A G 1.628246 6.5520e-06
2:173123984 T G 0.337772 1.2882e-05
2:173124183 T C 1.289012 -7.5119e-06
2:173125108 C T 0.901371 -1.4293e-06
2:173126894 A G 0.650760 8.4606e-06
2:173140231 G C 0.036993 -2.6336e-05
2:173140255 C G 1.227360 -2.3918e-05
2:173142303 G A 0.139168 -4.3254e-05
2:173149363 A G 1.465901 -8.0638e-05
2:173156011 C T 1.042596 -8.7090e-05
2:173163684 C T 1.366171 -7.5421e-05
2:173166436 G A 0.031370 -2.6274e-05
2:173166555 C A 1.102865 -4.2460e-04
2:173168238 A G 0.051137 5.4249e-06
2:173168624 T C 0.266142 2.9355e-05
2:173168867 A G 0.026410 -1.0043e-05
2:173170965 G A 1.090439 -1.3474e-04
2:173171635 T C 0.025111 -1.4502e-06
2:173172018 T G 0.232663 4.1266e-05
2:173191427 G T 0.124852 -2.7828e-06
2:173194290 T C 0.100298 4.2506e-05
2:173194549 T C 0.024421 -2.3129e-06
2:173195703 A C 0.051925 -1.0182e-05
2:173196413 T C 0.109529 7.7498e-06
2:173197867 C A 0.508834 2.8175e-05
2:173203198 G A 0.039557 6.7033e-06
2:173203427 A G 0.880343 4.4240e-06
2:173214029 A G 0.051140 2.0314e-05
2:173214847 A G 1.503973 1.8617e-05
2:173216405 T C 0.179667 -1.6756e-05
2:173216560 G A 0.028729 -2.0053e-05
2:173216949 A G 0.043640 2.0069e-05
2:173220939 G A 0.211942 3.1835e-05
2:173221247 T C 0.867682 1.8450e-06
2:173224734 G A 0.053925 1.4821e-05
2:173226962 C T 0.626441 3.5207e-05
2:173236958 C T 0.341526 5.5117e-06
2:173240147 G A 1.560454 3.9930e-05
2:173240998 T C 0.188459 1.4832e-06
2:173241753 C A 1.027498 3.1128e-05
2:173246125 T C 0.064114 8.2297e-06
2:173249676 A G 0.381630 -1.2296e-05
2:173256273 C A 0.199230 -1.9376e-05
2:173256383 G A 0.964710 1.4372e-05
2:173265462 C T 1.629957 2.7637e-05
2:173265750 A C 0.060218 3.1088e-05
2:173266692 C T 0.070580 -5.2057e-06
2:173270194 T C 0.235441 -4.2503e-07
2:173275164 G A 1.710628 6.3941e-07
2:173275293 T C 0.231579 1.2002e-06
2:173278984 A G 0.805544 7.9487e-06
2:173279182 A G 0.164330 1.8949e-05
2:173279296 G A 1.568563 -7.9106e-08
2:173285129 G A 0.028293 -2.2433e-06
2:173288337 A T 0.111334 8.7634e-06
2:173290395 C T 1.664611 -1.7268e-05
2:173290774 A G 0.078716 -5.5419e-06
2:173294690 T G 0.138958 -8.8217e-06
2:173296164 G A 0.636076 -3.9813e-06
2:173301286 G A 0.063176 -8.5429e-06
2:173301871 A G 0.043372 1.1645e-05
2:173311089 G A 0.096912 -1.9748e-05
2:173311392 C A 0.106754 -3.2461e-05
2:173311553 G A 0.125256 1.2374e-05
2:173312681 T C 0.069897 -4.9729e-06
2:173314080 T C 0.123981 2.0115e-06
2:173317864 T C 0.367596 -2.2801e-05
2:173320956 T C 0.255616 4.0595e-06
2:173321106 T C 0.036517 -1.3871e-05
2:173321628 T C 0.030146 2.7479e-06
2:173322741 C T 0.035593 -1.8616e-05
2:173324817 A G 0.521166 -1.0022e-05
2:173329094 A G 0.036562 2.9498e-06
2:173330665 G A 0.052983 -2.2677e-05
2:173332725 T C 0.260692 -5.4207e-06
2:173335568 T C 0.108441 -1.8335e-05
2:173339808 A G 0.610958 4.4622e-06
2:173345989 C T 0.226534 8.0143e-06
2:173346067 G A 0.078335 -1.0774e-05
2:173358225 A G 0.792883 5.2198e-06
2:173363880 G A 0.063393 -6.2999e-06
2:173373045 A G 0.034206 -1.0829e-06
2:173376554 T C 0.080827 -1.5555e-05
2:173382300 T C 0.777832 1.0963e-05
2:173385946 T C 0.081929 -8.9614e-06
2:173388962 C T 0.269494 1.0415e-05
2:173408993 C T 0.329875 -1.1159e-05
2:173415896 G A 1.176689 -2.0500e-07
2:173423360 T C 0.043990 1.1452e-05
2:173444669 T C 0.030027 -6.3867e-06
2:173446286 T C 0.671455 1.1063e-05
2:173452380 T C 0.054057 4.5485e-06
2:173454364 T C 0.063359 2.4531e-05
2:173459471 G T 0.324941 -8.6997e-06
2:173466788 G A 0.045881 -1.1563e-06
2:173467755 T C 0.036310 -6.9965e-06
2:173468565 G A 0.043195 2.0308e-05
2:173471364 G A 0.322177 -5.1515e-06
2:173490435 T C 0.061068 -9.8990e-06
2:173491155 G A 0.307633 1.6494e-06
2:173493078 G A 1.602673 1.1701e-05
2:173493327 A G 0.050314 8.6388e-06
2:173494422 A G 1.520299 5.9542e-06
2:173497147 T C 1.519082 7.0320e-06
2:173498212 G A 0.463049 -1.6358e-05
2:173504674 A G 0.179905 -8.5215e-06
2:173506589 G C 1.462196 -1.9289e-06
2:173509233 G A 0.030877 4.5499e-06
2:173509949 T C 0.176284 3.2144e-06
2:173519683 G A 0.065753 1.7081e-05
2:173538547 G A 0.356869 1.4491e-06
2:173549272 G T 0.301034 -7.7568e-06
2:173557523 T C 0.193807 5.6584e-06
2:173562641 T A 0.539436 -2.6778e-05
2:173569663 T C 0.089477 8.3967e-06
2:173574752 T C 0.177352 3.6107e-06
2:173575017 C T 0.039809 5.0922e-08
2:173582810 A G 1.159965 -4.3334e-05
2:173589876 C T 0.780470 -6.1088e-05
2:173593678 C T 0.369387 3.7844e-05
2:173609286 A G 0.180276 -9.6247e-06
2:173609994 G T 0.306650 1.3443e-05
2:173617201 A G 0.246936 1.7920e-05
2:173621686 A G 0.162012 2.9975e-07
2:173627063 T A 0.135255 1.9695e-06
2:173638804 A G 0.029935 9.7224e-06
2:173640689 C G 0.247966 2.1746e-05
2:173648177 A G 0.041784 2.4400e-06
2:173654531 A G 0.598287 -1.4650e-05
2:173656040 T G 0.320358 -1.8440e-05
2:173676075 T C 0.129105 4.6153e-05
2:173680085 A C 0.193610 3.1955e-05
2:173680183 C T 0.030425 -9.3253e-06
2:173681764 A G 0.230321 8.5326e-06
2:173694502 G T 0.045374 1.9754e-05
2:173703518 G T 1.474530 1.7676e-05
2:173716545 A G 0.522223 -1.3622e-05
2:173724233 T G 0.418528 2.0718e-05
2:173729696 C T 0.167519 2.3716e-05
2:173738049 G A 0.128082 -1.4402e-05
2:173742379 A C 0.027437 -2.2297e-06
2:173744658 C T 0.147600 -2.9918e-05
2:173745324 G A 0.033638 3.5744e-05
2:173754162 T G 0.040284 -5.2188e-06
2:173763265 A C 0.044048 -2.9649e-05
2:173763474 A G 0.071777 -1.3524e-05
2:173769125 G A 0.545733 -1.4493e-05
2:173769917 A G 0.057066 8.7777e-06
2:173770886 A G 0.997263 1.5165e-05
2:173771183 C A 0.153947 -2.2163e-06
2:173782917 A G 0.308072 -1.0693e-05
2:173784960 C A 0.363489 -9.5925e-06
2:173785000 T C 0.049559 -2.4010e-06
2:173785274 C G 0.038527 -6.8295e-06
2:173789551 A G 0.152938 -3.4851e-05
2:173792437 T C 0.028657 -1.5096e-05
2:173802495 C G 1.823491 -1.1269e-05
2:173806585 A G 0.043956 2.3368e-05
2:173808062 C G 0.085019 -1.9182e-05
2:173809446 T C 0.877236 6.6955e-06
2:173820521 T C 0.086250 -1.0410e-04
2:173830012 T C 0.075806 6.5839e-06
2:173832366 G A 0.066208 -3.8231e-07
2:173835127 A G 0.673036 1.7320e-05
2:173837065 A G 0.030092 -1.7541e-06
2:173837551 G A 0.050076 2.0599e-05
2:173838776 G A 0.032832 1.3867e-06
2:173840087 T G 0.067843 -5.6636e-06
2:173843088 G A 0.564476 -3.6288e-05
2:173843708 A G 0.046210 5.4799e-06
2:173845561 T C 0.111456 2.9734e-06
2:173847492 G A 1.189527 -1.7018e-05
2:173849809 G A 1.612889 -7.7940e-06
2:173862650 G C 1.315820 -1.7805e-05
2:173867808 T C 1.487688 -2.3626e-05
2:173868391 A G 0.043599 1.7638e-05
2:173868556 C A 0.415336 -8.1127e-06
2:173870046 T C 0.793774 -1.4654e-05
2:173874587 C T 0.072749 -2.7639e-05
2:173881682 G A 0.138951 -7.8954e-07
2:173883523 T C 0.102209 4.0237e-06
2:173884111 T C 0.106659 1.4391e-05
2:173884290 G T 0.913604 -1.1499e-05
2:173884620 C T 0.127283 -4.8906e-06
2:173885650 A G 0.027579 -4.1214e-05
2:173887019 C A 1.632068 4.6597e-05
2:173888073 T G 1.886939 3.4464e-05
2:173888671 T C 0.182125 9.7766e-06
2:173890703 G A 0.179181 -2.5355e-05
2:173891112 C T 0.063968 -1.2682e-05
2:173895386 T C 0.117862 3.1997e-05
2:173895841 A G 0.067299 -2.0884e-05
2:173896868 G A 1.017336 2.8372e-05
2:173900873 A G 0.023143 -1.7907e-05
2:173901863 T C 0.869287 -1.0426e-05
2:173906041 G C 0.097068 -1.2950e-05
2:173910258 T C 0.468006 1.8761e-06
2:173912832 C A 0.104711 -1.2689e-05
2:173914884 G A 0.072471 -6.6189e-07
2:173919541 G A 0.166602 -1.3728e-05
2:173923807 C T 0.894293 2.4969e-05
2:173924090 G A 0.076812 -7.2018e-06
2:173931887 G A 0.042681 -2.8893e-06
2:173934668 A G 0.078617 3.8662e-05
2:173946570 T C 0.698494 3.6416e-05
2:173953158 T C 0.079848 2.6396e-05
2:173967959 T C 0.092778 1.2405e-05
2:173990842 G A 0.029949 -3.4743e-06
2:173992534 C T 0.067051 1.4249e-06
2:173999330 A G 0.751912 3.4685e-05
2:174006511 G T 0.070812 -2.1705e-05
2:174013499 G A 1.121914 -1.1151e-06
2:174017040 G A 0.187419 5.5449e-06
2:174018935 A G 0.060218 -3.0832e-05
2:174019940 A G 0.097109 8.7418e-06
2:174021883 G A 0.273580 1.4265e-05
2:174030735 G A 0.070349 -9.3434e-06
2:174038771 G A 0.391102 2.0083e-05
2:174040123 A G 0.176022 -1.7913e-05
2:174053207 T C 0.039091 -1.4968e-05
2:174055646 C T 0.179133 -1.4254e-05
2:174055731 G A 0.894473 -2.3725e-05
2:174056241 G A 0.432366 5.1704e-05
2:174060526 T C 0.032264 -5.7253e-06
2:174070111 A C 0.408020 2.1153e-05
2:174079884 T C 0.030908 -5.2947e-06
2:174080581 G A 0.157368 -1.2639e-05
2:174081534 C T 1.349390 2.0613e-05
2:174091964 C A 1.767711 6.1528e-05
2:174100301 A G 0.055607 1.7742e-05
2:174104508 G A 0.077220 3.6280e-05
2:174111079 G A 0.087253 1.2766e-05
2:174113733 G T 0.141977 9.0322e-07
2:174114139 T C 0.142595 -5.0021e-05
2:174116069 A G 0.284439 -3.6290e-05
2:174121082 T G 0.050810 -2.1205e-05
2:174124391 C A 0.153322 -3.9316e-06
2:174128513 T C 1.026179 9.1808e-06
2:174129409 C G 0.282393 9.6594e-06
2:174129804 C T 0.219567 -7.0577e-06
2:174134529 T C 0.619958 -1.0949e-05
2:174138905 T C 0.021599 -1.8628e-06
2:174139401 G A 0.543411 -2.1769e-05
2:174141956 A G 0.237362 -1.1154e-05
2:174146732 C A 0.064199 -1.6848e-05
2:174150370 A G 0.122057 3.0805e-06
2:174152426 G A 0.479504 2.2719e-05
2:174155986 G T 0.513591 -6.7746e-06
2:174161438 T C 0.144489 9.3802e-06
2:174162329 A G 0.028436 -3.8120e-05
2:174163505 C G 0.210738 3.1316e-06
2:174169821 C T 0.063254 -3.2622e-05
2:174170566 C T 0.692476 -6.6776e-06
2:174173272 T C 0.094359 -1.1954e-06
2:174175282 A G 0.864932 1.5008e-05
2:174175967 C G 0.079121 -5.4300e-06
2:174178924 C T 0.082279 9.4127e-06
2:174182985 A G 0.223198 -1.6625e-05
2:174184821 C T 0.072777 -2.0465e-05
2:174184967 G A 0.149783 8.9756e-06
2:174189325 G A 0.408274 -1.2810e-05
2:174191318 G C 0.994044 1.2113e-05
2:174194217 T G 0.148756 -3.3316e-05
2:174200056 G T 0.093550 -2.6890e-05
2:174201665 C T 0.111637 3.0386e-05
2:174201924 T C 0.046598 -5.7744e-06
2:174203684 A G 1.172320 1.6128e-05
2:174206919 G A 0.047489 -1.7211e-06
2:174218187 C T 0.409237 1.3394e-05
2:174218857 G A 0.050402 -9.8367e-06
2:174219135 A G 0.105949 -1.7415e-05
2:174221887 A G 1.683963 2.4540e-05
2:174229731 G A 0.083976 5.1070e-06
2:174234547 C T 0.963568 -1.7924e-06
2:174235452 G T 0.064739 1.8024e-05
2:174235813 G A 0.121408 2.5236e-05
2:174237275 C G 1.678088 2.9970e-05
2:174239837 T C 0.865819 6.4887e-06
2:174247919 G A 0.911894 1.7067e-05
2:174250607 A G 0.069972 1.9813e-05
2:174251869 C T 0.437533 2.6429e-06
2:174254247 T G 1.344572 1.3612e-05
2:174255379 A G 0.030707 2.1654e-06
2:174255928 C T 0.676605 -2.0427e-05
2:174259471 T C 0.043943 1.5259e-05
2:174261889 C G 0.428894 -4.8946e-07
2:174265330 C T 1.362367 2.7399e-05
2:174265520 T G 0.190336 9.0313e-06
2:174265690 T G 0.158445 4.3257e-05
2:174267348 A G 1.617826 1.6821e-05
2:174267408 C G 0.250948 3.2240e-05
2:174272639 T C 0.558060 -1.6650e-05
2:174274693 A G 0.091652 -1.5929e-05
2:174276685 T C 0.245035 -1.7798e-05
2:174278692 G A 1.324282 -5.6623e-06
2:174280172 A G 0.036613 1.3733e-05
2:174283773 A G 0.407598 -1.2085e-05
2:174284450 T C 0.031387 9.3555e-06
2:174284769 C A 1.774204 2.5056e-06
2:174284881 G A 0.880085 -2.1281e-06
2:174287715 T C 0.027290 -2.5880e-05
2:174292442 G A 0.740502 1.7982e-05
2:174292922 A C 0.047101 -8.5627e-06
2:174295678 G C 0.277293 1.3536e-05
2:174296283 A G 0.046941 1.0127e-05
2:174302989 G T 0.271370 1.7434e-05
2:174303767 A G 0.099265 3.2626e-06
2:174305346 T C 0.538732 2.3713e-05
2:174306514 A G 0.113228 7.5982e-07
2:174307600 G A 0.910258 2.0640e-05
2:174307725 T C 0.173255 -1.5279e-05
2:174310422 T C 1.114863 -3.0914e-05
2:174314089 A G 1.794256 -1.9460e-05
2:174314161 A C 1.744174 -2.0068e-05
2:174317510 G A 0.098615 8.1693e-06
2:174318612 A C 0.035606 -3.5558e-06
2:174319411 A G 1.841697 -1.2384e-05
2:174321573 T C 0.048509 -9.9290e-06
2:174321840 G T 1.362625 8.7966e-06
2:174330144 C T 0.502361 -1.2597e-05
2:174331936 G A 0.142082 -2.3462e-05
2:174332958 T C 0.205907 -5.8806e-06
2:174338087 A G 0.175414 -2.7481e-05
2:174341158 T C 0.917887 1.3848e-05
2:174342268 C G 0.082656 8.2164e-07
2:174344080 C A 1.753499 5.1821e-06
2:174344748 C A 0.043474 1.4524e-05
2:174346381 C T 0.081691 1.2973e-05
2:174348843 A G 1.196557 4.0108e-06
2:174357287 T C 0.651525 6.5834e-06
2:174357984 A G 0.041607 2.4432e-06
2:174362349 C T 0.131672 -1.4189e-05
2:174367023 T C 0.039431 4.2535e-07
2:174371890 G A 0.616646 4.5715e-06
2:174376593 T C 0.023330 4.7674e-06
2:174377174 T C 1.942342 -3.2972e-06
2:174381005 C T 0.233925 -2.2108e-06
2:174389644 A G 1.341536 1.4313e-05
2:174430825 T G 1.263802 6.0698e-06
2:174431645 A G 0.129078 -4.0499e-05
2:174431781 T C 0.054190 7.7607e-07
2:174432091 T C 0.060745 1.8405e-05
2:174432648 T A 0.038404 -6.8880e-06
2:174443223 C T 0.041104 8.0149e-06
2:174443347 T C 1.030109 -2.2704e-05
2:174448488 A G 0.063216 -1.3294e-06
2:174450397 C T 1.852390 -5.8174e-06
2:174454010 C G 1.690446 2.1150e-05
2:174455978 G A 0.328824 1.5267e-05
2:174462809 A G 0.079702 9.6987e-06
2:174468419 T C 0.771151 -2.4345e-06
2:174472265 A G 0.293819 -2.4926e-06
2:174472810 G A 0.251981 1.2089e-05
2:174475891 T C 0.021562 6.7613e-06
2:174476627 T C 0.174815 -9.4395e-06
2:174478729 T C 1.017125 -2.8692e-06
2:174478911 T C 1.736806 1.0341e-05
2:174480641 G A 1.198543 3.2825e-05
2:174480881 C T 1.695529 8.9751e-06
2:174482931 A G 1.646418 3.7922e-05
2:174490415 A G 0.156654 -2.3053e-05
2:174490580 C T 0.092336 5.4273e-06
2:174502451 A G 0.202602 5.3496e-07
2:174511073 A G 0.140338 2.6715e-05
2:174512001 A G 0.029170 -1.0111e-05
2:174514837 A G 0.049957 1.4946e-06
2:174521516 C T 1.328137 -1.4375e-05
2:174524847 T C 0.052915 2.2961e-06
2:174526459 A G 0.121292 1.8467e-06
2:174532277 C T 0.546644 8.9545e-07
2:174533845 T G 0.200328 3.7105e-05
2:174548054 G A 0.027630 1.9847e-06
2:174551768 G A 0.277708 -8.8872e-06
2:174552473 T A 0.191883 7.2460e-05
2:174553435 C A 0.254939 -1.0266e-05
2:174553633 T C 0.103038 -1.6971e-05
2:174554047 A G 0.038357 3.0038e-06
2:174554115 A G 0.264421 2.4829e-05
2:174554992 G A 0.173527 1.1325e-05
2:174561099 G A 0.240473 -4.0457e-06
2:174578522 A G 0.331595 4.3887e-07
2:174584791 T C 0.883784 3.1552e-05
2:174587552 G T 0.044218 5.0993e-06
2:174597932 G A 0.044317 6.4661e-06
2:174599623 T C 0.076734 -2.2904e-05
2:174600231 T C 0.235689 8.9051e-06
2:174601275 A G 0.113251 -2.4242e-05
2:174605352 T C 0.089011 4.1403e-05
2:174605359 C A 0.095766 4.2054e-05
2:174607506 C G 0.040301 1.7351e-06
2:174622525 A G 0.448974 -7.5950e-07
2:174625457 A G 0.151285 -1.5045e-06
2:174629287 G A 1.493627 -1.4621e-05
2:174631638 A G 0.070322 -8.0686e-06
2:174634915 T C 0.024724 7.8648e-06
2:174640621 C T 0.049301 -1.4286e-05
2:174643896 T C 0.059425 -2.7665e-07
2:174649373 A G 0.055400 -2.4211e-05
2:174654783 G A 0.275420 -2.4097e-06
2:174655393 A G 0.104745 1.4602e-05
2:174665117 G A 0.092655 -4.0259e-06
2:174665635 G T 0.054050 -2.0357e-06
2:174666821 A G 0.288897 -4.6927e-06
2:174675084 G A 1.225826 2.3548e-05
2:174680163 A G 0.304675 -1.2738e-05
2:174683516 C T 0.690694 2.6138e-05
2:174684363 C T 0.458680 2.4396e-06
2:174688832 T C 0.080817 9.1316e-06
2:174689500 C T 0.285949 1.2841e-05
2:174698705 A G 0.245760 -1.3614e-05
2:174703719 C T 0.654238 1.5808e-05
2:174705545 T G 0.932459 7.1579e-06
2:174709983 T G 0.041621 1.6991e-05
2:174710364 T C 0.434582 2.6729e-05
2:174712414 G A 1.881914 -2.2902e-05
2:174713425 A G 0.735915 2.4709e-05
2:174718092 A G 1.044208 1.4301e-05
2:174724368 A G 1.781657 2.0126e-05
2:174726878 C T 0.036164 8.4643e-08
2:174755423 A G 0.718726 3.4962e-05
2:174762184 A G 0.065644 -2.1473e-06
2:174768077 G T 0.074473 -2.0760e-05
2:174772660 A G 0.454080 -2.8853e-05
2:174781463 A G 0.078509 -4.7955e-05
2:174786109 G C 0.024030 1.0346e-05
2:174794206 G A 0.114934 1.1544e-05
2:174805967 G A 0.161954 -5.6220e-06
2:174809425 A G 0.042117 8.3246e-06
2:174814678 A G 0.038741 9.1844e-06
2:174819713 C A 0.035739 5.6523e-06
2:174820750 C T 0.253277 -2.0136e-05
2:174839351 G A 1.214658 2.3179e-05
2:174854758 T C 0.992126 1.9955e-05
2:174861246 T C 0.206747 1.7076e-05
2:174865256 G A 0.263636 3.1416e-06
2:174869889 C T 0.102586 2.3319e-05
2:174872861 C T 0.067391 4.2728e-06
2:174873885 C T 1.964190 3.8462e-06
2:174879174 G T 0.765014 -5.8961e-06
2:174885026 G A 0.215936 2.7703e-05
2:174885683 C G 0.109515 3.0527e-05
2:174887104 T C 0.983497 -3.9857e-05
2:174893344 T C 0.234455 7.6050e-06
2:174896455 G A 1.114105 -2.5977e-05
2:174896733 C T 0.043429 -4.2760e-06
2:174899129 C T 0.168342 -2.4811e-06
2:174899908 T C 0.027940 2.2123e-05
2:174900283 G A 0.042987 -1.3071e-05
2:174902997 G A 1.204928 -4.9841e-05
2:174903697 C T 0.163681 -7.0171e-06
2:174910929 A G 0.036314 7.6904e-06
2:174911756 C T 0.040230 -1.1592e-05
2:174916052 C A 0.119636 -4.1468e-06
2:174917529 T C 0.627937 5.4624e-05
2:174917948 A G 0.022711 -8.9666e-06
2:174919189 T C 0.533028 1.9132e-06
2:174920606 A G 0.045554 -3.2472e-06
2:174922916 T C 0.031992 1.6274e-05
2:174924021 T C 0.091091 -1.3657e-05
2:174924658 G A 0.459098 -3.1123e-06
2:174925823 G A 0.104854 -2.7177e-05
2:174926572 C T 0.060813 -8.7006e-06
2:174926751 T C 0.302955 -1.4101e-05
2:174927503 A G 0.037925 6.3592e-06
2:174935094 C T 0.147311 -2.3205e-06
2:174973825 C T 0.206424 1.3800e-05
2:174976833 C T 0.394597 -2.3233e-06
2:174989264 G C 0.069571 -5.5053e-06
2:174989315 A G 0.066123 1.3823e-06
2:175004250 T C 0.025893 -2.3608e-06
2:175020309 A G 0.094481 1.3614e-06
2:175032629 G A 0.930412 -1.2484e-05
2:175035125 G C 0.445360 -1.3149e-05
2:175048140 T G 0.217215 -9.6366e-07
2:175069724 C T 0.049984 1.7466e-05
2:175083597 A G 0.057491 -1.8919e-05
2:175086699 G A 0.301591 -5.0330e-06
2:175104996 G T 0.098401 -9.5154e-08
2:175108663 C T 0.036949 1.0695e-05
2:175117134 T C 0.436653 -1.2471e-05
2:175117192 A G 0.406422 -6.7810e-06
2:175119534 A C 0.879218 -7.0177e-06
2:175123107 C A 0.877392 -9.7657e-06
2:175126009 G A 0.031295 1.7969e-06
2:175127403 A G 0.435510 -1.3481e-05
2:175133375 T C 1.290964 -2.7108e-05
2:175141352 A G 0.457025 -1.1675e-05
2:175146842 C T 0.095338 2.4540e-05
2:175147837 G C 0.199022 7.8804e-06
2:175163335 A G 0.301867 1.2220e-05
2:175169161 A G 0.210588 -1.0893e-05
2:175172197 C T 0.508902 9.2416e-06
2:175176288 C T 0.231735 -1.8081e-05
2:175180226 A G 0.371947 1.6050e-05
2:175192326 T C 0.505632 -4.6722e-05
2:175193863 T C 0.106952 2.4599e-05
2:175195390 G A 0.107400 -1.8585e-06
2:175197771 T C 0.084608 1.8746e-05
2:175199895 A G 0.356890 1.6181e-05
2:175200903 C G 0.588870 6.8120e-06
2:175201299 G C 0.417335 2.6590e-05
2:175202698 A G 0.335705 1.2460e-05
2:175203755 G A 0.040254 1.9508e-05
2:175217842 A G 0.034852 4.2985e-06
2:175239185 C A 1.137404 4.2447e-05
2:175242641 T G 0.459364 2.6434e-05
2:175260355 T G 0.192396 2.6817e-05
2:175263063 A G 0.451350 4.4199e-05
2:175279871 C T 0.087222 -2.1284e-05
2:175285477 A G 0.080742 -6.1966e-06
2:175285983 G A 0.478304 -6.8312e-06
2:175289259 T G 0.098795 -1.0415e-05
2:175294068 T C 0.028219 4.6162e-06
2:175304621 G C 0.065559 -4.8576e-06
2:175307237 T C 0.460928 2.0130e-05
2:175309792 C T 0.647217 -2.2183e-05
2:175329213 A G 0.153033 9.5809e-07
2:175333426 C G 1.656768 8.8698e-06
2:175333632 A G 0.044544 -8.6433e-06
2:175339504 G T 0.612464 1.8391e-05
2:175347650 C G 0.631228 -3.6458e-05
2:175349076 T C 0.023595 1.2164e-05
2:175352590 C T 0.267199 -1.0450e-06
2:175360801 G A 0.739733 3.3124e-05
2:175361556 T C 0.083102 -2.4797e-05
2:175366040 C T 0.321446 -6.7697e-06
2:175368330 T C 0.063655 9.7446e-06
2:175368606 C G 0.238198 -2.1992e-05
2:175384529 A C 0.035851 1.3778e-06
2:175386708 A G 0.077859 -1.5455e-05
2:175390744 A G 0.110389 -1.9675e-05
2:175393104 C T 0.692666 -7.7779e-06
2:175394111 G A 0.077846 -2.3630e-06
2:175410140 A G 0.089698 5.1087e-07
2:175410447 A C 0.420850 8.5287e-06
2:175412112 C G 0.972302 4.6646e-05
2:175416611 A G 0.084520 6.6367e-06
2:175424958 T G 0.052048 -1.0992e-05
2:175436940 A G 1.918625 2.3070e-05
2:175439512 C T 1.950247 2.5619e-05
2:175449657 G A 0.199743 -2.9595e-05
2:175459021 T G 1.917870 1.0010e-05
2:175463356 A G 0.743327 -7.4316e-05
2:175472500 T C 0.069360 -2.3734e-06
2:175475851 G A 0.586704 -6.4741e-05
2:175478878 A G 0.040067 -1.5366e-05
2:175483189 G A 1.585636 -3.9051e-06
2:175496630 T C 0.049308 -1.4740e-05
2:175497679 T C 0.059181 3.1547e-05
2:175508607 G C 0.055968 -3.4531e-05
2:175513995 C T 1.518194 5.0661e-06
2:175515852 T C 0.189234 1.1685e-05
2:175523794 A G 0.025332 -1.0856e-05
2:175525412 A G 0.041087 -7.3943e-06
2:175529967 G C 0.364893 -4.2349e-07
2:175533753 G A 0.574879 2.8766e-05
2:175537195 A G 0.146451 -1.0421e-04
2:175542474 C T 0.627549 -2.5857e-05
2:175549605 G T 0.561865 2.8755e-05
2:175550678 C A 1.690028 8.1111e-06
2:175552237 G A 0.031948 -7.9726e-06
2:175559897 T C 0.493284 2.2012e-05
2:175560494 C T 0.240133 -2.9135e-05
2:175563353 T G 0.037854 -3.2627e-06
2:175564052 G A 1.179769 -9.8434e-06
2:175568719 T C 0.330844 2.1958e-05
2:175572035 A G 0.048682 -6.0994e-06
2:175578860 A T 1.902782 -7.9854e-06
2:175578929 A G 0.221281 -7.1738e-06
2:175580999 G A 0.438128 -2.2568e-05
2:175583016 G A 1.973016 1.0962e-05
2:175584162 G T 1.113047 3.2735e-06
2:175587622 C T 0.303839 -6.4240e-06
2:175590459 T C 1.712399 -1.8843e-05
2:175591073 A G 0.677513 8.0571e-06
2:175594387 C A 0.036490 -3.1204e-06
2:175596832 A G 1.198635 7.5897e-06
2:175601741 G T 0.142279 1.7387e-06
2:175605417 T C 0.121098 -1.1869e-05
2:175615590 A G 0.959138 8.1388e-08
2:175620935 T C 1.758079 2.1106e-06
2:175622220 T C 0.028725 2.5958e-05
2:175624479 T C 0.097252 -6.4811e-06
2:175629960 T C 0.034447 -2.1786e-06
2:175636235 T C 0.035147 -2.4147e-05
2:175636428 T C 0.073997 -6.7802e-06
2:175637578 A G 0.643090 -3.7264e-06
2:175641575 T C 0.800485 7.3905e-06
2:175643121 T C 0.385553 -9.4777e-06
2:175644000 T C 0.080443 3.2472e-05
2:175646722 A G 0.042821 -1.2924e-05
2:175650021 T C 1.666103 2.2149e-05
2:175650669 A G 0.743300 1.8670e-05
2:175654305 G A 0.040903 9.5352e-06
2:175655003 C T 0.691242 1.0108e-05
2:175661601 A G 0.135813 -6.5073e-06
2:175662517 T C 0.898563 2.1493e-05
2:175666865 T C 0.788157 -1.9388e-05
2:175678961 C T 0.050610 -8.6773e-06
2:175681100 A G 0.182173 8.2330e-06
2:175687437 A C 0.039788 -2.6605e-05
2:175691596 G A 0.051728 4.2967e-05
2:175691715 G T 0.041192 7.8488e-06
2:175695056 C A 0.036184 -2.3900e-05
2:175705800 C T 0.349774 9.8430e-06
2:175726227 C T 0.041012 -7.7486e-07
2:175730982 G A 0.056464 -1.7217e-05
2:175745318 C T 0.773354 5.8771e-05
2:175754232 G T 0.041141 5.3521e-06
2:175760344 C T 0.034739 1.2788e-05
2:175775813 C G 0.044470 3.3343e-06
2:175811222 A G 0.030554 1.4401e-05
2:175815326 C T 0.040203 -7.2017e-06
2:175817062 T C 0.089041 2.7953e-05
2:175822270 G A 0.266655 4.0445e-06
2:175824689 C A 0.056610 -1.8937e-05
2:175836843 C T 0.744439 7.6713e-05
2:175861220 C A 0.073909 -3.0664e-05
2:175872318 A G 0.025152 1.0682e-05
2:175876826 G C 0.078182 -1.1505e-05
2:175893068 T C 0.610659 -4.2163e-06
2:175893279 A C 0.710617 9.4925e-05
2:175894710 A G 0.030133 9.5786e-06
2:175899933 A G 0.121799 -6.8522e-06
2:175902084 T C 0.030612 -2.1611e-05
2:175904320 A G 0.235608 1.6856e-05
2:175913423 T C 1.618166 -4.9182e-06
2:175916669 A G 0.181415 5.7958e-05
2:175917382 A G 0.698514 2.5578e-05
2:175917753 G A 0.060894 1.8957e-08
2:175917880 A G 0.118946 -3.0497e-05
2:175918836 A C 0.061074 -8.2079e-06
2:175922691 G C 0.975032 8.7071e-05
2:175924216 A G 0.027525 2.1986e-05
2:175941263 T C 0.079563 6.6917e-06
2:175943254 T C 1.757310 2.1895e-06
2:175946905 A G 0.021069 1.5630e-06
2:175958785 T C 0.028698 4.3798e-07
2:175960739 T C 0.153210 -3.3325e-05
2:175974284 G A 0.047404 4.6768e-08
2:175979684 G A 0.083452 -5.7737e-06
2:176012424 T C 0.032254 -5.9114e-06
2:176012621 T C 0.373906 3.9747e-05
2:176014723 C T 0.109192 2.5517e-05
2:176021479 G C 0.055641 1.5973e-05
2:176027092 A C 1.823570 2.3302e-06
2:176032376 A G 0.039598 4.2809e-06
2:176041634 C G 0.048305 -7.5652e-06
2:176043097 G A 0.150826 -4.0147e-05
2:176044008 T G 0.290141 -4.0276e-06
2:176047906 G T 1.351851 -9.4742e-06
2:176048790 C T 0.089871 1.8371e-06
2:176050048 C T 1.639245 -3.7266e-05
2:176068143 T C 0.024067 -9.0624e-07
2:176068442 T C 0.073960 -1.7381e-05
2:176071579 G C 0.042698 -4.9575e-06
2:176079679 G A 0.035508 -2.0067e-05
2:176081698 G A 0.118249 -1.9591e-05
2:176084790 G T 0.456824 3.6109e-06
2:176086631 C T 0.042396 3.7421e-06
2:176092715 G T 0.035916 1.1332e-05
2:176093292 G A 1.606780 -1.0006e-06
2:176094729 G A 0.040454 -5.1175e-06
2:176096490 T G 0.170039 1.8890e-05
2:176097891 A G 0.127140 7.4994e-07
2:176101662 T G 0.174625 6.3907e-06
2:176112421 G A 1.831168 8.0426e-06
2:176118199 T C 0.150990 1.3226e-05
2:176118780 A G 0.078012 -9.5276e-06
2:176130854 A G 0.066351 1.0535e-05
2:176135125 A G 0.360514 1.3192e-05
2:176136064 T C 0.045711 2.5857e-05
2:176137592 C T 0.855426 -1.2536e-05
2:176140636 C T 0.066048 -1.5963e-05
2:176145982 T G 0.053003 -2.8664e-05
2:176147515 C T 0.225806 9.7525e-06
2:176159694 T C 0.026794 2.0247e-05
2:176169125 T C 0.024513 2.2313e-05
2:176171243 A G 0.191719 -1.2677e-05
2:176171415 C T 0.201222 5.5243e-06
2:176173673 G A 0.055404 -9.8511e-06
2:176176220 G A 0.110753 -1.9547e-05
2:176193228 G T 0.165782 3.0219e-05
2:176207832 G A 0.103450 -1.2179e-05
2:176209964 A G 0.038126 1.7411e-05
2:176215483 C T 0.027270 1.9680e-05
2:176217018 A C 0.046360 -2.5513e-05
2:176226835 A G 0.030194 1.4975e-05
2:176229735 A G 0.184699 6.3710e-06
2:176231340 G A 0.050073 2.6058e-05
2:176233465 T C 0.083687 2.0003e-05
2:176239374 A G 0.216817 1.1868e-05
2:176239849 A G 0.424611 3.6414e-05
2:176241645 G A 0.021885 -9.4973e-06
2:176267828 G A 0.079049 -1.1028e-05
2:176271521 A C 0.030418 1.6115e-06
2:176283694 C T 0.040590 9.5185e-06
2:176286542 C T 0.040866 8.3847e-07
2:176289319 A G 0.299701 -3.8764e-06
2:176296596 T C 0.454753 7.9108e-06
2:176303890 G A 0.029616 -1.8726e-05
2:176305855 T C 0.021891 1.0304e-05
2:176308374 G A 0.309115 2.4121e-06
2:176310259 G A 0.032682 1.7431e-05
2:176318017 A G 0.548976 1.8908e-05
2:176327863 A G 0.044041 -3.1492e-06
2:176328452 A C 0.086022 -1.5090e-05
2:176336479 G A 0.028684 1.7583e-05
2:176338593 T G 0.035946 7.6137e-06
2:176339774 G C 0.089898 -5.3870e-06
2:176346170 A G 0.525789 3.5415e-06
2:176375394 T C 0.071447 -1.4296e-05
2:176376660 A G 0.071427 1.4202e-05
2:176376733 A G 0.020753 1.0266e-05
2:176386128 A G 0.032326 -1.3780e-05
2:176391797 T C 0.230090 -2.0685e-05
2:176399416 T C 0.254273 3.2571e-05
2:176422005 C T 0.734260 -4.8687e-05
2:176425521 G T 0.023302 9.4058e-06
2:176425781 T G 0.070781 -3.1297e-06
2:176435942 G A 0.602693 -1.9702e-05
2:176440521 T C 0.129832 -7.3362e-06
2:176444034 A C 0.037541 1.2424e-05
2:176450739 C G 0.064522 -2.1409e-06
2:176450802 T C 0.045870 -3.4264e-06
2:176451806 T C 0.048444 -8.9907e-07
2:176462997 A G 0.079008 1.3183e-05
2:176473895 A G 0.527023 -3.1598e-05
2:176475087 G A 0.049270 -8.7895e-06
2:176488774 G A 0.393053 -3.1988e-05
2:176494071 C T 0.086471 2.1229e-06
2:176495825 T C 0.049957 -6.1169e-06
2:176499752 A G 0.460458 4.5203e-06
2:176499788 G A 0.810671 1.5465e-05
2:176524379 C T 1.881662 2.6578e-05
2:176534018 T C 0.031248 -1.2728e-05
2:176540543 C A 0.051881 -9.4960e-06
2:176542288 A G 0.048335 -2.1987e-06
2:176548621 G A 0.043535 -6.5158e-08
2:176552192 T G 1.087709 -1.5302e-05
2:176552298 T C 0.423672 1.6166e-05
2:176555311 A G 0.058888 2.5461e-06
2:176572110 T C 0.467040 2.1809e-05
2:176572204 T C 0.124957 -2.4977e-05
2:176573118 T C 0.024414 -1.5046e-06
2:176592554 C A 0.580516 -4.2678e-05
2:176594257 T G 0.476951 2.3760e-05
2:176603080 C T 0.335253 2.0908e-05
2:176608949 C T 0.159125 -1.1686e-05
2:176610239 T C 0.058106 -1.8612e-06
2:176610864 T C 0.041454 8.7271e-06
2:176619619 T C 0.717638 -2.3986e-06
2:176621400 A G 1.025832 -1.2245e-06
2:176635268 G T 1.752408 -1.1166e-06
2:176639254 A G 0.029779 -8.5473e-06
2:176645394 C T 0.030133 -3.2340e-06
2:176650562 A G 0.117137 2.6562e-05
2:176651117 T C 0.724659 -4.9769e-07
2:176654738 G A 1.347421 -2.5299e-05
2:176654894 G A 0.665600 4.0304e-06
2:176657079 T C 0.047764 1.3500e-05
2:176669621 A G 0.037548 -9.3407e-07
2:176671712 T C 0.220186 1.9728e-05
2:176674719 C T 0.398677 -7.2022e-07
2:176674848 T C 0.043644 -4.2084e-06
2:176674976 C T 0.922889 -1.0451e-05
2:176676345 A C 1.327695 -1.4715e-05
2:176680156 T C 0.101838 5.6756e-06
2:176680246 T C 1.132426 -7.9019e-06
2:176680522 C T 0.028253 2.7973e-05
2:176680647 A G 0.020222 -2.4652e-05
2:176682065 G C 0.056151 3.1545e-05
2:176683806 C T 0.050861 -4.6750e-06
2:176697742 G A 0.217990 -1.4034e-05
2:176705518 G A 0.489595 6.0271e-06
2:176706675 T C 0.062506 1.4264e-05
2:176707034 T C 0.104031 1.6944e-05
2:176707666 C T 0.038795 3.5646e-06
2:176709173 T C 0.035909 1.1983e-05
2:176711739 C T 0.346136 -1.7747e-05
2:176712713 C A 0.562293 3.6139e-05
2:176717216 T C 0.060609 2.2477e-06
2:176717741 C T 1.010070 -5.5290e-05
2:176722941 G A 0.122982 -3.1582e-05
2:176723641 A G 0.877559 3.4310e-07
2:176731732 A G 0.024730 6.7654e-05
2:176732229 C T 0.156521 1.7781e-05
2:176734802 C T 0.601612 -1.6285e-05
2:176736304 A C 0.463059 -4.6541e-06
2:176737233 C T 0.419960 -4.1767e-05
2:176737657 C A 0.357437 -1.3779e-05
2:176738510 G C 0.758004 2.8801e-06
2:176738540 A C 1.540290 -4.0920e-05
2:176741128 C T 0.048852 -4.6864e-06
2:176742753 G A 0.310353 3.7911e-05
2:176745074 A G 0.145570 -9.4113e-07
2:176745775 C T 0.194925 3.2058e-05
2:176746065 T C 0.397072 -5.6946e-06
2:176746115 C T 0.270636 3.2761e-06
2:176750331 G A 0.735596 7.7932e-06
2:176752831 C T 0.464892 -4.5821e-06
2:176753752 T C 0.099839 -1.7173e-05
2:176757235 A T 0.144785 -6.7770e-06
2:176762750 T C 0.399520 1.6761e-05
2:176763267 A G 0.135772 -1.8453e-05
2:176765307 T C 0.032108 1.3015e-05
2:176767868 C A 0.024159 1.7691e-05
2:176776145 A C 0.272989 9.5837e-07
2:176792147 A G 0.051082 -1.1549e-05
2:176792357 G A 0.152407 3.4362e-05
2:176795907 T C 0.038687 -8.3494e-06
2:176796800 T C 0.033012 8.0103e-06
2:176800936 C T 0.130747 2.7322e-05
2:176815865 C T 0.066382 1.7419e-05
2:176829117 C G 0.124519 1.3289e-05
2:176838145 C A 1.172561 1.6095e-05
2:176843078 C A 0.023806 1.3765e-06
2:176865835 A C 0.045279 -1.0658e-05
2:176869004 T C 0.429289 -1.6961e-05
2:176876766 G A 0.098952 -1.5141e-05
2:176881892 G T 0.343766 3.8409e-06
2:176885146 G A 0.064909 2.8969e-05
2:176889040 G T 0.283749 4.6379e-05
2:176896411 G A 0.272639 1.7881e-05
2:176898797 G A 0.044065 2.2173e-05
2:176902169 C A 0.138587 2.1672e-05
2:176903987 C T 0.426708 -8.4816e-06
2:176914965 C T 0.575950 7.2009e-06
2:176926132 T G 0.023510 -1.8024e-05
2:176928699 A G 0.337749 -2.2232e-05
2:176929979 C T 0.051147 -1.7549e-05
2:176931248 T G 0.213631 2.4565e-05
2:176950367 T C 0.045904 -5.2934e-06
2:176962989 A G 0.689926 -8.0402e-06
2:176964947 A G 0.032577 4.0983e-06
2:176965086 A G 0.280431 4.4786e-06
2:176968585 T G 0.239300 7.0628e-06
2:176978833 G A 0.529903 7.1279e-06
2:176980276 A G 0.061088 -1.0310e-05
2:176981338 A C 0.075058 -1.3224e-05
2:176984006 T G 0.040747 -1.8462e-05
2:176984544 T C 0.049573 -1.7163e-05
2:176988059 A C 0.031870 5.1893e-06
2:176990573 A G 0.038534 -2.0839e-05
2:176991779 G A 1.404786 -2.5408e-05
2:176992220 C T 0.092305 -2.3123e-06
2:176992443 C T 1.317441 -1.9960e-05
2:177010072 C T 0.127694 -3.2611e-05
2:177016728 C T 0.635957 -1.7173e-06
2:177042633 C A 1.360827 -1.3772e-05
2:177043971 A G 0.626040 -2.3300e-07
2:177047172 A C 0.073300 -2.5224e-06
2:177054769 A G 0.469645 -2.5015e-06
2:177068638 G T 0.593075 -2.0493e-06
2:177069838 A G 0.023761 -4.0162e-06
2:177070172 C T 0.688328 -1.3467e-05
2:177073448 G C 1.222372 2.2349e-06
2:177076041 C T 0.844696 9.0815e-06
2:177076890 G T 1.130662 7.1166e-06
2:177078976 G A 0.817164 -8.5139e-06
2:177080965 C T 0.872901 -1.7449e-06
2:177090896 A G 0.300398 -1.8736e-05
2:177091804 T C 0.214444 -2.6871e-06
2:177095736 C T 0.696168 1.9206e-05
2:177096796 T C 0.475887 8.5932e-06
2:177113607 T C 0.096405 2.8620e-06
2:177115852 T C 0.552747 9.5850e-06
2:177118918 C T 0.854787 2.3133e-05
2:177119342 G A 1.428769 -5.0044e-06
2:177124224 C T 1.700000 9.9423e-06
2:177129392 C T 0.104949 3.3681e-05
2:177141545 T C 0.167288 -8.0106e-06
2:177146548 C G 0.097718 -1.9384e-05
2:177146616 G A 0.036504 3.9383e-06
2:177149658 C A 0.102525 7.3716e-06
2:177152343 A G 1.412266 1.0221e-06
2:177169918 A G 0.312576 8.9838e-06
2:177176917 C T 0.480296 1.7926e-06
2:177182934 T C 0.083391 3.4106e-06
2:177183733 T C 0.064063 -9.6631e-06
2:177190468 A G 1.131029 3.5423e-06
2:177200018 G A 0.082670 -4.0046e-06
2:177210511 C T 1.370604 1.0338e-05
2:177232845 C A 0.037072 1.7816e-06
2:177247120 C A 1.480742 2.6030e-07
2:177258204 G A 0.458599 -3.2147e-06
2:177259539 T C 0.408533 1.6387e-05
2:177262290 A G 0.034314 -6.7702e-06
2:177272468 C T 0.385737 5.4982e-07
2:177273659 A G 0.027328 -9.0961e-06
2:177276239 G A 0.057882 -2.6669e-07
2:177280717 T C 0.090337 4.0929e-06
2:177288531 A G 0.033002 1.3511e-05
2:177290336 A G 0.479338 1.7451e-05
2:177294230 A G 0.040427 -9.1317e-06
2:177300040 G T 0.593150 2.6523e-05
2:177310442 T G 0.039727 4.3448e-06
2:177314676 A G 0.632843 1.9456e-05
2:177316066 G A 0.258947 1.3418e-05
2:177320270 A C 0.032159 -1.9391e-05
2:177326198 A G 0.081038 -1.7489e-07
2:177327202 C T 0.772504 2.6697e-05
2:177329466 C T 0.047965 1.2739e-05
2:177329803 G A 1.939867 3.1422e-06
2:177330638 G A 0.169073 -1.3975e-05
2:177331710 G A 0.672332 -8.4499e-06
2:177332193 G T 0.907467 5.6022e-06
2:177333395 A G 0.093196 -1.3859e-05
2:177334980 A G 0.225320 2.9020e-05
2:177335291 G A 0.333308 2.5340e-05
2:177340813 C T 0.139389 2.4324e-06
2:177347148 T C 0.021932 1.0476e-05
2:177348025 T C 0.161430 -5.3387e-06
2:177348389 T C 1.070043 -7.8253e-05
2:177348423 T C 0.515811 4.3755e-05
2:177348686 G A 0.043256 1.7183e-05
2:177348909 T C 1.712375 5.9673e-06
2:177357666 A G 1.404467 -1.2977e-04
2:177358580 G C 0.135633 -1.6427e-05
2:177358710 T C 0.087875 -3.2515e-06
2:177362096 G A 1.240293 -3.0587e-05
2:177363159 T C 1.121714 -2.6629e-05
2:177363636 T C 1.958903 4.7656e-07
2:177364954 C T 0.866771 -4.2750e-06
2:177370607 G T 1.733403 1.4180e-05
2:177370744 T C 0.515617 2.0280e-06
2:177377529 G A 0.081643 2.4093e-06
2:177379051 T C 0.303869 3.6442e-07
2:177381772 T C 0.048291 -1.1661e-05
2:177383591 C T 1.068833 4.0672e-05
2:177383756 G T 0.069860 -4.8744e-06
2:177387091 A G 0.983558 5.4916e-05
2:177388651 G A 0.414826 -3.6687e-06
2:177389867 G A 0.300483 -2.3865e-05
2:177394132 T C 0.072739 3.1070e-05
2:177395405 A C 0.368184 2.6713e-05
2:177395522 A G 1.094743 -1.6783e-05
2:177396517 A G 0.029765 -2.8271e-05
2:177398283 C G 0.145757 6.3949e-06
2:177401438 A G 1.934931 9.4844e-06
2:177407821 C T 0.797741 -1.8123e-06
2:177407888 C A 0.035215 4.9918e-06
2:177412015 T C 0.031557 -2.3783e-06
2:177412667 A C 1.722598 1.9156e-05
2:177414157 A C 0.050151 1.8656e-06
2:177419055 C T 0.099764 7.5649e-06
2:177424990 C T 0.053258 -1.5965e-06
2:177428852 C T 0.259488 1.4911e-05
2:177435220 G A 0.051626 1.4289e-06
2:177444409 A G 0.079114 7.2819e-06
2:177453279 A G 1.757426 2.4018e-05
2:177453365 G A 0.126545 -3.2515e-05
2:177456444 A G 0.836367 -7.5248e-06
2:177476555 T G 0.047434 -7.3005e-06
2:177476649 G A 0.526782 6.0536e-05
2:177477756 A C 0.037452 2.1816e-05
2:177484385 T C 1.283450 -9.0306e-06
2:177484744 A G 0.066490 -2.4422e-06
2:177485851 C A 0.188044 3.3920e-05
2:177493377 A G 0.153706 3.6322e-05
2:177507377 G A 1.978153 -2.0760e-06
2:177509484 A G 1.802909 -4.1322e-05
2:177509629 A G 0.162858 -3.1121e-05
2:177527111 G T 0.109879 1.4783e-05
2:177530617 G A 0.065817 -2.8713e-05
2:177535849 T C 1.133555 -2.6479e-05
2:177542940 G C 0.091894 1.4046e-05
2:177547017 T C 0.175512 3.2420e-05
2:177552048 T C 1.717713 -9.4267e-06
2:177556469 G A 0.654269 -2.2883e-05
2:177561789 G A 1.694414 6.6451e-06
2:177561988 T C 0.623810 2.8635e-05
2:177575147 T A 0.022714 1.1948e-06
2:177579691 G A 0.023058 -7.7538e-06
2:177584292 G A 0.053241 7.4908e-06
2:177586748 G A 0.659096 -9.6198e-06
2:177594256 C T 0.047370 5.0911e-06
2:177597074 T C 0.149086 7.2324e-06
2:177605388 C T 0.743857 -2.5764e-06
2:177611643 T G 1.639568 -1.2794e-05
2:177612065 A G 0.047448 2.7914e-07
2:177612308 G A 0.204180 2.5115e-05
2:177613022 T C 0.037833 -2.1266e-06
2:177614864 G A 0.173853 -6.7397e-06
2:177616216 G A 0.394114 5.3940e-06
2:177617646 T G 0.557384 -2.5483e-06
2:177619604 A G 1.928604 -9.0275e-06
2:177624488 C A 0.093822 -1.5108e-05
2:177628345 T C 0.079991 2.5121e-06
2:177630608 G T 0.467156 2.2797e-05
2:177631350 T C 0.595836 1.0652e-05
2:177634957 C T 0.262976 -1.7046e-05
2:177640044 C G 0.041610 1.1354e-05
2:177641753 T C 0.044929 -3.9395e-06
2:177653757 G A 0.283487 -1.8596e-05
2:177655353 G A 0.147685 2.8235e-06
2:177657814 C T 0.968467 9.4723e-06
2:177669182 G A 1.005239 1.3993e-05
2:177671899 A G 0.052837 -1.0018e-05
2:177674992 T C 0.089599 -1.6341e-05
2:177675686 C T 0.048577 -7.8905e-06
2:177677487 T C 1.883247 -6.1335e-06
2:177681130 T C 0.096861 2.1000e-05
2:177681915 T C 0.052136 1.3995e-05
2:177685169 C T 0.073980 6.3103e-06
2:177689907 G A 0.169362 3.4526e-07
2:177690630 C T 0.048417 1.2856e-05
2:177691130 A G 0.301496 3.6463e-06
2:177691222 G A 0.035416 8.5108e-06
2:177697407 G A 0.020963 1.1671e-05
2:177698980 C G 0.126640 2.6651e-06
2:177702199 C A 1.275423 -1.5719e-05
2:177710563 G T 0.108254 -7.4420e-06
2:177710924 G A 0.806842 -6.0381e-06
2:177718813 C T 0.065052 -1.3196e-07
2:177730335 T A 0.069203 -1.3559e-05
2:177736333 T C 1.098153 -3.1009e-05
2:177749795 T C 0.060996 -1.9207e-05
2:177761266 A G 0.048767 -1.9403e-05
2:177770346 G A 0.064189 -1.6092e-05
2:177779606 G A 0.105945 -1.1689e-05
2:177785550 C A 0.262079 -9.4461e-06
2:177787845 T C 0.729826 -2.3266e-05
2:177792094 T C 0.042212 2.1948e-06
2:177797478 A G 0.029470 -2.2440e-05
2:177804702 G A 1.052962 -5.0056e-05
2:177823384 C T 0.271486 -1.7773e-05
2:177823515 C A 0.071474 -2.4649e-06
2:177830364 A G 0.029966 1.8916e-06
2:177837463 G T 0.136972 -5.9953e-06
2:177839977 C T 0.041855 -1.6094e-05
2:177840193 G T 0.585772 1.2022e-05
2:177844200 G C 0.099292 -6.7176e-06
2:177845423 A C 0.066028 1.6171e-05
2:177853357 T C 0.077227 -6.0962e-06
2:177859825 C T 0.041077 1.1153e-05
2:177873818 T C 0.053782 -9.2791e-06
2:177880646 A G 0.084989 -1.0187e-06
2:177883327 G C 0.047880 8.1323e-06
2:177887115 A C 1.148161 6.7027e-06
2:177891144 A G 0.190305 -2.3630e-05
2:177892307 G A 0.048961 -2.0937e-05
2:177894870 G A 0.231732 -4.5719e-06
2:177895374 T C 0.028715 6.6509e-06
2:177898254 C T 0.051640 2.8243e-05
2:177900301 A G 0.430367 7.8013e-06
2:177903423 C A 1.876916 -6.6238e-07
2:177907140 A G 0.089109 2.7725e-05
2:177909595 C T 1.169678 5.1303e-06
2:177924358 A G 0.411345 1.2044e-06
2:177924490 T C 0.248204 -1.5054e-05
2:177932237 C T 1.829390 -1.0284e-05
2:177933775 T C 0.056410 1.3383e-05
2:177935594 G A 1.733498 1.3070e-06
2:177936325 T C 0.877011 2.7841e-05
2:177936515 C T 0.022065 1.1840e-05
2:177939143 T C 0.046469 1.5880e-05
2:177939162 A G 0.034209 7.9201e-06
2:177939787 T C 0.111263 3.4760e-06
2:177943893 A G 1.231293 4.8250e-05
2:177950448 C T 1.843459 3.6308e-05
2:177954925 A G 0.065460 1.4477e-05
2:177958542 T C 0.100356 1.1608e-05
2:177969724 T C 0.037007 2.8895e-05
2:177972747 A C 1.647738 1.9943e-04
2:177987024 C T 0.389684 2.0033e-05
2:177993569 T G 0.055414 2.3124e-05
2:177993707 T C 0.057362 -2.5359e-05
2:178005801 G A 0.027590 -5.4633e-06
2:178025962 C T 1.683439 5.8138e-05
2:178026025 G A 0.268229 1.6374e-05
2:178036218 A G 0.056512 -1.4452e-06
2:178051659 A G 0.066004 -3.5813e-05
2:178051987 A G 0.225622 -1.2299e-05
2:178066334 A G 1.620774 4.1173e-05
2:178068159 G A 1.848878 4.0793e-05
2:178087851 G A 0.224565 -1.1200e-05
2:178090070 A G 0.104895 -3.4771e-06
2:178094564 T C 0.030741 -6.2863e-06
2:178112111 T C 0.027362 -1.0713e-05
2:178123129 C T 0.125256 8.9540e-06
2:178126127 T C 0.399177 -1.3291e-05
2:178135069 A G 0.183131 -4.3630e-06
2:178136077 T C 0.751755 -7.4742e-06
2:178143371 C T 0.621491 3.7543e-05
2:178147543 A C 1.046758 2.1187e-05
2:178149364 A G 0.904734 -5.1203e-05
2:178155121 A G 1.584175 -6.8137e-06
2:178160397 G A 0.114040 -2.3447e-05
2:178167086 T C 0.190965 1.0392e-05
2:178172574 C T 0.023806 4.2042e-06
2:178173294 A G 0.078417 -1.8597e-05
2:178185098 G A 0.399462 1.8163e-05
2:178197358 T C 1.561453 -1.6734e-06
2:178197807 A G 0.041250 -4.7840e-06
2:178198362 A G 0.026182 7.0460e-06
2:178198540 A T 1.144503 -1.7815e-05
2:178202996 A G 0.052792 1.2179e-06
2:178206818 C G 0.055624 -1.8162e-05
2:178221989 T C 0.190183 2.0396e-05
2:178225934 T G 1.337466 -2.3277e-05
2:178257664 T C 0.032101 2.0593e-05
2:178265417 T C 0.027324 8.7002e-06
2:178280517 A G 0.132719 -1.2644e-05
2:178292403 T C 0.232480 1.2279e-05
2:178303897 C G 0.125283 -2.2575e-05
2:178313618 G A 1.738751 -6.3213e-06
2:178320733 A G 0.057824 1.3706e-05
2:178327559 A G 0.204098 -2.8949e-05
2:178344070 A G 0.038676 -2.1620e-05
2:178368343 A G 0.450578 4.3974e-05
2:178387615 C G 0.177396 1.1259e-05
2:178398691 G T 0.028361 2.0165e-05
2:178407176 A C 1.677153 -3.2325e-06
2:178410261 T C 0.075612 -2.8328e-05
2:178417142 T C 1.691952 -1.5737e-05
2:178422774 G A 1.752262 -1.1172e-05
2:178428420 C T 0.112371 -1.1063e-05
2:178433642 G A 0.076445 2.8764e-06
2:178434116 A G 0.058327 1.4339e-05
2:178444130 C T 1.649434 -1.3818e-05
2:178460634 C T 0.097119 -1.6430e-05
2:178463776 A G 0.032217 1.3083e-05
2:178468008 A G 1.492801 -3.3598e-05
2:178470138 C T 1.499730 -3.1992e-05
2:178475599 T C 0.074048 1.0455e-05
2:178481818 T G 1.734035 -1.3455e-05
2:178482560 T C 0.156739 3.0723e-06
2:178482594 T G 0.468615 3.3459e-05
2:178482698 G A 0.127568 4.0619e-06
2:178482771 T C 0.024458 1.2370e-05
2:178482780 T C 0.031887 -1.8887e-05
2:178483576 T G 0.074171 -1.3233e-05
2:178484763 A G 0.050623 4.2200e-06
2:178487206 A G 0.101896 -7.3801e-06
2:178494701 T C 0.059810 -1.2472e-05
2:178501051 C T 0.153448 -2.7345e-06
2:178501632 G A 1.480867 -1.5155e-05
2:178505857 A G 1.504653 -1.0157e-05
2:178514761 T C 0.163093 -2.6024e-05
2:178518958 C A 0.141555 6.5971e-07
2:178528351 C T 1.627121 5.8604e-07
2:178528608 C T 0.029864 -1.5480e-05
2:178528641 C G 0.024584 1.1252e-05
2:178528728 G C 0.110311 -1.8033e-05
2:178530780 T C 0.105850 -5.0992e-06
2:178537384 C T 0.064396 1.2040e-05
2:178539625 A C 1.451309 -1.5768e-05
2:178540293 G A 1.635539 -1.4915e-05
2:178544804 T C 0.042280 2.0666e-05
2:178545192 C T 0.037582 2.0440e-05
2:178545566 T C 0.040648 -2.5873e-05
2:178548054 T C 0.146509 2.3333e-07
2:178550624 G A 0.054244 7.6229e-07
2:178552788 G A 0.193511 -9.5443e-06
2:178553183 G T 0.067106 3.4827e-06
2:178556067 T C 1.644562 9.7882e-07
2:178561985 A C 0.036721 -1.6978e-06
2:178565913 C T 0.081895 -3.4743e-05
2:178571523 T C 0.096684 7.7094e-06
2:178575326 T C 1.934870 -1.7035e-05
2:178575611 G C 0.224432 -7.7275e-06
2:178582150 T C 0.212496 -8.0097e-06
2:178582353 A G 0.321749 2.6315e-05
2:178585190 C T 0.358746 -3.8563e-05
2:178607461 T G 0.095096 -3.9824e-05
2:178611242 C A 1.624561 3.2768e-05
2:178627758 A G 0.048485 7.0800e-06
2:178640344 T C 0.098432 1.5155e-05
2:178658045 T C 0.621338 -4.0522e-05
2:178670553 A G 0.497829 7.1512e-06
2:178674687 T C 0.113180 -7.5444e-06
2:178680467 A G 0.065474 4.9554e-06
2:178689031 T G 0.072596 -1.4568e-05
2:178690786 C T 1.637446 -2.0552e-05
2:178695730 T C 0.662136 -2.0123e-05
2:178695849 A C 0.035671 -6.9516e-06
2:178719668 G A 0.486406 -1.2770e-05
2:178720296 A G 0.034722 -1.0522e-07
2:178727783 A G 0.206036 -3.5114e-06
2:178753799 A G 0.060687 -2.1903e-05
2:178756065 C T 0.092387 -1.9168e-05
2:178772370 G T 0.065209 1.4082e-05
2:178776181 G A 0.132138 -1.7732e-05
2:178781124 A C 0.778440 -2.5674e-06
2:178783055 G A 1.516090 1.5360e-05
2:178787741 T C 0.082272 1.0259e-05
2:178801193 A G 0.094036 -2.8505e-06
2:178818812 C T 0.273570 4.8696e-06
2:178823407 T G 0.146509 6.1876e-06
2:178825586 T C 0.296910 7.9980e-06
2:178853886 G A 0.109423 5.3773e-05
2:178871202 G A 1.503789 2.9046e-06
2:178877989 A G 0.079325 -3.2273e-05
2:178881409 T C 1.818630 -1.7346e-06
2:178892195 A G 1.046663 1.6029e-06
2:178892779 T C 0.083693 1.7887e-06
2:178953409 C T 1.014283 -3.7801e-06
2:178953816 T C 0.388144 -6.2066e-06
2:178954426 A T 0.022867 1.1352e-05
2:178966370 A G 0.033169 1.4987e-07
2:178969039 A G 0.231535 1.7405e-05
2:178971765 A C 0.199644 1.3921e-07
2:178983605 A G 0.033672 -5.1498e-06
2:178986459 T C 0.533728 -1.3736e-06
2:179001515 A G 0.199454 2.6002e-06
2:179008396 G T 1.846270 1.2779e-05
2:179018614 G A 0.184831 -6.6019e-07
2:179026118 G C 0.131753 -4.3179e-06
2:179032309 T G 1.087896 -7.9238e-06
2:179041430 A G 0.146998 1.1542e-05
2:179069061 T C 0.119538 2.3507e-05
2:179075673 G A 0.165072 -2.6612e-05
2:179079282 T C 0.223161 1.7577e-06
2:179082166 T C 0.034236 -1.0876e-06
2:179084407 T G 0.751381 -1.2740e-05
2:179090118 T C 0.067235 2.6962e-06
2:179091073 G A 0.033689 -1.3303e-05
2:179099946 T C 0.431703 -3.6876e-05
2:179102550 T A 0.072474 2.6846e-05
2:179109260 G A 0.197608 1.8734e-05
2:179110697 T C 0.076680 4.8508e-07
2:179129455 C T 0.860471 7.3322e-06
2:179136143 T G 0.309710 -2.9542e-06
2:179149494 C T 0.033886 3.5913e-06
2:179156556 C T 0.842483 -2.7138e-07
2:179160392 G A 1.903051 -4.3113e-05
2:179167707 G A 0.059089 -5.7007e-07
2:179179430 T C 0.210524 -3.4041e-05
2:179183598 C T 1.954653 -1.2712e-05
2:179188959 A G 0.079216 9.0918e-06
2:179199019 C T 0.393319 9.9373e-06
2:179201048 T G 0.079206 7.3344e-06
2:179201920 A C 0.110729 2.6826e-06
2:179203797 A G 1.820017 -2.5943e-05
2:179207059 A G 0.079484 1.1235e-05
2:179212323 G A 0.475588 1.1359e-05
2:179227607 A G 0.060020 -6.3615e-06
2:179228379 C T 1.444024 1.2182e-05
2:179232560 G A 0.370254 7.8067e-06
2:179233363 C T 0.084938 -5.2608e-06
2:179234114 T C 0.227384 -2.4454e-05
2:179239068 G A 1.014609 -8.4172e-07
2:179241052 G A 0.455563 1.4800e-05
2:179242959 T C 0.040825 4.2293e-06
2:179243332 T G 0.025403 8.2439e-06
2:179244560 A C 0.162719 -1.9943e-05
2:179246594 T C 0.057008 -2.6214e-06
2:179253796 C G 0.020817 1.2370e-05
2:179260653 G A 0.688172 -1.0221e-05
2:179274829 A G 0.565979 -5.1470e-06
2:179284663 G A 0.385547 6.0768e-06
2:179287834 C T 0.527187 -7.1691e-06
2:179296971 A G 0.023455 1.8967e-05
2:179307004 G T 0.045819 -1.7665e-05
2:179311360 C G 0.160393 -5.9203e-06
2:179325816 A G 0.050362 1.5791e-05
2:179326233 G A 0.040261 1.1305e-05
2:179330027 G A 0.065066 -3.3184e-06
2:179333450 C T 0.326628 -5.4177e-06
2:179335256 C T 0.045768 2.3486e-05
2:179343912 A G 0.089120 1.0365e-05
2:179349227 G T 0.285871 -2.3195e-05
2:179358524 G A 0.029874 1.2965e-05
2:179367729 G T 0.052881 1.7553e-05
2:179383730 G C 0.373498 1.3788e-06
2:179385555 T C 0.041610 -2.4312e-05
2:179395067 G C 0.178249 -1.0537e-05
2:179395554 A G 0.032074 -8.9002e-06
2:179395573 T C 0.041981 -1.6284e-05
2:179396162 G C 0.096456 -9.9426e-06
2:179396766 T C 0.030214 -1.9463e-06
2:179398509 A C 0.038935 -8.2581e-06
2:179399576 G C 0.025033 -7.6487e-06
2:179400130 A G 0.022976 -4.3055e-06
2:179400895 T C 0.037129 -1.1885e-05
2:179401742 T C 0.047173 -1.1282e-05
2:179404197 C T 0.037055 1.1799e-05
2:179404628 A T 0.036908 -9.9781e-06
2:179408713 G A 0.067048 1.1825e-05
2:179410282 G A 0.037177 1.3834e-06
2:179412966 A G 0.057433 7.0089e-06
2:179413110 A G 0.271931 -1.9682e-05
2:179413452 A G 0.061115 -1.3885e-05
2:179414318 T C 0.062642 1.6606e-05
2:179416556 C A 0.068098 1.6446e-05
2:179421294 T C 0.359307 -1.7556e-05
2:179421609 T C 0.061581 1.4222e-05
2:179424558 T C 0.020878 2.4803e-05
2:179431076 G C 0.039945 6.3210e-06
2:179431797 T A 0.039815 -8.5426e-06
2:179432185 G A 0.631412 -2.0590e-05
2:179434139 G A 0.045286 1.7373e-05
2:179434516 T C 0.039550 -1.0838e-05
2:179438866 T C 0.061741 1.4536e-05
2:179440029 A G 0.621719 -1.9533e-05
2:179441386 A G 0.027389 -6.0449e-07
2:179443540 G A 0.067942 1.9120e-05
2:179444137 G A 0.313501 -2.3068e-05
2:179444289 G A 0.046697 1.4822e-05
2:179444939 T C 0.329076 -1.3253e-05
2:179446381 T C 0.045731 -3.2722e-06
2:179449131 A G 0.096327 1.2367e-05
2:179451420 A G 0.422091 -4.7227e-06
2:179453429 A G 0.029636 8.2887e-06
2:179458591 T C 0.272220 -1.7270e-05
2:179461221 A C 1.430479 -2.8372e-05
2:179462494 G A 0.629997 -2.1909e-05
2:179464527 C T 0.429081 -4.1491e-06
2:179470837 G A 0.032485 8.9073e-06
2:179474668 A G 0.021035 1.7991e-05
2:179477267 G T 0.043865 8.7638e-06
2:179497133 T C 0.060857 -4.3607e-06
2:179498042 C T 0.220778 7.7038e-06
2:179499530 C T 0.044650 1.6332e-05
2:179545859 T C 0.633248 -2.5625e-05
2:179547455 C T 0.022371 -7.6357e-06
2:179549131 T C 0.040047 8.1847e-06
2:179553917 A G 0.110270 2.7285e-05
2:179554305 T C 0.745143 -9.3669e-06
2:179558366 C T 0.442011 -8.3190e-06
2:179566038 T C 0.168934 5.2735e-06
2:179568682 T C 0.098629 1.6383e-05
2:179568708 A G 0.105432 -5.6370e-07
2:179569387 A T 0.047774 -5.2428e-07
2:179571448 G A 0.051640 3.7561e-06
2:179574384 T C 0.046544 1.5969e-05
2:179575511 T C 0.126191 -8.9841e-06
2:179578159 G A 0.039588 -1.3030e-05
2:179578704 A G 0.050576 3.3375e-06
2:179579977 A G 0.041396 3.2919e-06
2:179581835 A C 0.044466 1.6798e-05
2:179582537 T G 0.403005 2.0457e-06
2:179586604 G C 0.075602 8.3536e-05
2:179587130 G C 0.306018 -6.8898e-06
2:179589241 A G 0.038857 2.6752e-06
2:179590329 T C 0.038272 4.6951e-06
2:179593352 T C 0.050770 7.2651e-06
2:179595372 C T 0.026332 4.6408e-06
2:179600648 T C 0.094705 2.8052e-06
2:179605725 C T 0.043069 -2.7147e-05
2:179605991 A G 0.027297 7.7092e-06
2:179606538 A G 0.145978 5.3822e-06
2:179611711 A C 0.092360 2.3792e-06
2:179612383 T C 0.125042 2.8559e-05
2:179620021 C T 0.032577 -4.6020e-06
2:179621503 T C 0.041706 -1.7417e-05
2:179628918 T C 0.036953 -1.0084e-05
2:179629461 T C 1.862583 -1.2436e-05
2:179631214 C T 0.136564 1.4481e-05
2:179632496 C T 0.044157 1.3972e-05
2:179634936 T C 0.093138 4.6168e-06
2:179634961 A C 0.044412 3.7987e-07
2:179638721 T C 0.044493 1.6777e-05
2:179641975 T C 0.091316 3.6950e-06
2:179643566 G A 0.022809 1.2555e-05
2:179644855 C T 1.744755 -1.3003e-05
2:179650408 A G 0.484852 1.1337e-05
2:179650701 T C 0.812986 -3.3678e-05
2:179657246 G A 0.025281 -6.6351e-06
2:179658175 T C 0.056209 -8.3308e-06
2:179659912 A G 0.103174 -6.0442e-06
2:179667090 T C 1.074630 -1.9289e-05
2:179667615 G A 0.042668 2.9739e-06
2:179673364 T C 1.336749 -3.0598e-06
2:179674929 A G 0.133667 2.0169e-05
2:179675319 G A 0.108764 9.1008e-06
2:179675890 C T 0.038530 2.0794e-06
2:179680221 C T 0.228230 1.6461e-05
2:179688455 T C 1.584939 1.1328e-05
2:179692967 T C 1.059973 -7.2938e-06
2:179693167 C T 0.038272 5.9236e-06
2:179693712 T G 0.572928 6.9453e-06
2:179693775 T C 0.941741 -1.2197e-05
2:179695835 C T 0.025587 1.8551e-05
2:179702437 C T 0.058786 5.5130e-05
2:179704604 A G 0.037561 -1.2351e-05
2:179704704 T C 0.077020 4.6216e-06
2:179706787 C T 1.537216 3.4103e-05
2:179708547 C A 0.948234 2.6338e-06
2:179710973 G T 0.461115 6.3025e-06
2:179711588 T C 0.098659 -2.1515e-06
2:179713073 G T 1.817906 1.2581e-05
2:179717115 G A 0.041665 5.2985e-06
2:179721046 A G 0.176889 -4.5149e-06
2:179724162 G C 0.032829 8.4827e-06
2:179724735 C T 0.780633 -9.3843e-06
2:179728556 G A 0.621352 3.3865e-05
2:179732845 A G 0.132093 1.5472e-05
2:179734520 C T 0.111776 -1.8535e-06
2:179735946 G A 1.722214 1.9564e-05
2:179736574 G A 0.132161 1.2436e-05
2:179737144 A C 1.396671 9.4589e-06
2:179737610 A G 0.916854 1.3927e-05
2:179739483 G A 0.605539 1.0018e-05
2:179741105 T C 0.111422 -1.1784e-05
2:179744913 C A 0.755257 -6.2347e-06
2:179747430 C T 0.459846 1.0850e-05
2:179749389 A G 0.140848 5.4473e-06
2:179750087 C T 0.316979 9.6756e-06
2:179750450 A G 0.328695 -1.0732e-05
2:179752945 T C 0.176464 2.5008e-05
2:179755937 G A 0.286109 2.1216e-05
2:179761908 A G 0.131376 -2.1154e-05
2:179761990 A G 0.975963 -2.2944e-06
2:179768615 C T 0.814206 -3.0921e-06
2:179770175 A C 0.284565 2.5023e-05
2:179780624 T G 0.241489 -3.9802e-06
2:179780664 A G 0.042008 -8.7095e-06
2:179786068 C T 0.173850 4.6424e-06
2:179794447 G A 0.740522 9.9333e-06
2:179807302 G A 0.433909 2.0899e-05
2:179828128 A G 0.047808 -7.6356e-06
2:179829881 G A 0.071172 4.8051e-06
2:179837050 G A 0.758079 5.9544e-06
2:179839888 A G 0.074973 -2.1099e-05
2:179845676 A C 0.065083 -4.0380e-06
2:179854411 T C 0.025934 8.3075e-06
2:179855462 T G 0.135167 -4.5381e-05
2:179857422 T G 0.056223 -8.2494e-06
2:179857798 G A 1.872313 3.7854e-05
2:179861861 A C 0.240038 1.2421e-05
2:179862628 A C 0.167278 -1.5197e-06
2:179869110 T C 0.314963 2.5613e-05
2:179873383 A G 0.034481 -5.5479e-06
2:179893859 C T 0.050848 -1.1917e-05
2:179899954 C A 1.556262 6.4865e-06
2:179912976 T C 0.040917 1.7035e-06
2:179913370 T C 0.112368 7.8317e-06
2:179914204 C T 0.102579 8.1026e-06
2:179914640 A G 0.195745 4.9154e-05
2:179914649 A G 0.035613 -5.0158e-06
2:179915121 C G 1.755206 1.6095e-06
2:179916172 C G 1.275059 -1.1762e-05
2:179925008 T C 0.049515 -7.9096e-06
2:179934609 A G 0.203122 3.6968e-05
2:179934703 A G 0.076064 -1.6529e-05
2:179939493 A G 0.208943 1.1959e-05
2:179963180 G A 0.678064 4.9585e-06
2:179980070 A G 0.954279 2.2713e-05
2:179992766 G C 0.505758 -5.7014e-06
2:180007111 C T 0.024203 -6.1193e-06
2:180009998 A C 0.040203 -3.9116e-06
2:180027924 C A 0.098537 1.5805e-05
2:180029653 A G 0.664101 -1.0010e-06
2:180030486 T C 0.155861 1.0244e-05
2:180031875 G A 0.093210 -1.1128e-05
2:180040551 A G 1.310638 -1.4609e-05
2:180040659 T G 1.383048 -2.1694e-05
2:180096589 C A 0.088321 5.9489e-06
2:180100878 C T 0.031659 -1.1602e-05
2:180122517 A G 0.089334 -1.3744e-05
2:180128579 T C 0.499431 -1.1655e-05
2:180131559 T C 0.129792 -2.1805e-05
2:180138313 C T 0.149028 5.5925e-06
2:180139219 T C 0.141630 1.2543e-05
2:180139502 G C 0.048614 -5.5697e-07
2:180139783 A C 1.164405 -2.3929e-06
2:180139951 G A 0.683983 1.5482e-05
2:180140077 C A 0.350780 7.5170e-06
2:180140151 C T 0.407309 5.1678e-06
2:180141160 T C 0.035600 -2.5808e-07
2:180141624 A G 0.115679 1.5330e-05
2:180148946 A C 0.266679 -3.9472e-05
2:180149544 C G 1.287299 3.2570e-05
2:180149658 A G 1.552934 4.4841e-06
2:180151555 G A 0.668439 4.0975e-05
2:180156989 C T 0.518589 -5.4920e-06
2:180158510 A G 0.668687 3.8316e-05
2:180161535 C T 0.043307 -4.6700e-07
2:180162999 T C 0.078278 -7.2050e-06
2:180171709 A G 1.275970 9.2998e-08
2:180172920 C T 0.146206 -2.3708e-07
2:180173062 A G 0.075870 7.2486e-06
2:180175398 T C 0.049903 2.8724e-06
2:180179035 C T 1.140443 -5.9659e-05
2:180192634 C T 0.674943 3.4177e-05
2:180194472 T C 0.055322 -2.2183e-06
2:180202964 T C 0.039492 -4.4217e-06
2:180203536 G C 0.196904 -2.5340e-05
2:180206390 T C 0.276613 1.1057e-05
2:180206856 G T 1.478930 4.4701e-05
2:180207303 A G 0.084210 6.1219e-06
2:180209323 C T 0.099302 6.7105e-07
2:180209456 C T 0.267226 -3.3054e-05
2:180209857 T C 0.077156 8.2803e-06
2:180211052 A G 0.931344 1.2153e-05
2:180215066 C T 0.026359 1.6988e-07
2:180216848 T C 0.558880 -5.4926e-05
2:180217069 C T 1.873625 4.4944e-05
2:180220648 C G 0.565720 9.4317e-06
2:180220868 T C 0.643631 7.6032e-06
2:180221072 C T 0.614637 -3.5088e-05
2:180222690 T C 0.120877 -2.1602e-05
2:180222936 T C 0.060435 2.1373e-05
2:180235147 C T 0.230913 -8.5488e-06
2:180236824 T C 0.417828 9.1557e-06
2:180237179 A G 0.685010 -9.1733e-06
2:180238371 T C 0.051864 5.7181e-06
2:180264701 C T 0.033369 -1.5371e-05
2:180269432 T C 0.687308 -5.8195e-06
2:180275681 T G 0.051993 4.6983e-06
2:180276164 A G 0.319933 -3.5508e-05
2:180276249 T C 0.096181 1.4773e-05
2:180278564 G A 1.554055 2.0579e-06
2:180279342 A G 0.530913 -1.8380e-05
2:180279574 C T 0.086573 7.2719e-06
2:180282134 A G 0.089738 -6.2867e-06
2:180292349 G A 1.436432 8.7503e-06
2:180294914 T C 0.031918 3.2219e-06
2:180299304 T C 0.237736 -2.1685e-05
2:180299320 A G 0.029293 -2.8109e-06
2:180300880 G A 0.118589 9.4982e-06
2:180305280 T C 0.026104 -1.8145e-05
2:180305719 A G 0.047564 -2.7945e-06
2:180306907 A G 0.074412 -6.3634e-06
2:180307783 G A 0.253311 3.6019e-06
2:180310987 C T 1.143405 -2.4848e-05
2:180325882 A G 0.024887 -1.8596e-05
2:180331086 A C 0.133236 -6.6951e-06
2:180332679 G A 1.035688 -1.3471e-05
2:180337809 A G 0.159241 -1.6230e-05
2:180337918 A G 0.058698 3.0532e-06
2:180346440 A G 0.340513 -4.1612e-05
2:180348245 G T 0.560818 1.1095e-05
2:180350166 C A 0.453499 -8.7336e-06
2:180350386 T C 0.385846 7.4759e-06
2:180357280 C A 0.036052 -7.6603e-06
2:180357594 T C 0.120490 2.0370e-06
2:180377394 T C 1.697858 -5.0430e-05
2:180384331 A G 0.023289 4.2780e-06
2:180385225 G T 0.048645 -8.5004e-06
2:180392399 T C 0.166809 -4.9692e-07
2:180394773 C T 0.029755 3.0171e-06
2:180396869 T C 1.376904 -1.1323e-05
2:180401424 C T 0.085193 1.1119e-05
2:180404547 A G 1.537526 -2.5112e-05
2:180405686 A G 0.121095 -1.4800e-05
2:180407500 T C 0.173364 1.5990e-05
2:180428212 T C 0.314480 3.1166e-07
2:180430552 T C 1.162457 -1.4160e-05
2:180433030 C T 0.507621 -1.5169e-05
2:180433628 C A 0.418460 1.3715e-05
2:180439113 C T 0.479759 -2.1709e-05
2:180440953 T C 0.062203 1.5550e-05
2:180447946 C T 0.363784 2.2765e-05
2:180450801 T G 0.075649 1.5111e-05
2:180454368 C T 0.030993 1.0607e-05
2:180460930 G A 1.642026 -1.4783e-05
2:180463607 G A 0.113938 8.4996e-06
2:180465547 C A 0.301646 4.0138e-06
2:180466213 C T 0.199209 2.1675e-05
2:180466659 A G 0.196459 1.6687e-05
2:180471086 G T 0.025703 -1.0643e-05
2:180472603 C T 0.195204 -3.5307e-05
2:180482033 T C 0.210228 2.6325e-05
2:180487845 C T 0.485114 -5.2501e-06
2:180500594 C T 0.156099 4.2090e-06
2:180508101 G A 0.107774 1.0107e-05
2:180512261 A G 0.041403 7.7805e-06
2:180515298 A G 0.120473 -7.7642e-07
2:180520630 C T 0.133718 -1.3747e-05
2:180521376 G A 0.854352 -1.8010e-05
2:180521739 T C 0.046537 3.0956e-06
2:180526375 G T 0.261161 -1.2795e-05
2:180527228 T C 0.040478 -6.7683e-06
2:180530453 T C 0.052204 -1.7768e-05
2:180531008 A G 0.315225 -1.0945e-06
2:180538094 C T 0.039384 3.4553e-06
2:180538392 A G 0.136010 -2.8654e-06
2:180541428 C A 0.486668 1.3743e-05
2:180541743 A G 0.077448 1.9987e-06
2:180552080 A G 0.065358 2.1663e-05
2:180554585 T C 0.099149 2.0142e-05
2:180560903 C T 1.012919 -2.0028e-05
2:180566311 T C 0.259478 7.2982e-06
2:180566678 A G 0.169967 -3.8982e-05
2:180566774 C T 0.045585 -5.2151e-06
2:180568162 T C 0.987162 -1.6145e-05
2:180572445 T C 0.073202 -4.6859e-06
2:180577829 T C 0.119837 1.9995e-06
2:180582050 C T 0.044844 3.7842e-06
2:180593735 A G 0.283073 -2.2767e-05
2:180594128 A C 1.674345 -1.1880e-05
2:180595745 C T 0.245613 -8.4778e-06
2:180597707 G T 0.027817 -2.1244e-05
2:180604436 C A 0.324799 7.8515e-08
2:180610312 T C 0.063747 -1.2137e-05
2:180610687 A G 0.030228 2.3015e-05
2:180611234 T C 0.035906 -2.9030e-05
2:180615920 A C 0.068921 1.2238e-05
2:180629422 C T 0.120180 4.3536e-06
2:180639817 T G 0.227207 -2.4526e-05
2:180644302 A G 0.315653 5.0982e-05
2:180656303 A G 0.567301 5.3674e-06
2:180659575 C T 0.805217 -9.7913e-06
2:180665105 G A 0.080637 6.2922e-06
2:180670070 G A 0.844958 8.4034e-06
2:180674423 A G 0.041172 -2.2180e-05
2:180681868 T C 0.349216 -1.7499e-05
2:180709606 C T 0.587676 -1.5300e-05
2:180712356 C T 0.260879 6.6232e-06
2:180712810 A G 0.065841 -1.4080e-05
2:180715492 A G 0.067962 4.5809e-06
2:180717634 A G 0.048842 -1.9485e-06
2:180722944 T G 0.089286 2.8296e-05
2:180735522 G A 0.131573 2.3770e-05
2:180738602 G A 0.556588 -1.4594e-05
2:180741887 T C 0.087501 -1.2518e-05
2:180746825 A G 0.056505 1.8614e-05
2:180749348 G A 0.269116 6.8013e-06
2:180754340 T C 0.400115 2.7478e-06
2:180755723 C T 0.034355 -5.8130e-06
2:180760015 C T 0.050049 -1.3431e-05
2:180766062 G A 0.040822 -2.5191e-05
2:180784535 C T 0.044850 -1.4822e-05
2:180791419 G T 1.611189 -3.0653e-06
2:180796377 T C 1.397307 -1.6626e-05
2:180810180 T C 1.398544 -1.9329e-05
2:180810202 T C 0.126120 2.0785e-05
2:180810264 T A 1.737258 6.6826e-06
2:180812919 G T 0.051538 -9.4956e-06
2:180816765 A G 0.211925 1.2355e-05
2:180830896 G A 0.077502 1.2139e-05
2:180831001 C G 0.037595 4.2562e-05
2:180833830 G T 1.322429 -1.7724e-05
2:180833943 C T 0.035596 -5.9397e-06
2:180833961 C G 0.127092 2.3153e-05
2:180844070 T C 0.028654 -1.3368e-05
2:180844303 C T 1.739852 1.3089e-05
2:180855601 C T 0.051868 -1.1263e-05
2:180862606 G A 1.606872 -4.7798e-07
2:180863084 G T 0.052272 2.1036e-05
2:180868642 C A 0.021463 -1.0477e-05
2:180872427 G A 0.100431 6.3489e-06
2:180872645 G A 0.042552 8.6525e-06
2:180872820 T C 0.476427 -1.3475e-06
2:180874305 G A 0.338554 3.4137e-05
2:180877655 A G 0.020613 1.1011e-06
2:180897167 T C 0.134613 -5.1552e-06
2:180904910 G T 0.701849 -1.6051e-07
2:180909095 A G 0.784142 -5.1477e-06
2:180915876 G A 0.085659 -1.4895e-05
2:180922263 T C 0.135990 -2.7461e-05
2:180926353 G A 0.026634 7.4969e-06
2:180928611 T C 0.033485 7.5576e-07
2:180929311 T C 0.023292 -1.0728e-05
2:180930623 T C 0.129431 -2.1151e-05
2:180932554 G A 0.365331 -1.9619e-06
2:180942325 T C 0.543088 -2.7912e-06
2:180951241 A G 0.106622 -2.0011e-05
2:180957300 G T 0.155559 8.3063e-06
2:180959449 A G 0.935373 1.1111e-05
2:180975081 A G 0.047618 -3.1707e-06
2:180976383 G A 0.192032 8.2287e-05
2:180980054 C T 0.045561 1.7223e-05
2:180981805 T C 1.667729 2.0603e-05
2:180989110 G A 0.039465 -2.6185e-06
2:180997880 G C 0.050474 5.0965e-06
2:181008558 C T 0.254422 -3.3940e-05
2:181014475 T C 0.319532 7.2492e-06
2:181015988 C T 0.070176 4.3717e-05
2:181021638 T G 0.445074 -5.3256e-06
2:181024408 A C 0.198424 -2.4946e-05
2:181032396 T C 0.066256 -3.4872e-06
2:181038285 A G 0.146532 2.0380e-05
2:181041286 A G 0.100308 1.9380e-06
2:181043495 T C 0.074844 3.4552e-06
2:181043607 G A 0.075677 1.5369e-06
2:181044989 A G 1.927142 1.3069e-06
2:181051373 C A 0.022531 -1.3736e-06
2:181056467 G A 0.021810 -7.0597e-06
2:181063623 A G 0.108322 -1.5453e-05
2:181064997 A G 1.788354 -2.0340e-06
2:181068535 A G 0.307990 -8.3173e-06
2:181094241 A G 0.180157 -2.1298e-05
2:181106730 A G 1.402196 3.0493e-07
2:181113420 G T 0.071923 -1.9762e-05
2:181121356 C T 0.212679 4.6090e-06
2:181121917 G A 0.592014 -5.4380e-06
2:181128125 A T 0.024166 -8.1113e-06
2:181133580 A G 0.053343 -4.3355e-06
2:181140906 T A 0.037537 -1.3082e-06
2:181144516 T C 0.116651 3.0243e-05
2:181151031 A G 0.051402 3.8820e-06
2:181175458 A T 0.401839 -4.4099e-05
2:181177469 A G 0.071614 -2.5151e-05
2:181192551 G A 1.184372 -2.7954e-05
2:181206632 G A 0.214614 4.2482e-05
2:181214664 A G 0.071519 -1.1202e-05
2:181229924 C T 0.084030 3.0859e-05
2:181236161 T C 0.112966 6.1266e-06
2:181241616 A G 0.118480 -8.8606e-06
2:181242422 G A 0.081915 1.4937e-05
2:181275334 C A 0.513655 2.0060e-05
2:181287702 T C 1.723999 -9.9149e-06
2:181289446 T C 0.031023 1.6576e-05
2:181301529 G A 0.035657 1.2163e-05
2:181302543 C G 0.056434 1.8612e-06
2:181312739 G A 0.026838 -3.1735e-06
2:181313057 T C 0.038829 -7.4802e-06
2:181313837 A T 0.073514 6.7422e-07
2:181314447 T C 0.645970 -2.9282e-05
2:181318303 A G 0.027950 8.8809e-06
2:181326637 C T 0.167890 1.0706e-05
2:181330763 A C 0.363965 4.8115e-05
2:181339971 C T 0.677445 3.4001e-05
2:181340072 G A 0.042644 3.8851e-06
2:181340958 T C 0.071536 -1.2437e-06
2:181347513 T C 0.142612 -2.0147e-05
2:181349137 C T 0.575468 6.1568e-05
2:181355881 A G 0.024679 -6.3780e-06
2:181356634 C T 0.045847 1.3795e-05
2:181366636 T G 0.078386 -1.6261e-05
2:181376438 A C 0.139257 -2.3511e-05
2:181376926 T C 0.101220 -2.2898e-05
2:181380647 G A 0.164409 4.7616e-06
2:181386835 T C 0.067269 1.3525e-06
2:181403109 G A 1.364760 1.2801e-05
2:181433460 G T 0.429466 1.0763e-05
2:181434322 C T 0.033900 1.5794e-06
2:181439251 C T 0.081188 2.4609e-05
2:181443655 G A 0.050834 1.0018e-05
2:181450153 G T 0.126480 -8.2218e-06
2:181459547 G A 0.029143 1.5216e-05
2:181463705 G A 0.241370 3.0076e-05
2:181464744 T G 1.060435 -1.3736e-05
2:181467132 A G 0.207549 -3.0408e-06
2:181467746 A G 0.031129 -4.1080e-06
2:181476730 T C 0.065695 -9.6358e-06
2:181479204 G C 0.115733 -1.8118e-06
2:181481273 G T 0.071213 -3.0004e-05
2:181488851 A G 0.038908 1.7277e-05
2:181493652 T C 0.033798 1.2348e-05
2:181513729 A G 0.163375 2.4299e-05
2:181515383 T C 0.094770 1.0604e-05
2:181521981 C A 0.029378 1.4314e-05
2:181522842 G A 0.069516 8.2938e-06
2:181524805 G A 0.062880 5.7179e-06
2:181527956 A G 0.574070 -1.4400e-05
2:181532430 G A 0.167781 4.4341e-05
2:181539474 G A 1.240942 8.6116e-05
2:181553176 C T 0.182506 -2.8838e-06
2:181561429 G A 0.279156 3.9670e-05
2:181564188 A G 0.023197 -1.3546e-05
2:181569811 A G 0.071488 -2.6997e-06
2:181570108 G A 0.036939 -3.9850e-07
2:181572353 A G 1.712178 -4.5741e-05
2:181579193 A C 0.042358 1.6625e-05
2:181580502 G A 1.544941 -1.8085e-04
2:181591323 G A 0.106180 -1.4435e-05
2:181592062 G A 0.184247 1.9616e-06
2:181594274 G A 1.959461 2.1262e-05
2:181606895 T C 1.323262 1.0871e-04
2:181608247 T C 0.558819 6.3005e-07
2:181608415 C T 0.149021 1.5925e-05
2:181608499 T C 0.853944 2.7397e-06
2:181613527 A G 0.022323 -2.2738e-05
2:181614966 G C 0.186184 -1.0726e-06
2:181616340 G A 0.045245 2.7652e-05
2:181618572 T C 0.058049 -2.6921e-05
2:181620305 C A 0.039244 -9.2716e-06
2:181625664 G A 1.463896 -5.4895e-05
2:181625818 G A 0.088922 2.7949e-05
2:181628138 A G 0.895775 -3.4610e-06
2:181635654 C G 0.456861 -2.2258e-05
2:181642191 A G 0.275080 7.3126e-05
2:181642611 G A 0.154559 -1.2237e-05
2:181643204 C A 0.122706 -1.5278e-05
2:181643832 A G 0.046030 -2.5217e-06
2:181647026 C T 0.648669 4.6148e-05
2:181653264 G A 0.046952 4.8185e-07
2:181654870 G A 0.040546 2.1767e-05
2:181663151 T G 0.602891 7.9457e-05
2:181666576 A G 0.044946 -2.4514e-05
2:181684251 G T 0.332139 -4.2743e-05
2:181684892 A G 0.297270 5.5604e-05
2:181692502 C T 0.058144 -6.0014e-06
2:181719543 G A 0.137251 -6.8626e-06
2:181727329 T G 0.188286 1.3911e-05
2:181727751 T C 0.080168 1.5083e-05
2:181736055 C T 0.044667 4.6667e-06
2:181744014 T C 0.098044 -5.5506e-06
2:181748178 T G 0.050967 1.5985e-05
2:181766679 G A 0.444513 -3.7662e-05
2:181790236 G T 0.041811 -8.0275e-06
2:181790304 G C 0.138380 7.1167e-07
2:181791099 A C 0.781412 1.2331e-05
2:181791887 T C 1.500658 -6.4596e-06
2:181796833 C G 0.526143 6.7647e-06
2:181799986 G T 0.056505 5.3291e-06
2:181800347 A G 0.987006 -1.4873e-05
2:181805661 G A 1.571629 -1.1303e-06
2:181806786 T C 0.048077 5.3791e-05
2:181811957 C T 0.628726 -3.3955e-06
2:181815638 T C 0.054778 1.2121e-05
2:181817351 G A 0.615806 2.6233e-05
2:181817657 G A 1.938552 2.8126e-05
2:181822251 G A 0.852594 -4.1737e-05
2:181875025 G A 0.077703 -8.7005e-06
2:181877888 A G 0.053731 -2.4806e-05
2:181885060 C T 0.027134 -1.3699e-05
2:181899515 A G 1.451626 -2.1941e-06
2:181920763 C T 0.598722 -1.7947e-05
2:181921269 T G 0.045738 -1.7446e-05
2:181934630 A C 0.122159 5.9965e-08
2:181942440 C T 0.776421 3.6592e-05
2:181945736 T C 0.160230 -4.2008e-05
2:181970260 A G 0.023632 2.5891e-06
2:181980960 C G 0.182400 3.3644e-05
2:181982005 G A 0.060320 3.9565e-06
2:181991389 C T 1.400343 1.1665e-05
2:181996045 G A 0.851472 2.0440e-05
2:181999117 G A 0.036004 -1.2058e-05
2:182005326 A C 0.421578 2.0870e-05
2:182014982 A G 0.063193 -2.1781e-05
2:182022719 A G 0.075789 1.8210e-05
2:182040402 G A 0.023721 -7.8571e-06
2:182055696 C T 0.300728 1.7143e-06
2:182073419 C T 1.499206 6.5134e-05
2:182092599 C T 0.029942 -1.2419e-05
2:182092751 T C 0.449276 2.8645e-05
2:182098019 G C 0.033631 -1.1732e-05
2:182114713 G T 0.138550 1.0027e-05
2:182129017 G A 0.131648 2.3134e-06
2:182135550 T G 0.023622 -1.6853e-05
2:182159055 T C 0.833014 -1.2189e-05
2:182163279 G A 0.042518 2.6081e-06
2:182166237 A C 0.092472 2.5048e-07
2:182169698 G A 0.107553 2.9739e-05
2:182180551 T C 0.050980 3.4049e-05
2:182187741 C A 0.325183 2.9761e-05
2:182197241 A G 0.044986 1.6041e-05
2:182205676 T C 0.844519 -4.4724e-06
2:182217095 T C 0.071485 1.0872e-05
2:182219606 T C 0.147491 1.9750e-05
2:182226778 C T 0.306157 1.9682e-05
2:182228804 G A 0.031554 -2.4705e-06
2:182235092 G T 0.622966 -2.1907e-05
2:182238050 T C 0.069217 -3.8741e-05
2:182253027 A G 0.691198 -4.4891e-06
2:182253888 C T 0.075415 -4.3233e-06
2:182254572 A C 0.090082 -3.8513e-05
2:182258931 A G 0.021966 6.8958e-06
2:182261869 G A 1.228550 -2.7906e-05
2:182270312 A G 0.041910 -4.1251e-06
2:182273419 G A 0.475380 2.1177e-05
2:182289461 A G 0.485957 1.7037e-05
2:182289969 G C 0.045721 -1.9794e-07
2:182294314 G T 0.119126 -2.0337e-07
2:182299407 A C 0.078203 2.3596e-06
2:182301743 T C 1.032604 -1.6307e-05
2:182303729 T C 0.102824 -4.2467e-06
2:182303751 G A 0.708027 -4.3673e-06
2:182305424 C T 0.221022 9.6166e-05
2:182305701 C G 0.700887 -2.0418e-05
2:182307817 G A 0.086950 -5.7408e-06
2:182313246 T C 1.117845 -4.7375e-05
2:182319878 C A 0.041695 -3.1701e-06
2:182323665 T C 0.102358 -1.1363e-05
2:182325493 T C 0.196319 6.1877e-05
2:182329619 G A 0.043365 4.0600e-07
2:182331265 A G 1.766378 6.4892e-06
2:182336474 C T 0.688464 -2.6543e-05
2:182337447 T G 0.200902 2.0202e-05
2:182340657 A C 0.043314 -2.2471e-06
2:182342624 A G 0.389171 1.4448e-05
2:182343055 A G 0.119504 3.8173e-06
2:182343125 C A 0.045017 -3.6403e-07
2:182351312 A C 1.556939 3.0612e-05
2:182351352 T G 1.170066 1.4409e-05
2:182351887 T C 0.033420 -1.0647e-05
2:182352013 T C 0.052262 -5.8146e-07
2:182352568 C T 0.846515 5.3357e-05
2:182352969 T C 0.099713 -3.4429e-06
2:182353621 A G 0.741386 -8.3180e-06
2:182355511 A G 0.233037 -2.5826e-05
2:182381403 C T 0.031156 -1.6415e-05
2:182388628 G A 0.224541 2.1399e-05
2:182394308 C T 0.020654 -1.0661e-05
2:182395345 A G 1.337307 3.8460e-06
2:182399097 C T 1.138682 -4.8958e-06
2:182401587 T C 0.056352 1.0037e-05
2:182408184 T C 0.022799 1.0148e-06
2:182416827 T C 0.022979 1.5054e-05
2:182419821 C T 0.634414 6.0065e-05
2:182425330 A G 0.038228 7.6478e-06
2:182425874 T C 0.072885 -1.9688e-06
2:182430014 G A 0.032540 -6.9171e-07
2:182435364 G T 0.176077 3.8715e-05
2:182445276 C T 0.064501 -3.0951e-06
2:182448786 T C 0.091513 7.0069e-05
2:182449857 G A 0.826181 1.5712e-05
2:182455534 G C 0.153169 3.2096e-06
2:182455994 T C 0.433294 2.5634e-05
2:182468803 G T 0.279683 2.1898e-05
2:182469602 C T 0.139553 -6.7439e-06
2:182480016 T C 0.044755 -9.4335e-06
2:182485083 C T 0.073100 -5.5602e-06
2:182487154 C T 0.421503 -9.9021e-05
2:182489949 A G 0.154332 2.2730e-06
2:182490176 A C 0.028140 2.5255e-06
2:182491511 T C 0.210534 3.2187e-05
2:182502192 C T 0.335488 -5.4418e-06
2:182507114 G A 1.260131 1.0687e-05
2:182508495 T C 0.058990 -3.6904e-06
2:182511340 C T 0.046972 2.0797e-05
2:182511989 T C 0.041362 -5.8859e-06
2:182512057 G A 0.961293 7.5420e-06
2:182519785 C A 0.031258 -4.4399e-06
2:182521578 A G 0.951202 6.8643e-06
2:182524194 G A 0.148871 -4.1824e-06
2:182530752 T C 0.054679 -3.9232e-06
2:182531911 A G 0.070937 -7.4584e-06
2:182534739 C T 0.303774 2.7660e-06
2:182542998 T G 0.047744 -5.3336e-06
2:182554513 T C 1.956622 -1.0173e-05
2:182564755 T C 1.712178 1.9152e-05
2:182580032 A C 0.349393 2.9761e-05
2:182584132 C T 0.042705 3.5948e-05
2:182586519 G C 0.776666 1.1671e-05
2:182589210 C G 0.029106 2.1766e-06
2:182603515 G A 0.077207 7.8464e-06
2:182604418 T C 0.022796 -8.8413e-06
2:182605132 A G 1.975688 8.9275e-06
2:182618588 T C 0.098017 2.1121e-05
2:182620749 A G 0.052364 -9.3446e-06
2:182620951 C G 0.029181 -4.6623e-06
2:182622070 T C 0.053948 7.1562e-06
2:182629567 C G 0.029524 5.3760e-06
2:182639861 C A 0.831053 1.1776e-05
2:182644257 C A 0.035617 -1.3415e-05
2:182644308 C T 0.024190 -1.1006e-05
2:182653725 C T 1.687893 -9.1326e-07
2:182659974 A G 0.043916 -1.7070e-05
2:182674684 T C 0.045231 1.3221e-06
2:182678045 T C 0.031897 1.1488e-05
2:182682028 G A 0.092897 -4.3190e-06
2:182687502 G A 0.167574 3.5029e-05
2:182691315 G A 0.029065 6.6649e-06
2:182698560 C G 0.096606 -5.0743e-06
2:182698659 G A 0.046326 2.6795e-05
2:182699794 A C 0.144050 -5.8847e-06
2:182710156 G A 0.082575 -2.9556e-05
2:182713162 T G 0.078407 2.6065e-06
2:182718230 C A 0.052452 -5.3332e-06
2:182744226 T C 0.035759 2.4565e-06
2:182745096 G A 0.081983 -1.8125e-06
2:182749568 C T 1.041566 -8.7556e-06
2:182756900 G C 0.058844 -1.8077e-06
2:182766083 G A 0.056971 2.3450e-06
2:182767178 G C 0.036545 -1.2972e-05
2:182779559 T C 0.097956 1.5486e-05
2:182780126 A G 0.024985 2.8779e-06
2:182780307 A G 0.047618 -8.7094e-07
2:182780874 T C 0.100271 1.5280e-05
2:182789383 A G 0.027120 1.3865e-05
2:182799275 C G 0.195738 -2.8299e-06
2:182800528 A G 0.111388 -2.8438e-05
2:182815579 G A 0.092465 5.7723e-06
2:182825266 G A 0.051888 -8.1316e-06
2:182836833 T C 0.045112 5.7743e-06
2:182844231 C T 0.045490 3.7790e-06
2:182846812 T G 0.044371 4.6583e-06
2:182847007 G T 0.058861 -6.1862e-06
2:182850882 G A 0.075092 1.5381e-06
2:182852729 G A 0.131390 1.2385e-05
2:182859734 A C 1.500066 -2.3064e-05
2:182866231 G A 0.075915 3.1653e-06
2:182866288 C T 0.483805 -1.6365e-05
2:182871889 G A 0.865897 3.4701e-05
2:182903110 G A 0.025312 -1.3221e-05
2:182910206 G A 0.223620 -3.0376e-05
2:182919993 T C 0.155341 -1.9554e-05
2:182921723 T C 1.510796 1.4467e-05
2:182927167 A G 0.052605 3.8918e-05
2:182932232 C A 1.936468 2.3495e-05
2:182933574 T C 0.026454 -2.7263e-06
2:182942451 G A 0.033124 1.9349e-05
2:182953527 A C 1.258546 -6.3702e-05
2:182965672 C T 0.030452 -1.7663e-05
2:182968685 C A 0.117416 9.0561e-06
2:182969662 G A 0.415717 -1.6418e-05
2:182970348 C T 0.822512 -9.7098e-07
2:182971169 G A 0.079087 -2.6766e-05
2:183006550 T G 0.382283 9.8122e-07
2:183012930 C A 1.422744 -3.2695e-05
2:183015057 T C 0.058477 -1.0517e-05
2:183022927 G T 0.023381 4.9475e-06
2:183026005 A G 0.030462 -9.7814e-06
2:183026067 T C 0.726539 -1.0817e-06
2:183036519 T C 0.345871 -2.2969e-05
2:183043334 C T 0.368786 1.4247e-05
2:183047522 C A 1.430465 -3.5506e-05
2:183052059 A G 0.040057 -7.7625e-06
2:183057327 T C 0.068207 -3.4890e-06
2:183065667 G A 0.658525 -2.2027e-05
2:183085513 T C 0.083989 3.5959e-06
2:183092956 A G 1.324574 2.4447e-05
2:183115479 A G 0.026185 -3.0401e-06
2:183116900 G A 0.757324 -1.2398e-05
2:183117604 A G 0.254606 8.3555e-06
2:183127307 T C 0.481037 -2.0299e-05
2:183132358 A G 0.537832 4.4294e-05
2:183146173 G A 0.173789 3.4675e-05
2:183163828 T C 0.384207 8.4952e-07
2:183163880 G T 0.048172 -2.2485e-05
2:183166635 C T 0.392163 -1.0440e-05
2:183166835 C A 0.059929 2.5144e-06
2:183173655 G T 0.027749 3.8943e-06
2:183174933 C T 1.975096 1.2490e-05
2:183175066 T C 0.021167 1.0994e-05
2:183177121 T C 0.041498 4.0359e-06
2:183181858 C T 0.974253 -2.5777e-05
2:183183026 T C 0.498693 2.2172e-05
2:183193093 C T 0.026233 -2.0401e-05
2:183208082 A G 0.874737 -2.5848e-05
2:183212028 C T 1.336222 -9.9863e-06
2:183214781 C A 0.045653 4.9061e-06
2:183215590 A G 0.043096 -2.1611e-06
2:183228357 C G 0.029629 1.3537e-05
2:183235574 A C 1.081229 -2.1826e-05
2:183242260 T C 0.055438 -1.9730e-06
2:183246893 A G 0.037228 4.4294e-06
2:183263387 C T 0.259039 1.1369e-05
2:183272699 T C 0.381399 -5.6765e-05
2:183283295 G A 0.101811 -1.7960e-05
2:183306507 T C 0.386512 -2.0007e-05
2:183310334 G A 0.859492 1.2123e-05
2:183317153 T C 1.370077 -1.5291e-05
2:183328892 G A 0.336147 -8.2195e-06
2:183339263 C T 0.064620 1.4236e-06
2:183339387 A C 0.122451 -6.9923e-06
2:183345968 G T 0.034223 5.1827e-06
2:183346071 T C 1.362173 -1.2774e-05
2:183354938 G A 1.645701 1.4527e-06
2:183356903 T C 0.746621 1.8388e-06
2:183362214 A G 0.042913 5.3571e-06
2:183383268 A G 1.716536 -9.0386e-06
2:183387446 G A 0.130523 -3.3564e-06
2:183401673 T C 1.505370 -6.4744e-06
2:183403274 G C 0.309346 2.4932e-05
2:183403277 C A 0.841048 -1.2701e-05
2:183403962 G T 1.647598 -4.7055e-06
2:183407485 C T 0.031822 2.5848e-05
2:183434603 A C 0.599171 -2.3152e-06
2:183436341 G T 0.065066 -1.7880e-05
2:183444432 G A 0.064063 7.9256e-06
2:183445331 A G 0.058888 -4.1847e-06
2:183452523 T C 0.047200 1.7940e-05
2:183470617 T C 0.881387 5.1246e-06
2:183476298 C T 0.062115 1.1154e-05
2:183480999 G A 0.062649 7.6445e-07
2:183481873 C A 0.061639 5.2507e-07
2:183485704 G A 0.227146 2.6574e-06
2:183486996 A C 0.032088 -6.4716e-06
2:183490766 G A 0.202636 7.0380e-06
2:183494837 C T 1.062441 -1.4353e-06
2:183497242 C T 1.235747 2.5540e-07
2:183500977 A G 0.078849 -3.7713e-05
2:183502123 C T 0.043861 -1.3430e-05
2:183507763 G A 0.111681 1.4054e-05
2:183511699 T A 0.052616 1.4560e-06
2:183512390 C T 0.201348 -1.8941e-06
2:183520126 C A 0.043123 -1.4150e-05
2:183529352 A G 0.259746 9.8939e-06
2:183531424 G A 0.295251 9.3156e-06
2:183532081 G A 1.035875 2.1684e-06
2:183533806 T C 1.365352 1.4267e-05
2:183535117 G A 0.034512 -5.8165e-06
2:183537235 C T 0.115451 -2.2658e-05
2:183551038 A G 0.147916 2.0016e-06
2:183563956 T C 0.088453 1.1380e-05
2:183566418 G A 0.032033 2.7114e-05
2:183576988 G A 0.047244 8.1447e-06
2:183582104 C T 0.023197 4.9846e-06
2:183589360 A C 1.237886 1.5157e-05
2:183608528 A G 0.025679 -9.8785e-06
2:183616913 C A 0.048692 -2.9991e-05
2:183622547 G T 1.256381 1.7732e-05
2:183623300 A G 0.031574 -2.4475e-06
2:183625957 G A 0.175506 1.3458e-05
2:183632783 A G 0.066297 5.8478e-06
2:183643662 A G 0.098452 3.6900e-06
2:183659474 A G 0.031520 -1.4065e-05
2:183666168 A G 1.094277 1.1105e-05
2:183677460 A C 0.029286 -3.1244e-06
2:183678433 T C 0.074249 5.8179e-06
2:183680199 C A 1.106901 1.6761e-05
2:183683187 G A 0.089820 8.1048e-06
2:183683248 G A 0.052119 1.8047e-05
2:183687322 A G 1.191747 2.6611e-05
2:183687574 T C 0.068078 2.5761e-05
2:183689010 C T 1.951974 6.5951e-07
2:183689520 T C 0.219340 1.3575e-05
2:183689708 T C 0.578201 2.4023e-05
2:183690561 A G 0.252323 -1.1433e-05
2:183692791 G A 0.165718 -2.2104e-05
2:183694845 G A 0.981702 -8.8685e-07
2:183699584 C G 0.162750 -1.1344e-05
2:183699954 C T 0.072936 -6.2466e-06
2:183700883 T C 0.213692 3.7961e-05
2:183703336 A G 0.238613 1.0111e-05
2:183704659 C T 0.172412 -1.5149e-05
2:183716900 A C 1.356376 -6.7068e-07
2:183725221 G A 1.124532 1.5253e-05
2:183726685 T C 0.032536 2.5360e-05
2:183730527 G T 0.503014 -7.1780e-06
2:183732967 C G 0.055373 1.5485e-05
2:183747546 C T 0.091843 -6.1355e-06
2:183755369 A G 0.761203 -1.2982e-05
2:183758583 C A 0.033570 7.4634e-07
2:183759235 A G 1.877232 -1.7542e-05
2:183764930 A C 1.811374 -1.9305e-05
2:183766851 T C 0.063091 -1.1807e-05
2:183768201 A G 0.203031 -5.1417e-06
2:183772119 C T 0.158435 -7.5885e-06
2:183794869 C T 0.050307 6.5916e-06
2:183796408 G T 0.130111 2.2661e-05
2:183802026 G A 0.127623 2.0383e-05
2:183807862 G A 0.034794 1.3057e-06
2:183811562 A G 0.057634 -5.5998e-06
2:183823543 A G 0.096001 -1.0320e-05
2:183826767 G T 0.057066 -1.0353e-05
2:183828337 A G 0.037500 1.2558e-05
2:183859473 C T 0.310077 -2.2035e-06
2:183871448 A C 0.414748 1.1848e-05
2:183876826 A G 0.031472 1.0837e-05
2:183883823 G A 0.081633 9.8508e-06
2:183898692 A G 0.055604 -1.8114e-05
2:183901592 A C 0.045700 2.7852e-05
2:183901677 T C 0.054574 1.3223e-05
2:183906340 G A 0.046853 -9.7041e-06
2:183925091 G A 0.196421 -7.8146e-06
2:183939618 A G 0.049161 2.2233e-05
2:183940667 T C 0.022796 1.9310e-05
2:183945032 G T 0.203221 -2.1220e-05
2:183957935 G A 1.267042 -1.7558e-05
2:183979483 A G 0.196670 6.9407e-06
2:183985969 T C 0.197649 6.5242e-06
2:183989637 T C 1.315575 -1.3858e-05
2:183998817 A G 0.258322 -1.6517e-06
2:183999225 T C 0.034614 -3.8415e-06
2:184005606 A G 1.617785 1.3118e-05
2:184014965 C G 0.055468 1.5700e-05
2:184027033 C A 0.095484 -7.6712e-06
2:184028529 C T 0.345116 2.2939e-06
2:184036470 T C 1.087008 -2.6031e-05
2:184045550 G A 0.062540 -6.7410e-06
2:184045757 A G 1.662710 -2.2433e-05
2:184058088 C T 0.089908 4.7185e-06
2:184064736 T C 0.023098 2.9030e-05
2:184074663 C T 0.078893 -1.4501e-05
2:184077474 T C 0.947809 -2.2086e-05
2:184078409 A G 0.214049 -2.2253e-05
2:184091944 T C 0.216694 -1.9989e-05
2:184094402 C T 0.102960 1.0076e-05
2:184100581 T C 0.252399 1.4711e-05
2:184113542 C T 0.340373 -1.8000e-05
2:184114645 A C 0.285436 4.5778e-05
2:184121030 C A 1.808308 5.6811e-06
2:184121974 T C 0.044347 -2.0449e-05
2:184130272 A G 0.818123 1.1191e-06
2:184139076 C T 1.023636 -9.6618e-07
2:184140295 T C 1.364519 -1.2730e-05
2:184141374 C T 0.174560 1.7684e-05
2:184143715 A G 1.049675 -1.4722e-06
2:184144977 T G 0.153740 2.5835e-05
2:184145116 C T 0.262796 3.1905e-05
2:184146870 C G 0.721898 2.7563e-05
2:184150220 T A 0.476968 -1.8737e-06
2:184152097 C A 0.186334 -2.5184e-05
2:184156531 T C 0.100812 -3.6772e-05
2:184158364 A G 0.149242 -4.3188e-07
2:184158568 A G 0.050399 -2.4608e-07
2:184162775 A G 0.042637 -5.3074e-06
2:184171554 A G 0.125484 -1.0039e-05
2:184180732 T C 0.129003 -3.1964e-05
2:184181744 G A 0.172602 -3.7064e-05
2:184183623 C T 0.066912 -4.9329e-06
2:184185907 A G 0.124760 -1.0517e-05
2:184191329 T C 0.424135 -9.8860e-06
2:184191606 A G 0.127368 -1.0160e-05
2:184194846 T C 0.101631 -3.3793e-05
2:184202792 A G 0.125861 -1.3741e-05
2:184207690 C A 1.744391 6.3355e-07
2:184211264 T G 1.013898 -7.1449e-06
2:184218309 G A 0.382704 3.1681e-05
2:184220831 T C 1.969293 -1.1551e-05
2:184222947 C T 0.059504 1.3776e-05
2:184222951 T C 0.072698 -4.8791e-06
2:184227770 T C 0.123070 1.7291e-05
2:184231249 A G 0.046081 2.9765e-05
2:184240176 T C 0.101641 1.2203e-05
2:184261875 A C 0.025828 1.0242e-05
2:184271123 C T 0.029058 9.9574e-06
2:184274036 T C 0.353463 3.8825e-06
2:184277332 G A 0.055876 -8.4795e-06
2:184287782 C A 0.064104 1.2689e-05
2:184295669 G A 0.028045 -2.2757e-06
2:184328772 G T 1.617557 -2.2838e-06
2:184347066 A G 0.042022 2.6139e-05
2:184347302 C T 0.141252 -1.3784e-05
2:184349492 A G 0.464739 -7.8726e-06
2:184350162 G A 0.049675 -1.4971e-05
2:184352266 G A 0.698113 -5.6028e-06
2:184352770 A G 0.108560 -5.4855e-06
2:184353132 A G 0.670843 -2.5281e-06
2:184355309 A G 0.427562 -1.6479e-05
2:184356068 G A 0.020838 1.3489e-06
2:184357714 T C 0.136911 1.1893e-05
2:184357890 G T 0.981828 1.2594e-05
2:184358796 C T 0.143167 -2.0561e-06
2:184359095 T C 1.703280 6.8950e-06
2:184359293 G A 0.218224 -1.3757e-05
2:184361928 C T 0.050702 -7.4780e-06
2:184365369 T G 0.044820 1.4290e-05
2:184378106 C T 0.964876 -6.1322e-06
2:184381320 A G 1.753846 -1.2637e-06
2:184381638 G A 0.336783 1.2341e-05
2:184386464 T C 0.132080 -2.2830e-05
2:184391617 G T 1.244332 3.8030e-06
2:184396011 T G 0.023017 -3.0386e-06
2:184402123 A G 0.070115 1.3491e-05
2:184404720 C T 0.045772 1.1565e-05
2:184405092 T C 0.069945 3.2461e-05
2:184405847 A G 0.061020 7.7784e-06
2:184419929 G A 0.430265 -7.6678e-06
2:184428002 T C 0.364723 -5.2360e-05
2:184444370 C T 1.406598 1.2528e-05
2:184447386 C A 0.097942 -6.6684e-07
2:184457356 G A 0.091795 2.4641e-05
2:184462729 G A 0.336599 3.5597e-07
2:184469557 A G 0.167652 -1.2333e-05
2:184471098 T C 0.440053 2.8436e-06
2:184473338 A G 0.404310 4.0928e-05
2:184492741 C T 0.056359 -3.6545e-06
2:184499853 C T 0.032839 -1.3133e-07
2:184507471 C T 0.614236 -9.7075e-06
2:184508638 T C 0.045799 3.6083e-06
2:184511978 A C 0.788415 -1.5527e-05
2:184513143 C T 0.145322 -7.0133e-06
2:184514231 A T 0.201756 -2.0588e-05
2:184515328 G A 1.864469 -2.9602e-06
2:184518605 C T 0.170542 5.0873e-06
2:184521711 G A 0.060041 1.3007e-05
2:184533968 C T 0.123162 2.4456e-06
2:184543010 G A 0.036405 8.0353e-06
2:184545795 C T 0.033247 1.4307e-06
2:184546809 T G 0.639296 -1.4629e-05
2:184560284 G T 1.099288 -1.7644e-05
2:184560388 T C 0.064780 2.0910e-05
2:184562043 T G 0.104041 -9.6641e-06
2:184566697 A G 0.035498 -6.6745e-06
2:184580858 G A 0.057318 1.4775e-05
2:184581717 T C 0.095583 6.0201e-06
2:184595846 C T 0.105306 -2.5739e-06
2:184611844 G A 0.042341 6.8160e-06
2:184612254 T C 0.068183 -1.2367e-05
2:184616798 T G 1.257091 1.7037e-06
2:184620740 G A 1.362564 -3.9331e-07
2:184651493 T C 0.056468 -8.1525e-07
2:184683341 T C 0.040798 8.8740e-06
2:184691551 T C 0.038887 1.1613e-05
2:184701773 G A 0.798982 -7.1792e-05
2:184701816 T C 0.055410 7.8021e-06
2:184723500 G A 0.072943 1.0034e-05
2:184725750 T C 1.596934 -3.1354e-05
2:184734922 T C 0.151639 -8.4101e-06
2:184738268 C A 1.755267 -3.9581e-05
2:184761184 C T 0.139903 -7.5677e-05
2:184785105 C A 1.719392 -7.1071e-05
2:184793800 T C 0.762985 2.2600e-05
2:184807267 G A 0.090717 -5.0310e-06
2:184814072 C T 1.746601 -1.8959e-05
2:184817030 T C 0.123645 4.4238e-07
2:184822666 C T 0.041206 1.0423e-05
2:184828432 C T 0.222563 8.8276e-06
2:184833189 T C 0.047033 -4.5526e-07
2:184845759 G A 0.034624 -1.4839e-05
2:184845796 G A 0.104575 -1.2509e-05
2:184848786 G A 1.267236 -3.0246e-05
2:184855828 G A 1.921753 -1.1114e-05
2:184862190 A G 0.033128 -1.4136e-06
2:184880150 A G 0.573924 -8.4407e-06
2:184881731 T C 0.255364 3.3021e-05
2:184892081 A G 0.153703 -5.3396e-05
2:184895085 T C 0.042607 2.2495e-06
2:184906718 T C 0.047887 9.5560e-06
2:184909755 G A 0.645501 -2.5022e-05
2:184912342 A G 1.105296 8.7102e-06
2:184912648 C T 0.433698 -1.0358e-05
2:184923370 A G 0.093012 1.5088e-05
2:184940198 G A 0.036480 -5.6358e-06
2:184976157 T G 0.021691 -1.4054e-05
2:184986097 A C 0.134538 -4.3885e-06
2:184988773 A G 0.038755 -1.0045e-05
2:184989114 T C 0.915341 4.6021e-06
2:185002921 C T 0.465045 5.1092e-06
2:185004430 G A 0.030758 -1.7234e-05
2:185011675 A G 0.020732 -9.2284e-06
2:185020122 G A 0.105629 -4.3105e-05
2:185029154 C T 1.459367 1.6927e-06
2:185030573 G A 0.044075 1.2452e-05
2:185043362 G A 1.832348 -5.2813e-06
2:185075381 A G 0.035273 -6.1018e-07
2:185075691 A G 0.528200 -1.4659e-05
2:185087961 A G 0.359647 -2.3089e-06
2:185099836 G A 1.248639 5.1234e-07
2:185106843 G A 0.054989 5.1201e-06
2:185106990 G T 1.624819 -9.1105e-06
2:185107332 G A 1.082153 -1.5720e-06
2:185135472 A G 0.178674 -5.0880e-05
2:185141092 G T 0.127065 5.5424e-06
2:185142749 G A 0.363577 -5.3385e-06
2:185144106 T C 0.166068 1.7564e-06
2:185145103 G T 0.031374 -9.7587e-06
2:185172013 C G 0.031153 -2.0518e-05
2:185175392 A G 0.037908 -2.0155e-06
2:185179149 G C 0.039686 -1.8913e-05
2:185191161 A G 0.477702 -9.7327e-06
2:185198836 C T 0.055074 -1.6029e-06
2:185201390 C A 1.102875 2.0191e-06
2:185204448 G T 0.051902 -2.9184e-06
2:185205871 A G 0.057766 -1.2899e-05
2:185207659 G T 0.327345 3.2587e-06
2:185209227 A G 0.024088 2.5758e-05
2:185209989 C T 0.059286 1.8909e-06
2:185214225 T C 0.371203 2.6457e-06
2:185227863 A C 0.238198 1.7819e-05
2:185228736 T G 0.335294 1.1707e-06
2:185229120 T G 1.776254 1.0290e-05
2:185234102 T C 1.006300 4.5900e-06
2:185257322 C T 0.055631 -6.2851e-06
2:185266750 C T 0.181530 -8.2835e-06
2:185279829 T G 0.391452 -5.3031e-05
2:185281705 A G 0.839151 -4.5569e-05
2:185283979 C T 0.314337 1.9729e-05
2:185286708 G T 0.034957 1.4221e-05
2:185287387 G A 0.482255 5.5656e-05
2:185296258 C T 0.474058 5.1061e-06
2:185304462 G A 0.023948 1.0664e-05
2:185314106 A G 0.362186 3.1745e-05
2:185315592 T C 0.041576 -1.5967e-06
2:185315953 G C 0.029691 -1.1216e-05
2:185327680 C T 1.060932 7.5201e-05
2:185344637 T C 0.025434 -1.1542e-05
2:185351514 A G 0.198811 1.1860e-05
2:185383451 A G 0.531776 -2.0621e-05
2:185389340 T C 0.063889 2.3118e-05
2:185398913 G A 0.066783 -2.2343e-05
2:185401265 C A 0.505482 1.6567e-05
2:185404338 A G 0.027600 -1.7421e-05
2:185418612 A G 0.062292 -1.7467e-05
2:185425935 G T 0.098071 -1.0803e-05
2:185432834 C A 0.649172 -3.2254e-05
2:185443672 A G 1.130499 -1.6865e-05
2:185445333 A G 0.569644 -1.5267e-05
2:185448231 C A 0.271296 5.7219e-05
2:185451093 T C 0.075945 -3.3378e-05
2:185452728 C T 1.971452 -9.4389e-07
2:185462041 C T 0.641434 -7.6559e-06
2:185471113 G A 0.230515 6.2229e-05
2:185474546 A G 0.052860 -4.0086e-06
2:185478036 A G 0.800862 4.3236e-06
2:185487715 C T 0.324914 -3.5308e-05
2:185496411 A G 0.067293 -2.2982e-05
2:185498003 G C 1.759197 -5.4873e-05
2:185532849 T C 0.144424 1.4629e-05
2:185548223 A C 0.163538 -1.0242e-05
2:185548628 C T 0.075921 -6.6527e-06
2:185555448 A G 0.023421 -1.1768e-05
2:185569891 T C 0.299487 -1.2536e-05
2:185578958 G C 0.055472 1.8610e-05
2:185606004 G A 0.456889 -2.4840e-05
2:185609452 C A 0.026923 -1.5983e-06
2:185609477 A G 0.052714 2.3413e-05
2:185634294 A G 0.037677 -1.1386e-05
2:185641160 C A 0.068272 -4.8029e-06
2:185651328 T C 0.143996 1.1888e-05
2:185670496 T C 0.043032 -1.5529e-05
2:185702685 G A 0.047013 7.6782e-06
2:185724450 G A 0.296822 -1.7077e-05
2:185727845 A C 0.387172 -2.0462e-05
2:185729304 C T 0.451306 -2.3724e-05
2:185747009 A G 0.074072 2.3955e-05
2:185765063 A G 0.151326 -1.5068e-05
2:185767753 G A 0.060857 -2.5598e-05
2:185769746 G T 0.031153 -2.1183e-05
2:185778428 C A 0.791448 -1.9718e-05
2:185800905 T A 1.242758 -9.8210e-06
2:185801103 C A 0.067061 2.2154e-05
2:185801756 A G 0.150204 -1.5442e-05
2:185802243 A C 1.166605 -1.9039e-06
2:185802363 G A 1.393931 -1.6169e-05
2:185803364 G C 0.336470 -2.2238e-05
2:185803445 A G 0.067745 -1.0895e-05
2:185834395 T C 1.217300 -9.1530e-06
2:185838138 C T 0.344562 -1.2197e-05
2:185842019 T C 0.028327 1.5349e-05
2:185870109 A G 0.093427 -2.3376e-06
2:185874887 G A 0.173401 -1.1824e-05
2:185875202 A G 0.047400 6.9100e-06
2:185906287 C T 0.043236 -9.4138e-06
2:185932256 T G 0.390232 -1.6384e-05
2:185940622 C A 0.036946 7.8474e-06
2:185941797 T C 0.045020 -1.9831e-05
2:185967875 G A 0.022184 1.3195e-05
2:185971743 C T 0.070703 -1.7456e-05
2:185982523 T G 0.067242 2.5557e-07
2:185987048 T C 0.172204 -3.2758e-05
2:185992761 T C 0.234768 -1.7225e-05
2:186018901 G T 0.037014 -1.2364e-05
2:186022411 A G 1.606151 2.0093e-05
2:186027175 C T 0.131373 2.0244e-05
2:186031626 C T 0.387678 2.2870e-05
2:186037370 A G 0.049260 -9.2591e-06
2:186042615 T C 0.298334 2.0031e-05
2:186054955 A G 0.064994 -1.0236e-05
2:186055496 G T 0.032502 -3.1388e-05
2:186096049 C T 0.333206 6.2342e-06
2:186103938 A T 0.083058 2.2813e-06
2:186109196 T G 0.080042 2.6936e-05
2:186109320 A G 0.501878 -2.8007e-05
2:186109482 G A 0.066150 1.0811e-06
2:186119486 T C 0.021674 -1.6596e-05
2:186121778 A G 0.055743 1.5421e-05
2:186126394 T C 0.053211 -8.4315e-06
2:186146726 A G 0.789959 -2.1445e-05
2:186148995 C A 0.329987 5.8174e-06
2:186163942 A G 0.025111 -8.3646e-06
2:186165973 G A 0.056505 -3.9632e-05
2:186166532 T C 1.121768 -1.1913e-05
2:186169801 T C 1.757946 -8.2599e-06
2:186182283 C A 0.121027 1.0872e-05
2:186190812 A G 0.585330 1.1995e-05
2:186196317 A G 0.500229 -1.0027e-05
2:186206092 T C 1.060054 -1.0475e-05
2:186208756 T C 0.354313 7.7203e-07
2:186216437 T G 0.844145 4.5535e-07
2:186216568 C A 0.344844 9.7709e-06
2:186220642 A C 1.622317 -1.0255e-05
2:186221120 G A 0.024265 1.6592e-05
2:186221717 G C 0.220686 -1.4140e-05
2:186222851 T A 0.171892 -1.2360e-05
2:186226239 A G 0.086301 -8.1979e-06
2:186235831 T G 0.060493 2.4721e-05
2:186236595 T C 0.216219 7.7656e-07
2:186246020 G A 0.115186 2.0359e-05
2:186249631 C A 0.274964 2.5055e-05
2:186253296 C T 0.539725 1.3349e-05
2:186260251 C T 0.092938 -8.0854e-06
2:186266652 C T 0.194545 1.8333e-05
2:186272255 G T 0.495861 -2.6042e-05
2:186291074 C T 0.290076 1.3672e-05
2:186305213 A G 0.082605 -9.8470e-06
2:186326993 G T 0.839212 4.9963e-05
2:186328225 T C 0.494803 2.3657e-05
2:186336045 C T 0.418790 -7.6292e-06
2:186386138 A G 0.051929 -5.1535e-06
2:186389800 G T 1.141555 -5.1393e-05
2:186395289 G T 0.160230 -5.7869e-06
2:186433551 A G 0.509827 2.1930e-05
2:186442109 C T 0.041937 2.3565e-05
2:186460159 T A 0.035382 1.3473e-05
2:186465769 T G 0.020164 -4.8098e-07
2:186466872 C T 0.036188 -2.3222e-06
2:186475571 T C 0.061285 -5.1326e-06
2:186475997 C T 0.173847 -1.9453e-05
2:186482647 G A 0.604754 2.0509e-05
2:186485616 A C 0.064505 2.6774e-05
2:186505448 G A 0.052483 -5.5116e-06
2:186527045 C A 0.093791 -5.8160e-06
2:186533360 T C 0.266274 -1.4546e-05
2:186546141 C T 0.255197 3.7770e-05
2:186554772 G A 0.045258 -1.8480e-05
2:186557138 T C 0.027403 -1.4000e-05
2:186587183 A C 0.050984 7.9827e-06
2:186591073 T C 0.046931 -9.8266e-06
2:186592940 A G 0.070560 2.7455e-05
2:186641176 T C 0.037531 4.8128e-06
2:186654867 C G 0.073028 3.3636e-06
2:186658056 A G 1.062196 1.4044e-05
2:186659184 A C 0.197244 -1.4999e-05
2:186660561 G A 0.048033 9.3291e-06
2:186661567 A G 0.166969 -6.4406e-05
2:186667360 C A 0.246416 2.7606e-05
2:186668935 G A 0.680389 -3.9901e-05
2:186670780 A T 1.073375 9.0355e-06
2:186670979 C T 1.752700 -2.6303e-05
2:186671256 C T 0.055944 -9.6555e-06
2:186671912 A G 1.075911 1.2699e-05
2:186676845 T C 0.029946 6.7738e-06
2:186678633 T C 0.185117 -2.3121e-05
2:186697688 A C 0.152540 -5.3554e-05
2:186702554 A G 0.030993 -3.3405e-05
2:186745559 G A 0.622861 -1.3111e-05
2:186746683 G C 0.155637 -3.9511e-06
2:186754898 A T 0.030779 1.2989e-05
2:186760679 A G 0.615970 -1.3591e-05
2:186782447 T C 0.037990 1.0891e-05
2:186799161 T C 0.073620 -1.8588e-05
2:186800905 G A 0.254099 -2.8527e-05
2:186822460 C T 0.694036 3.9146e-06
2:186824561 A G 0.035307 -3.8142e-05
2:186834192 T C 0.052102 1.0656e-05
2:186845377 A G 0.066779 -1.9471e-07
2:186851224 G A 0.271799 -3.6006e-06
2:186853010 A G 0.023925 -8.1684e-06
2:186865606 A G 0.190832 2.9062e-05
2:186870648 A G 0.022089 -1.2249e-05
2:186871687 T C 0.052133 -6.9397e-06
2:186880577 C T 0.866792 1.6054e-05
2:186880719 T C 1.462927 1.9351e-05
2:186880879 A G 0.062635 -2.2302e-05
2:186881807 G C 0.031683 2.0474e-05
2:186884914 T C 0.205961 -1.4348e-05
2:186911137 A G 0.148055 3.8514e-06
2:186913930 C T 0.053496 1.5486e-05
2:186944130 G A 0.039384 -1.3890e-05
2:186973326 A G 0.084911 -1.3293e-05
2:186996950 C T 0.332227 -1.0991e-05
2:187000522 C T 0.023472 6.4478e-06
2:187006541 C T 0.085489 -4.1746e-06
2:187013445 C A 0.070036 4.1615e-07
2:187013685 G T 1.963612 -8.2206e-06
2:187014815 G A 0.659365 -1.1446e-05
2:187028547 T C 0.278360 -8.5441e-06
2:187037194 C G 0.027083 1.2631e-05
2:187040426 A G 0.090065 9.3413e-07
2:187040885 C T 0.326682 -5.1815e-06
2:187045181 T C 0.046319 -7.9448e-06
2:187062704 G A 0.224762 -1.7903e-05
2:187072327 T C 0.196061 -1.5590e-05
2:187085439 G A 0.207661 -1.2556e-05
2:187101443 A G 0.183580 6.9986e-05
2:187107186 G A 0.040329 7.2093e-06
2:187116672 C G 0.208141 -3.0270e-06
2:187141788 G T 0.053795 -3.0350e-05
2:187156914 A G 0.664706 -1.3164e-05
2:187212046 T C 0.044905 2.3751e-06
2:187215705 A G 0.108597 4.3008e-06
2:187243523 C A 0.100023 1.8819e-05
2:187253239 T C 0.101995 1.5701e-05
2:187288824 T C 0.083625 -1.1761e-05
2:187295145 A G 0.021398 -1.9678e-06
2:187298747 A G 0.622963 9.6464e-06
2:187299155 C T 0.712215 3.5689e-06
2:187334936 T G 0.057950 -1.2581e-05
2:187339371 C T 0.048998 1.4329e-05
2:187363779 A G 1.433440 1.1651e-05
2:187365322 C T 0.154672 -2.1067e-05
2:187382906 A G 0.632047 -4.2621e-06
2:187389893 C T 0.126290 5.8605e-05
2:187408302 T C 0.158156 2.4970e-06
2:187411029 T C 1.567866 9.7323e-06
2:187414792 T C 0.025397 5.3990e-06
2:187416599 T C 1.524708 9.8171e-06
2:187437637 C T 0.064777 1.2095e-05
2:187441594 T C 0.060374 1.4396e-05
2:187449871 T C 0.450878 -1.4747e-05
2:187450990 G A 0.030384 -1.4589e-05
2:187460541 G A 0.021385 1.8713e-05
2:187472984 C T 0.136051 -5.8906e-06
2:187473707 C A 0.034454 1.0261e-05
2:187475357 A C 1.493392 -2.5145e-05
2:187484440 G A 1.493321 -2.3527e-05
2:187493431 A G 0.236702 -3.3227e-05
2:187494401 A G 0.041532 9.5372e-06
2:187496919 A G 0.140130 -6.9610e-06
2:187500682 G A 0.726437 -1.2861e-06
2:187516376 A C 0.048801 1.3248e-05
2:187519338 T G 0.556364 -4.9008e-06
2:187532010 T G 0.740332 -7.4379e-06
2:187532373 G T 0.220162 -1.1674e-05
2:187536155 T C 0.470246 -1.4481e-06
2:187539721 A G 0.453553 9.6533e-06
2:187541377 A G 0.583957 5.8246e-06
2:187558960 A G 0.469549 7.7624e-07
2:187560627 A C 1.131787 -4.3502e-07
2:187571121 T C 0.060564 1.0292e-05
2:187577810 A G 0.158938 6.7962e-06
2:187578087 A G 0.772790 -1.7714e-05
2:187587630 C G 0.025764 7.5587e-06
2:187621226 T C 0.100268 -4.5259e-06
2:187621427 A C 0.364254 3.0543e-05
2:187626338 T C 0.609779 -2.5937e-05
2:187626344 A G 0.036959 1.0997e-05
2:187644547 T C 1.159996 -9.7988e-06
2:187668449 C T 0.201066 5.4961e-06
2:187672675 T C 0.118137 2.3315e-06
2:187674756 T C 0.064603 -2.3658e-05
2:187684426 T C 0.187687 -8.8150e-06
2:187685195 C T 0.439053 1.1775e-05
2:187697883 G A 0.234163 -3.5675e-06
2:187698707 T C 0.227826 -5.2978e-06
2:187698751 A G 0.594775 8.8839e-06
2:187705356 T C 0.041281 -1.5376e-07
2:187716737 A G 0.170545 1.0234e-05
2:187723368 C A 0.654065 -1.0738e-05
2:187735679 G A 0.130625 9.1485e-06
2:187738016 G T 0.049066 3.3133e-06
2:187747733 C T 0.565887 -2.2715e-07
2:187754990 T C 0.030517 3.1898e-06
2:187758191 A C 0.069985 -3.1579e-06
2:187781679 T C 0.897475 2.4137e-06
2:187784328 C A 0.030343 2.4340e-07
2:187796870 T C 0.145118 -2.0214e-05
2:187802198 G T 0.411304 -1.4678e-05
2:187809924 A G 0.088062 5.1108e-06
2:187810292 C T 1.403702 -1.0893e-05
2:187827911 T C 0.132766 9.2664e-06
2:187843494 A G 0.163623 3.9814e-06
2:187843646 A G 0.404314 2.3005e-06
2:187865727 T C 0.080691 -1.2711e-05
2:187871643 A G 0.024197 -5.6708e-06
2:187873808 A G 1.950199 -1.0894e-05
2:187875589 G A 0.375082 7.2238e-06
2:187884115 G A 0.052296 1.7101e-05
2:187885799 A G 0.115679 -5.1194e-06
2:187888255 T C 0.071610 -1.7665e-05
2:187896374 G A 0.037245 7.0071e-06
2:187908848 G A 0.225731 1.3707e-06
2:187912803 T C 0.211884 -5.0430e-06
2:187932568 A G 0.141229 -3.5170e-05
2:187942514 C T 1.739774 -4.3387e-06
2:187956733 A G 0.374511 8.7347e-06
2:187969165 T C 0.056570 1.9488e-06
2:187972301 G T 0.030024 -2.1400e-06
2:187984451 T C 0.096871 -2.2685e-05
2:187987400 C A 0.041029 -5.3834e-06
2:187988788 G A 0.115271 1.6336e-05
2:187994172 A G 0.065719 -1.7119e-05
2:188018394 G T 0.093930 -2.4401e-05
2:188021999 T G 1.286221 8.2768e-07
2:188073456 T C 0.071468 -1.6912e-05
2:188096571 C A 0.079308 -1.1673e-05
2:188116107 T C 0.071712 1.3383e-05
2:188127592 T C 1.340067 -2.4259e-05
2:188145507 C T 0.116172 -8.7104e-06
2:188156025 G A 0.230532 -4.8350e-06
2:188165780 C T 0.109467 6.4335e-06
2:188178995 T C 0.112966 1.1327e-05
2:188179885 A G 0.049739 3.7403e-06
2:188184710 G A 0.070441 6.7884e-06
2:188184804 A G 0.403331 1.5144e-06
2:188186079 G A 1.353949 1.4782e-05
2:188196469 C T 1.329212 1.9715e-05
2:188210406 T C 0.025682 -8.5042e-06
2:188218946 G A 0.049444 -1.6514e-05
2:188238334 A C 0.222763 -1.8182e-06
2:188257827 A G 0.071478 -1.7127e-05
2:188268001 C A 0.369469 6.7203e-06
2:188300335 G A 0.073491 7.9969e-07
2:188318379 C T 0.045153 -1.7984e-05
2:188331521 T C 0.026053 -3.2094e-06
2:188343497 C T 0.588424 -1.3120e-05
2:188343762 G T 0.044966 -2.5458e-05
2:188345601 A G 0.106377 -2.2464e-06
2:188349145 A G 0.116294 9.5150e-06
2:188357273 T G 0.066303 2.4733e-05
2:188370232 C T 0.603849 -1.5385e-05
2:188381563 C T 0.115771 1.3951e-05
2:188388402 C G 0.185552 4.9423e-06
2:188391715 T C 0.093407 -6.3474e-06
2:188395700 A G 0.259338 2.7681e-05
2:188408848 T C 0.945263 -2.7127e-06
2:188415764 G A 0.072552 1.4437e-05
2:188416008 T C 0.042416 -2.8214e-06
2:188448778 T C 0.211962 6.9736e-06
2:188455890 C T 0.091782 -4.2967e-06
2:188460461 C T 1.155603 2.0458e-06
2:188480127 C T 0.857350 -2.2486e-05
2:188480447 T C 0.033767 1.5199e-05
2:188482933 G A 0.369687 -5.7683e-06
2:188485574 A G 0.070346 -2.8268e-08
2:188486284 C T 0.073389 -1.0568e-05
2:188491460 T C 0.118967 -1.5213e-05
2:188509060 G A 1.754880 -4.9431e-06
2:188517373 G A 0.045184 -3.2174e-05
2:188526925 C T 1.508335 -2.8386e-05
2:188530061 G A 0.247884 4.5475e-07
2:188530745 T G 0.298280 9.4999e-06
2:188545602 C T 1.176298 -1.1412e-05
2:188551489 T C 0.068302 1.3316e-06
2:188565461 C T 0.233078 3.0558e-06
2:188578212 T G 0.024329 9.3593e-06
2:188587072 G T 0.313651 -6.5037e-06
2:188602123 A C 0.402461 -5.5239e-06
2:188604168 G C 0.045864 1.5055e-05
2:188604301 C T 0.052813 4.2599e-06
2:188645579 A G 0.344501 1.3138e-05
2:188646626 C A 1.866132 1.3840e-05
2:188649587 T C 1.002138 -1.0850e-06
2:188654499 G C 0.029986 -9.7600e-06
2:188665661 A C 0.027443 -1.8511e-05
2:188665869 C A 0.105877 -1.9080e-05
2:188665909 C G 0.027950 -1.3702e-05
2:188665973 T C 0.889574 -2.9224e-06
2:188670717 A C 0.284718 -3.4485e-05
2:188672726 A G 0.024207 2.0026e-06
2:188675156 A G 1.176781 3.0489e-06
2:188680373 A G 0.033036 -6.6724e-06
2:188703907 A G 0.067881 -3.1192e-05
2:188707867 T C 0.195327 1.4473e-05
2:188713756 T C 1.419127 2.0014e-05
2:188720150 T C 0.101950 1.0329e-05
2:188726693 A G 0.060102 -1.0043e-05
2:188740617 C T 0.032703 3.6343e-07
2:188745248 T C 0.483584 5.0246e-06
2:188761539 C T 0.479848 -6.5130e-06
2:188780717 C T 0.286853 3.5891e-05
2:188796294 C T 1.137081 4.0793e-07
2:188800394 T C 0.930004 2.0561e-06
2:188800839 C T 0.071998 -5.9795e-06
2:188805747 A G 0.061996 -1.8529e-05
2:188824745 G T 1.895683 4.2274e-06
2:188827204 G A 0.230498 8.4582e-07
2:188841235 A C 0.021810 1.0525e-05
2:188841439 T C 1.049627 1.3377e-05
2:188848937 T G 0.290114 -7.6370e-05
2:188854032 C T 0.099081 -1.5964e-05
2:188854434 C A 0.106105 -3.7116e-06
2:188873513 G A 0.030313 3.8328e-06
2:188877237 G A 1.663152 -4.3509e-05
2:188882741 T C 0.088953 1.1923e-05
2:188892386 A G 0.059514 -4.0682e-07
2:188893936 T C 0.427072 2.9849e-05
2:188896599 C A 0.034338 1.5556e-05
2:188897117 T C 0.034875 -3.6178e-06
2:188907395 C G 0.273689 2.2774e-05
2:188909136 A G 0.065773 -1.1793e-05
2:188913557 G C 0.119351 -5.7216e-05
2:188914646 C A 0.170379 -1.8340e-05
2:188916374 A G 0.440505 5.3038e-06
2:188929243 T C 0.093709 6.0997e-06
2:188937490 G A 0.708346 2.7588e-06
2:188946354 G A 0.024632 1.3311e-05
2:188946444 C T 0.557296 -2.5583e-05
2:188948378 G A 0.033376 -3.0019e-06
2:188949715 G T 0.086546 -2.0097e-06
2:188950442 A G 0.265914 2.5193e-05
2:188962185 T C 0.043174 -2.5325e-06
2:188966511 T C 0.071281 1.8919e-05
2:188970013 A C 0.020923 -2.0102e-06
2:188976485 G C 0.055227 1.0026e-05
2:188984294 G C 0.049692 2.3000e-05
2:188987522 G A 0.069710 1.5923e-05
2:188998922 A G 0.183597 -3.6435e-06
2:189033389 C T 0.035589 2.0769e-05
2:189044856 C A 0.077081 2.8922e-05
2:189050282 C T 1.961572 -2.3454e-06
2:189054997 G T 1.962881 -3.4341e-06
2:189058302 A C 0.269035 1.8912e-05
2:189069658 A G 1.625646 -4.0496e-05
2:189080123 G A 0.101063 1.2914e-06
2:189088765 T C 0.986951 1.5519e-05
2:189118834 A C 0.047142 -3.2549e-05
2:189134536 A G 0.355642 4.3472e-05
2:189140451 G A 0.964479 -2.7361e-05
2:189159003 A G 1.398439 5.7275e-05
2:189159635 T C 0.023262 5.8819e-06
2:189173390 T C 0.056974 8.6716e-06
2:189181479 G A 0.308398 1.8929e-05
2:189181674 A C 0.389545 4.1042e-05
2:189186915 G A 0.036402 1.5364e-05
2:189204757 A G 0.043667 1.9048e-05
2:189205885 G T 0.137819 6.4673e-07
2:189210795 A G 0.049083 2.2019e-05
2:189230015 C G 0.298674 2.2100e-05
2:189235684 G T 0.080742 -2.0524e-05
2:189268739 T C 0.100859 1.1719e-05
2:189269843 A C 0.057430 -2.1623e-05
2:189314121 G A 0.052082 8.4737e-07
2:189331323 A G 0.023959 1.6723e-05
2:189352439 G C 0.021626 1.8190e-05
2:189377661 C T 0.051820 1.2565e-05
2:189383738 C A 0.026886 -4.5794e-06
2:189390725 T C 1.929712 -3.3219e-05
2:189414364 T C 0.763947 -6.1028e-06
2:189429982 C T 0.049121 2.0038e-05
2:189430582 G T 0.431087 2.1663e-06
2:189468989 G T 0.037150 -2.8392e-05
2:189476230 G T 0.094569 1.2696e-05
2:189477117 G T 1.414914 1.3928e-05
2:189492762 C T 0.023551 2.0176e-05
2:189496028 A G 0.029857 -7.2720e-06
2:189501952 T G 1.767231 -7.8760e-06
2:189512539 G A 0.019933 7.9801e-06
2:189524544 C T 0.031221 1.7776e-05
2:189525976 G T 0.072950 5.0813e-06
2:189532566 A G 0.071406 3.0203e-05
2:189550791 A G 0.111643 2.0950e-05
2:189558987 C G 1.767935 -8.0319e-06
2:189599497 C A 0.060456 1.1257e-05
2:189607681 G A 0.159686 -4.9658e-06
2:189614410 T C 0.078968 -1.0728e-05
2:189617992 C T 0.404188 -5.5668e-05
2:189621981 C T 0.437384 2.6689e-06
2:189627928 C T 1.377890 3.9336e-05
2:189631806 G A 0.103324 2.0033e-05
2:189634564 T G 1.354911 3.5503e-05
2:189650206 G T 1.355880 2.9822e-05
2:189655071 C T 0.106000 -1.5673e-05
2:189655623 G A 0.092196 7.2223e-06
2:189668216 T C 1.354279 3.1752e-05
2:189671922 T C 0.034243 7.7263e-06
2:189675612 G A 0.039836 1.0596e-05
2:189677067 T C 0.079260 -1.2782e-05
2:189682738 G T 0.061520 1.2921e-05
2:189683752 G A 0.231395 5.6157e-06
2:189685886 G A 0.105547 -6.3996e-05
2:189705467 G A 0.048050 8.3439e-06
2:189712388 T C 0.070019 4.9612e-06
2:189715640 G A 0.103902 1.1109e-05
2:189717071 C T 0.274522 4.7828e-06
2:189746818 A G 0.666362 7.8646e-06
2:189760990 C A 0.087008 -2.4944e-06
2:189762129 A G 0.044915 -1.4954e-05
2:189765273 C G 0.776271 5.0553e-05
2:189765787 A G 1.692860 1.0680e-05
2:189776615 T G 0.233653 8.4327e-06
2:189789721 G A 0.051823 -5.8868e-06
2:189796272 A G 0.133895 -3.5297e-05
2:189802107 G A 0.409995 -1.1626e-05
2:189807653 A G 0.062234 6.0462e-07
2:189818614 A C 0.036596 -2.9033e-06
2:189821391 G A 0.124746 -1.7048e-05
2:189823217 A G 0.072063 -1.3885e-06
2:189827546 T C 1.200318 3.2025e-05
2:189832739 T C 0.034729 -6.6343e-06
2:189837995 T C 0.116937 -3.4430e-05
2:189841569 C A 0.100506 -6.0742e-06
2:189848940 G A 0.144234 -6.5108e-06
2:189853017 G A 0.034039 3.2481e-05
2:189860128 T C 0.882176 -3.9746e-06
2:189862352 A G 0.036361 -1.1160e-05
2:189864080 A G 0.489258 2.2772e-06
2:189864582 C T 0.587092 7.8161e-06
2:189875125 G A 0.056729 -7.1907e-06
2:189879709 T C 0.039594 9.8837e-06
2:189880522 G A 0.091476 1.6187e-05
2:189880948 G C 1.555898 -4.3057e-06
2:189881782 G C 0.065164 1.7087e-06
2:189882065 G T 0.851853 4.2436e-05
2:189882901 A C 1.828982 1.6103e-05
2:189883644 G A 1.587914 2.2505e-05
2:189889314 A G 0.038564 2.8089e-06
2:189890109 C T 0.097741 -7.2460e-06
2:189895996 C T 0.041366 2.0666e-06
2:189896059 A G 0.033621 7.5511e-06
2:189899079 G A 0.052480 -3.2572e-05
2:189918622 A G 0.048549 -4.0481e-05
2:189932764 A G 0.114183 2.4730e-05
2:189935601 C T 0.029789 3.1006e-05
2:189940142 G T 0.065117 6.9668e-06
2:189941473 A G 1.637793 2.4656e-05
2:189948965 T C 0.033876 2.5858e-06
2:189958909 T C 0.279904 -3.0241e-05
2:189996292 G A 1.846277 -1.2135e-05
2:190008673 T G 0.051722 -6.2309e-06
2:190012119 A G 0.113853 1.5360e-05
2:190012840 C T 0.051082 -6.0684e-06
2:190033072 T G 0.031309 2.5921e-05
2:190035720 T C 0.021670 2.4758e-05
2:190047094 C T 0.394124 -1.0396e-05
2:190048847 A G 1.382487 1.1249e-05
2:190054777 A G 0.114979 7.1977e-06
2:190058461 C T 1.776506 5.7543e-06
2:190063326 G A 0.036820 -1.1924e-06
2:190082272 G A 1.835870 -1.6766e-05
2:190112275 A C 0.042345 3.1455e-06
2:190112913 C G 0.207144 -1.5162e-06
2:190120033 G A 0.385482 -1.3245e-05
2:190137632 T C 0.061469 4.4560e-06
2:190137793 T C 0.044048 3.5024e-06
2:190147326 A C 0.044813 1.1685e-05
2:190152443 T C 0.394876 4.6702e-06
2:190160484 A G 0.044150 2.5835e-06
2:190172013 A G 0.053387 -7.7717e-06
2:190173856 A G 0.043249 6.2076e-06
2:190196766 C G 0.046265 6.3187e-06
2:190213198 C T 0.043113 1.6697e-05
2:190215613 C T 0.043446 -1.2498e-06
2:190238440 G A 0.023639 1.3286e-05
2:190269133 C T 1.911186 -1.0584e-05
2:190311077 C A 0.096722 1.8087e-05
2:190324866 G A 0.098381 -1.2215e-05
2:190329158 T C 0.382494 -1.5122e-05
2:190331262 C T 0.042314 2.9724e-06
2:190333378 C T 0.045014 5.9169e-06
2:190334384 A G 0.068081 1.3118e-05
2:190341083 C A 1.912550 -9.1385e-06
2:190344985 A C 1.378315 9.4864e-06
2:190357113 T C 1.804133 -2.5933e-05
2:190357442 G A 1.836088 -2.2388e-05
2:190369135 T C 0.108638 5.4520e-06
2:190370004 A G 0.049852 1.3726e-05
2:190374084 T C 0.069992 -2.6669e-05
2:190376435 C T 1.798924 2.8712e-05
2:190380442 C T 1.227608 4.2110e-06
2:190388444 C A 0.523335 4.3582e-06
2:190394133 A G 0.084999 1.7544e-05
2:190395386 A G 0.051239 -1.3385e-05
2:190398497 G T 0.109726 8.1628e-07
2:190404135 T C 1.719015 3.7271e-05
2:190410840 T G 0.031040 1.7284e-05
2:190432613 C T 0.033284 2.0046e-05
2:190433874 G T 0.197023 -1.4334e-05
2:190440548 G T 0.523093 1.9329e-05
2:190441317 G A 0.691891 1.5305e-05
2:190443583 C T 1.864809 6.5823e-06
2:190445076 G T 1.264387 -9.0426e-06
2:190447618 T C 0.049352 -2.5140e-05
2:190449423 T C 0.103708 2.3435e-05
2:190453532 T C 0.041906 7.3721e-06
2:190454385 G C 0.047380 6.7523e-06
2:190464736 A G 1.172959 6.2359e-07
2:190466451 T C 0.529295 5.6125e-06
2:190467978 A G 0.028586 2.4920e-05
2:190468787 T G 0.065960 -1.2902e-06
2:190473344 A G 0.140929 -2.1862e-06
2:190485847 A G 0.045881 3.1235e-06
2:190486357 T C 0.506441 1.6000e-05
2:190487474 T G 0.164568 3.7222e-06
2:190490538 A C 1.859781 2.5629e-05
2:190492014 C T 0.681766 -5.5080e-06
2:190501523 T C 1.504462 1.0532e-05
2:190506877 T C 0.034637 -2.2034e-05
2:190508047 T C 1.869460 2.4556e-05
2:190515987 T C 0.024197 -2.3307e-05
2:190521054 T C 1.541969 5.1645e-06
2:190526683 A G 0.101838 -3.1273e-05
2:190531615 C T 0.102137 -3.3470e-05
2:190538582 T C 0.060082 1.7282e-05
2:190540420 T C 0.110603 -1.0636e-05
2:190548192 G A 0.166370 4.4739e-06
2:190554462 G A 0.034342 -8.0378e-06
2:190561060 G A 0.038279 1.0144e-05
2:190569908 A G 0.044429 1.1884e-05
2:190571776 G A 0.092876 4.8198e-06
2:190590937 A G 1.482731 3.9329e-06
2:190606152 C A 0.023921 8.1765e-06
2:190608493 G A 0.047387 -4.1765e-07
2:190611188 T G 0.036891 -2.9419e-05
2:190617700 C T 0.132695 1.0361e-05
2:190620216 T C 0.093645 6.1940e-06
2:190621527 T C 0.024849 2.3001e-05
2:190634156 C T 0.045568 -3.3213e-08
2:190646078 A G 0.107632 -1.0129e-05
2:190652679 C T 1.905638 -6.1184e-06
2:190665905 A G 0.385234 -1.2746e-05
2:190678545 A G 0.101848 -2.8920e-05
2:190684782 G A 0.413898 1.4236e-05
2:190694449 T C 0.427072 -8.5874e-06
2:190698518 G A 0.059759 5.2079e-06
2:190706339 T C 0.024700 1.4149e-05
2:190706903 T C 0.035232 -1.1547e-05
2:190707034 C T 0.538906 -2.6920e-05
2:190708712 A G 0.022252 -1.7347e-05
2:190722245 G A 0.026644 2.0667e-05
2:190750116 G A 0.104851 5.2557e-07
2:190751163 T G 0.578262 -2.0875e-05
2:190760127 T G 0.043766 2.0299e-06
2:190761131 C T 0.043225 3.9056e-06
2:190771945 C T 0.355744 -7.2873e-06
2:190774650 A G 0.044340 -1.1016e-05
2:190775545 G A 0.216841 2.9554e-05
2:190786628 T G 0.093029 1.9015e-05
2:190790393 T C 0.144125 -3.6219e-05
2:190793652 T C 0.162930 6.3542e-06
2:190794689 G T 1.773585 1.9584e-05
2:190811972 C T 0.348220 3.4158e-07
2:190815715 G T 1.858608 -3.2659e-05
2:190818079 C A 1.509664 -2.0287e-05
2:190865467 G A 0.049182 -5.3528e-06
2:190875531 T A 0.133409 3.6149e-05
2:190884052 A G 0.036188 8.2392e-06
2:190884883 G C 0.244240 -3.0660e-06
2:190886443 A G 0.028191 2.0460e-05
2:190895573 A G 1.508977 -1.4010e-05
2:190898624 T C 0.048237 -4.3990e-06
2:190901698 C T 0.232276 3.5265e-06
2:190902925 A G 0.026240 -1.2057e-08
2:190904163 A G 0.029850 7.7011e-06
2:190916072 T G 0.335362 6.2864e-06
2:190917402 T G 0.027916 6.5906e-06
2:190921242 A G 0.193243 -2.5583e-06
2:190934263 C T 0.107234 3.7653e-06
2:190934349 T C 0.048257 -2.0502e-05
2:190939465 C A 1.551730 5.5165e-06
2:190944126 G A 0.983079 -3.0900e-05
2:190944165 A C 0.172541 -9.2742e-06
2:190945785 G A 1.785791 1.6642e-05
2:190948685 C A 0.873622 3.5209e-05
2:190949207 A G 0.251621 -2.6565e-05
2:190949599 C A 0.255058 -1.0929e-06
2:190954372 G A 0.087511 -1.1115e-06
2:190954851 T C 0.901647 4.0124e-05
2:190974324 T C 0.414408 -1.1425e-05
2:190978764 C T 0.555409 -3.6575e-05
2:190982421 C T 0.041199 -1.2201e-05
2:190985680 A G 0.882839 3.7594e-05
2:190986480 C T 0.153505 -4.5945e-06
2:191002267 A C 0.553977 -5.5478e-06
2:191006667 C G 0.118776 -3.1445e-05
2:191021668 G T 1.081470 -1.7793e-05
2:191025812 C T 1.100053 2.1516e-05
2:191030714 C T 0.375640 -4.8741e-05
2:191034091 C T 0.196755 -6.7548e-06
2:191034843 A G 0.376942 1.2441e-05
2:191035738 T C 0.981984 -1.6808e-05
2:191035910 T C 0.106323 1.0517e-06
2:191039370 A G 0.312716 -6.5360e-06
2:191039658 T C 1.843299 -1.2793e-05
2:191039920 C T 0.344589 2.2122e-06
2:191040246 A G 0.871738 -2.9874e-05
2:191041514 A G 0.034600 1.3155e-05
2:191044354 C A 0.045643 -8.2149e-06
2:191050116 A G 0.065358 -8.3675e-06
2:191052117 G A 0.110569 -2.6882e-06
2:191053719 C T 0.203163 1.9577e-05
2:191055266 A G 0.545661 9.3487e-06
2:191059056 C G 0.030394 8.1521e-06
2:191060269 T C 0.046159 -5.3914e-06
2:191060776 A G 0.048638 -1.3980e-05
2:191064753 T C 0.496411 -1.1800e-05
2:191100634 T C 0.042766 -9.4064e-06
2:191121696 C T 0.031316 -3.1910e-05
2:191127566 C T 0.040577 -9.4649e-08
2:191139869 C T 0.458500 -1.4186e-05
2:191143798 C T 1.180031 1.1529e-06
2:191151246 G A 0.259539 1.4312e-05
2:191158930 G A 0.079328 -2.1708e-05
2:191161622 C T 1.502477 1.3284e-05
2:191167914 G T 0.322772 1.3387e-05
2:191168273 T G 1.960854 9.5042e-07
2:191181597 C T 0.083734 -5.0244e-06
2:191184475 G A 1.178266 -3.9301e-07
2:191184524 T C 1.587007 -3.8574e-06
2:191186951 G A 0.048706 -1.4317e-05
2:191187841 A C 0.103059 -1.4769e-06
2:191190180 A C 1.942217 4.6672e-06
2:191207447 C T 0.084475 -9.9341e-06
2:191217364 T C 0.061567 -1.0738e-06
2:191224981 T G 0.609717 -1.9345e-05
2:191225687 T C 0.487337 -6.4941e-06
2:191231987 G A 1.142796 -1.9700e-05
2:191235610 G A 0.035797 -2.3198e-06
2:191236379 G A 0.523800 -6.9706e-06
2:191238799 C G 1.218891 1.0826e-05
2:191250278 C T 0.202157 -1.5314e-05
2:191270888 A G 0.479929 1.9652e-06
2:191278341 A G 1.241197 -1.0498e-05
2:191301368 G A 0.861165 -3.1866e-06
2:191321726 A G 0.639588 1.3077e-05
2:191328040 G A 0.023265 3.1378e-06
2:191342332 G A 0.041984 -1.2585e-06
2:191343763 C T 0.884756 3.1247e-06
2:191346243 G A 0.020691 1.7164e-06
2:191365043 G A 0.188292 -8.7496e-06
2:191371980 C T 0.026087 2.3316e-06
2:191396102 T C 0.074599 -3.3928e-06
2:191398003 T C 0.371329 -2.7286e-06
2:191398353 C A 0.377306 -3.3031e-07
2:191408991 A G 0.093390 -1.3584e-05
2:191413067 C A 0.641458 4.4423e-06
2:191413091 G C 0.020086 -7.8404e-06
2:191435564 G A 0.036480 -1.0949e-05
2:191442199 T C 0.069132 3.5855e-06
2:191442869 A G 0.121669 -1.2743e-05
2:191450281 T C 0.051358 -9.2827e-06
2:191461193 C A 0.062475 1.0322e-05
2:191469322 T C 0.962347 -9.5016e-07
2:191493180 C T 0.092815 -2.2053e-07
2:191506911 A G 0.094695 -2.7098e-06
2:191511138 C T 0.039169 9.6263e-06
2:191511308 G A 0.466384 -1.5575e-05
2:191515442 T A 1.010444 -2.0680e-05
2:191520845 A C 1.118361 -3.4319e-08
2:191523743 C T 0.655027 1.1450e-05
2:191535311 C T 0.547089 -8.4489e-06
2:191537619 C A 0.043640 7.8264e-06
2:191538562 A C 0.264639 1.1555e-05
2:191541777 T C 0.070907 1.4340e-05
2:191560453 G A 0.630630 -9.9299e-06
2:191567537 C T 0.057498 7.9892e-06
2:191579025 A G 0.611040 -1.4438e-05
2:191598603 T C 1.694958 -1.8088e-05
2:191604422 A G 0.881329 1.5087e-05
2:191618824 T C 0.127150 -1.6579e-05
2:191619050 C T 0.020277 -1.2019e-05
2:191627500 G A 0.994768 -8.3956e-06
2:191658370 G A 0.039142 1.4281e-05
2:191660828 A G 0.215719 1.0584e-05
2:191661741 G A 0.081344 -1.9560e-06
2:191676777 G A 0.055934 -2.0254e-05
2:191679191 T C 0.053357 -9.9217e-06
2:191685265 A G 0.531528 6.8611e-06
2:191689796 T C 0.030874 -2.4160e-06
2:191692079 C A 0.998783 -8.8404e-06
2:191695630 A C 0.082113 4.6899e-06
2:191700188 T C 0.028830 4.8148e-06
2:191711185 G A 0.204935 -1.9645e-05
2:191714339 T C 0.066616 -8.1733e-06
2:191729154 G T 0.679383 -1.8746e-05
2:191730200 T G 0.522835 -1.4457e-05
2:191733871 G A 0.151537 -9.1892e-06
2:191741045 T C 0.021898 -1.3612e-05
2:191764357 T C 0.041182 1.8137e-05
2:191770078 A G 0.092033 3.6070e-06
2:191786670 C T 0.023659 -2.1889e-05
2:191800180 C T 0.108142 -8.0680e-06
2:191813539 G A 1.212227 1.5233e-05
2:191815038 C A 0.913284 1.4963e-05
2:191828205 A C 1.274230 1.5609e-05
2:191830867 G T 0.299616 -8.9517e-07
2:191860012 C A 0.078699 2.4375e-05
2:191860502 A C 0.242214 6.4704e-06
2:191862156 C T 0.035855 3.0363e-06
2:191863640 C T 0.135918 -1.0283e-06
2:191867867 C T 0.048696 -2.4706e-06
2:191869163 A G 0.673549 -2.5231e-05
2:191878487 C T 0.181761 -2.6209e-05
2:191881777 A G 1.179480 3.6004e-05
2:191887632 C T 0.421221 -1.1382e-05
2:191893270 T G 0.049318 -2.9440e-05
2:191902758 A G 0.390000 -2.8329e-05
2:191904556 G A 1.904390 -1.3392e-05
2:191910743 G C 0.188394 -2.1363e-07
2:191920771 G A 0.101148 -5.7727e-05
2:191929948 A G 0.088086 5.3358e-06
2:191935804 T C 0.382419 -1.4408e-05
2:191938600 A G 0.164939 -7.3111e-05
2:191943629 C T 0.046017 2.4035e-05
2:191951021 A G 0.095606 3.4202e-05
2:191964633 G T 1.552226 5.9542e-07
2:191970603 C T 0.031720 -2.2945e-05
2:191973563 G A 0.613780 -2.3135e-05
2:191984757 T C 0.298334 -1.4797e-05
2:191992237 G T 1.251991 1.1021e-05
2:191997769 G T 1.251621 1.3572e-05
2:192008636 C A 0.112157 -1.0885e-05
2:192009106 A G 0.071563 -8.1720e-07
2:192009310 A G 0.207848 2.8575e-05
2:192009455 C T 1.176454 -3.8086e-06
2:192013591 G A 0.205866 -9.7299e-06
2:192015072 G A 1.304614 8.7311e-06
2:192017771 C T 1.263751 1.4513e-05
2:192020729 G A 0.153278 6.1694e-06
2:192024233 T C 1.823308 9.1058e-06
2:192031227 T G 1.579959 -4.0128e-05
2:192031263 C T 1.825800 -8.5802e-06
2:192031576 G A 0.067272 6.1124e-06
2:192032619 T G 0.038537 1.9062e-05
2:192035161 A G 0.034835 -5.0556e-06
2:192042056 T C 0.080974 4.9308e-06
2:192047669 T G 0.239062 2.6805e-05
2:192049605 G A 0.493039 2.0479e-05
2:192056084 C T 0.103922 -2.1242e-06
2:192056808 A G 0.105898 -1.3640e-05
2:192060780 C T 1.622072 -4.0156e-05
2:192061869 C A 0.320576 -7.2828e-06
2:192063999 G A 0.064134 2.4933e-05
2:192064253 T C 1.301595 -1.7366e-05
2:192067225 T C 0.044459 2.4069e-05
2:192072088 A G 1.284572 -2.2664e-05
2:192080145 C T 1.378295 -2.9495e-05
2:192090557 T C 0.073521 -4.6083e-06
2:192093816 A G 0.091812 -9.8587e-06
2:192096496 G A 0.048634 2.9734e-05
2:192097552 T C 0.080195 -1.1092e-05
2:192101412 C T 0.027481 -1.4413e-05
2:192101818 T C 0.648169 4.9651e-06
2:192112050 G T 0.643671 4.0067e-06
2:192117238 T C 0.564653 8.8159e-06
2:192120913 A G 0.049121 2.2210e-05
2:192125713 G C 0.035032 1.2847e-05
2:192129657 T G 0.065338 -3.6763e-07
2:192140293 C T 0.048981 5.8617e-06
2:192141235 C T 0.044109 2.5308e-05
2:192142226 T G 0.194929 6.9663e-07
2:192154412 G A 0.072549 1.7287e-05
2:192160875 T C 1.167479 -2.4998e-05
2:192162118 G T 0.036235 1.7002e-05
2:192167280 G A 0.340999 2.6901e-05
2:192171317 A G 0.091897 -6.8034e-06
2:192173215 C T 0.027433 -1.6079e-06
2:192175824 A G 0.180412 9.7806e-06
2:192189472 C T 0.737051 -1.0525e-05
2:192192027 G A 0.082850 3.5645e-06
2:192206947 T C 0.150150 -1.2655e-05
2:192212383 T C 0.750861 3.6795e-05
2:192214789 G A 0.027488 -2.9930e-06
2:192214966 C T 0.752119 3.0201e-05
2:192216753 C T 1.192389 -3.3571e-05
2:192217976 C G 0.022592 3.5519e-06
2:192220237 G T 0.060840 1.1633e-05
2:192221584 G C 0.024526 1.5649e-05
2:192237058 A G 1.978493 6.8056e-06
2:192247808 G A 1.960045 -4.9828e-06
2:192265976 C T 0.071277 -3.0370e-06
2:192267027 C T 0.185912 2.3688e-05
2:192280374 A G 1.956404 2.3940e-06
2:192282535 G A 0.071791 -1.2571e-05
2:192298693 G T 0.040879 4.9025e-05
2:192302742 A G 1.965665 1.2873e-05
2:192306507 G A 0.020392 -1.9871e-05
2:192306958 A G 0.090898 -7.1061e-06
2:192308821 C G 0.167781 -5.1111e-06
2:192309837 A G 0.031217 -1.7013e-05
2:192318715 A G 0.029347 1.4550e-05
2:192319209 G C 1.967940 9.7411e-06
2:192331738 T C 0.031493 -1.6453e-05
2:192335988 A G 0.031581 -1.1515e-05
2:192337816 T C 0.076982 3.6094e-06
2:192338718 A C 1.951665 1.1299e-05
2:192340675 T C 0.026733 -1.4267e-05
2:192341466 G A 0.445720 5.4284e-05
2:192341763 C T 1.086345 4.3650e-05
2:192348077 C T 0.586728 -9.5441e-06
2:192348967 T C 0.213264 -2.3854e-05
2:192349487 G A 1.434582 8.4098e-06
2:192350075 A G 0.031860 -1.8729e-05
2:192352907 T G 0.143867 5.1306e-05
2:192355621 A G 0.083034 1.2364e-05
2:192362167 C G 0.288591 -3.5041e-05
2:192362357 C T 0.476710 3.9271e-05
2:192366162 A G 0.064042 2.1539e-06
2:192366298 A G 0.671771 5.4053e-06
2:192367852 A G 0.072705 -5.0600e-06
2:192377897 C T 0.105089 -1.9150e-05
2:192381471 C T 0.253086 1.9027e-06
2:192384639 C A 0.171314 1.9922e-05
2:192390014 C T 0.223875 1.6241e-06
2:192390870 A G 1.432168 -1.4479e-06
2:192391062 C A 1.842598 -1.8600e-05
2:192394900 T C 0.395913 -4.0712e-06
2:192397191 C T 0.144435 1.6082e-05
2:192405450 A G 0.790942 -9.5561e-06
2:192405740 T C 0.126297 -7.0800e-06
2:192411535 T C 0.096178 1.3390e-05
2:192417071 A G 0.181469 1.8050e-05
2:192418205 A G 0.028966 -5.7916e-06
2:192420033 C G 0.811799 -1.1993e-05
2:192422191 A G 0.023809 -1.7831e-05
2:192423103 T G 1.870552 -7.9046e-06
2:192426364 G C 0.366882 4.4349e-06
2:192427389 G A 0.174414 1.2698e-05
2:192435677 T C 0.551094 -1.1260e-05
2:192436979 T G 0.042681 -1.0134e-06
2:192438017 C T 0.047516 -2.9129e-06
2:192439145 C T 1.292874 1.9016e-05
2:192441892 A G 0.034855 8.7903e-06
2:192442474 C T 0.072403 -7.3574e-06
2:192443073 A G 0.555874 -1.2925e-05
2:192447702 C T 1.967168 -1.8328e-05
2:192451231 A G 0.082068 -1.3147e-05
2:192453913 C A 1.196738 -9.7322e-06
2:192455145 G T 0.558319 2.8422e-05
2:192460718 G A 0.965155 -1.3363e-05
2:192460775 G A 0.057923 2.4809e-05
2:192466150 C T 0.046132 8.4390e-06
2:192466200 C G 0.621647 -4.1751e-06
2:192468143 T C 1.366001 -1.3383e-05
2:192468197 G A 0.037755 1.1884e-05
2:192468989 G A 0.319995 6.0588e-06
2:192469727 T C 0.036246 -3.0174e-05
2:192479674 G A 1.868661 -1.8166e-05
2:192483003 A G 0.188354 -1.4907e-05
2:192489335 A G 1.334961 1.1746e-05
2:192494823 A G 1.380478 8.3215e-06
2:192502179 C T 1.897465 -2.6485e-06
2:192506634 G A 0.449701 -1.9807e-05
2:192512724 A G 0.097238 4.9799e-06
2:192515552 G C 1.658869 -1.7950e-05
2:192519117 C T 0.127599 9.4576e-06
2:192519620 A C 0.109512 5.1392e-06
2:192523170 C T 1.372859 -8.9830e-06
2:192525375 G A 0.048485 -3.1866e-05
2:192532017 G A 0.220200 1.8456e-05
2:192533998 C T 0.079280 -8.5339e-07
2:192535542 G T 0.063240 2.2420e-05
2:192539951 C T 0.188806 1.4183e-05
2:192558499 G A 0.060133 -2.1225e-05
2:192568292 A G 0.054696 -2.4179e-06
2:192573633 T C 0.091326 -5.6758e-06
2:192574360 T C 1.571459 -7.3709e-07
2:192574468 T C 0.321922 1.1222e-05
2:192585699 G A 0.040638 -8.7797e-06
2:192586791 A C 0.021589 -1.5832e-05
2:192586955 A G 0.271530 -3.0775e-06
2:192587933 A G 0.096328 7.7158e-06
2:192596443 A G 0.121046 9.5820e-06
2:192601140 T C 1.103419 -2.8126e-06
2:192604268 T G 0.713742 -5.4445e-06
2:192604476 G C 1.483825 -5.7783e-06
2:192611450 G A 0.446033 1.7006e-06
2:192611632 T C 0.161668 -8.8647e-06
2:192613946 G A 0.214913 9.3035e-07
2:192615511 T C 0.072770 -1.9630e-05
2:192616165 G A 0.274950 4.2086e-06
2:192617435 C T 0.338133 -1.2060e-05
2:192620378 C T 0.047417 1.0054e-05
2:192620630 G A 0.161804 -1.2832e-05
2:192620669 G A 0.040227 7.4722e-06
2:192620773 G A 0.077686 -1.9462e-05
2:192621416 G A 0.053840 -2.0451e-05
2:192625855 G C 0.193345 -9.0300e-06
2:192635332 C A 0.076598 2.7837e-06
2:192635500 A G 0.983684 -6.9270e-06
2:192643022 C T 1.698878 1.5453e-05
2:192644605 T C 0.032026 1.3332e-06
2:192645141 G T 1.962626 1.9699e-07
2:192652912 A G 0.036001 2.0241e-05
2:192659428 T G 0.061720 1.7987e-05
2:192662392 A C 0.020637 -9.2489e-06
2:192668645 C T 0.197502 1.5302e-06
2:192676357 A G 0.086172 9.0073e-06
2:192688085 A G 0.074752 4.1969e-06
2:192689978 A G 1.244355 -3.3168e-06
2:192694603 T C 0.372712 -1.3363e-05
2:192696255 G A 0.704324 -1.1568e-05
2:192696403 G A 0.021681 -4.2529e-06
2:192698793 G A 0.102420 -1.1127e-06
2:192700398 C A 0.362996 -2.5167e-06
2:192702407 C A 1.033254 -2.1591e-06
2:192704146 A G 0.054016 4.8076e-06
2:192704219 T G 0.352276 -3.4653e-06
2:192711385 A G 0.060690 5.0404e-06
2:192711442 A G 0.083836 -1.6899e-05
2:192720975 T C 1.395790 -7.8748e-06
2:192721089 C A 0.135707 -2.1151e-05
2:192725337 C A 0.166020 -4.8400e-06
2:192726730 A G 0.204452 -1.5902e-06
2:192753035 G A 0.084016 -1.3483e-05
2:192762273 A G 0.134647 -3.0427e-06
2:192765031 T C 0.283685 2.1579e-05
2:192770133 G A 0.033767 -1.8875e-05
2:192770914 T C 0.075360 1.2028e-05
2:192777602 T C 0.037694 -4.8165e-06
2:192781936 A G 0.224715 2.0984e-05
2:192782441 C A 0.220502 2.5883e-05
2:192787728 G A 0.219782 2.4052e-05
2:192796615 C G 0.213050 2.6404e-05
2:192796921 G A 0.160383 -6.7341e-05
2:192799136 G A 0.468526 -2.7819e-05
2:192802341 A G 0.067072 -1.4112e-05
2:192808197 A G 0.726253 8.4211e-06
2:192818166 T C 0.613597 8.1539e-06
2:192818602 C T 0.041889 1.5784e-05
2:192827063 T C 1.503252 -1.0082e-05
2:192836640 C T 0.037010 -1.9539e-05
2:192841273 A G 0.080226 -1.2995e-05
2:192842222 A G 0.482928 4.0534e-06
2:192850804 G A 1.436765 4.0701e-07
2:192855083 G T 0.035389 -1.1565e-05
2:192865778 T C 1.452282 7.6856e-06
2:192865893 A G 0.039625 1.4232e-05
2:192873119 G T 0.056770 -6.4450e-06
2:192874259 C T 0.029796 -6.9664e-06
2:192874825 G A 1.066426 2.8988e-05
2:192875503 A G 0.045357 1.4958e-05
2:192879000 T C 0.935696 5.2341e-05
2:192882850 A G 0.191570 -6.2170e-07
2:192883414 C T 0.446910 -3.8859e-06
2:192914362 A C 0.199804 -9.5242e-06
2:192918499 T C 0.038177 -2.0180e-06
2:192919302 G A 0.028854 -2.2192e-05
2:192923448 C T 1.266169 3.6028e-05
2:192929201 T G 0.052255 -1.8501e-05
2:192941089 A G 0.041087 5.8379e-06
2:192947888 A G 0.709162 -3.5722e-05
2:192952249 T C 0.054965 5.4904e-06
2:192952897 C A 0.041498 1.3357e-05
2:192953602 C T 0.968912 -5.3349e-05
2:192955505 C T 0.293942 -1.5834e-05
2:192962499 A G 0.109369 -2.1136e-05
2:192962504 T G 0.049359 -4.5653e-07
2:192967880 T G 0.152564 -7.7400e-06
2:192972425 A G 1.641445 1.9760e-07
2:192975450 A G 0.049950 -2.7171e-05
2:192980427 C G 0.862396 -3.6910e-06
2:192986007 T C 0.025403 1.5427e-05
2:192987520 A G 0.048923 -7.0387e-07
2:192989689 G T 0.953456 -1.7307e-05
2:192991531 T C 0.130625 -1.9387e-05
2:192993494 T C 0.083612 2.5347e-06
2:192993610 T C 0.088997 6.3193e-06
2:193001777 T C 0.083520 5.8035e-06
2:193008931 G A 0.147015 1.5116e-05
2:193010957 G C 0.028847 6.1884e-06
2:193011395 A G 0.699218 3.3091e-05
2:193022486 G A 0.027654 -6.3658e-06
2:193022606 A G 0.166459 6.4650e-06
2:193025338 C G 1.749052 -4.0444e-06
2:193028594 A G 0.528931 4.8598e-05
2:193034683 A C 1.021256 1.8707e-05
2:193037634 T G 0.439832 1.0142e-05
2:193047981 G A 1.798346 3.1081e-05
2:193048316 C T 0.044442 1.0777e-05
2:193048628 G T 0.042372 -3.4638e-06
2:193057838 C T 0.657529 -1.9185e-05
2:193058805 C T 0.053489 -1.6041e-05
2:193061685 T C 0.036725 6.7115e-06
2:193063913 G C 0.146400 -4.0108e-06
2:193081195 C T 0.217966 9.0481e-06
2:193083522 A G 0.155508 -5.4364e-06
2:193085409 G A 0.062339 -7.9879e-06
2:193093850 A G 0.378699 -2.0241e-06
2:193104745 C T 1.588424 3.8121e-06
2:193120208 G A 0.114394 1.5293e-05
2:193127346 T C 1.452853 2.8802e-06
2:193149826 C T 0.040512 2.0176e-05
2:193152475 G A 0.050385 -5.6940e-06
2:193159899 C T 0.045343 3.9710e-07
2:193160788 G A 0.120510 9.3570e-06
2:193182227 A G 0.026587 -2.5159e-05
2:193182839 T G 0.084353 1.8338e-05
2:193197984 G A 0.048903 -2.2375e-05
2:193198514 G A 0.036293 3.5551e-06
2:193204840 C A 1.807043 7.8259e-06
2:193206075 T C 0.442609 -9.5568e-06
2:193219171 A G 0.042358 -8.5711e-07
2:193225347 C T 1.954908 1.1935e-05
2:193232090 T G 1.904781 -8.0615e-06
2:193233650 A G 0.038068 1.2090e-05
2:193236073 T A 0.230175 1.6181e-05
2:193239130 T C 0.021915 8.1237e-06
2:193241775 G A 1.830702 -2.2154e-05
2:193251814 C G 0.035093 -8.4151e-06
2:193258458 C T 0.035875 -1.5149e-05
2:193291835 C T 0.615528 -1.2046e-05
2:193298755 T C 0.032241 5.3577e-07
2:193307577 G A 0.199889 1.5783e-05
2:193326463 A G 1.110926 -6.9547e-06
2:193329061 C T 1.305114 -5.2184e-08
2:193331208 C T 0.458112 -1.6596e-05
2:193333903 T C 1.695267 3.7897e-05
2:193335108 G C 1.136190 2.2177e-05
2:193337095 G A 0.638147 -1.0136e-05
2:193342957 T C 0.060058 5.2182e-07
2:193360531 C T 0.980543 1.2960e-05
2:193361505 G C 0.057358 -4.6268e-06
2:193361761 G A 0.303240 -7.2318e-06
2:193366488 T C 1.459574 -2.9472e-06
2:193369390 G A 0.979849 -6.0147e-07
2:193370448 A G 0.033393 -2.3126e-05
2:193388348 C T 0.058123 7.0916e-06
2:193409491 A G 0.048743 -1.0586e-05
2:193410008 G A 0.074918 -8.1826e-06
2:193424198 C T 0.125807 -5.3584e-06
2:193430302 T C 0.065477 8.6428e-06
2:193430844 T C 0.038707 1.2857e-05
2:193433455 A G 0.105282 -4.6137e-06
2:193443066 T C 0.126572 -2.6075e-05
2:193443247 T G 0.949781 1.1838e-05
2:193447658 C T 0.048488 1.3599e-05
2:193448727 A G 0.041502 6.5827e-06
2:193475428 C T 0.096076 2.1132e-05
2:193486854 C T 0.073242 2.2750e-05
2:193502620 G A 0.083510 2.1525e-05
2:193537928 C A 0.038551 1.1578e-05
2:193551058 A G 0.082718 -4.1224e-06
2:193564025 C T 0.074157 1.9899e-05
2:193572716 T C 0.428004 2.3346e-05
2:193575496 G A 0.266798 3.0414e-05
2:193581969 T C 0.095287 -3.4934e-05
2:193591631 G T 0.925156 -2.4196e-06
2:193606681 T C 0.051392 -8.9295e-06
2:193611552 C T 0.100424 -1.8540e-05
2:193620808 C T 0.946762 4.0147e-06
2:193624448 A C 0.105802 -1.1481e-06
2:193625157 C G 0.416958 -1.5756e-05
2:193633603 A G 0.057219 1.7109e-05
2:193640441 G A 0.069584 -5.0143e-06
2:193647766 T C 0.126473 8.8337e-06
2:193649391 G A 0.917303 -1.6300e-06
2:193665741 G A 0.287598 -1.6538e-05
2:193681601 G A 0.084078 -3.7604e-06
2:193687124 A G 0.113330 -1.9693e-05
2:193713164 C A 0.075881 2.4332e-05
2:193720837 G A 0.053523 -1.1497e-05
2:193724080 T C 0.107567 -3.2247e-05
2:193724558 C T 0.131417 1.3767e-06
2:193739602 T G 0.703756 -2.7021e-05
2:193742173 T C 1.183465 2.6084e-05
2:193742317 G A 0.578997 -1.3927e-05
2:193766129 C G 0.252682 1.4022e-06
2:193766708 C T 0.032377 -1.8289e-05
2:193796926 G A 1.014956 6.8649e-05
2:193802411 T G 0.066113 -2.0160e-06
2:193808370 T C 1.012556 6.3427e-05
2:193815564 G T 0.112082 -1.8882e-06
2:193844991 G A 0.236247 6.0178e-06
2:193882856 C A 0.089800 1.8424e-05
2:193884677 A G 0.042202 6.2286e-06
2:193912393 G A 0.261732 5.4822e-05
2:193920296 T G 0.045945 5.6854e-06
2:193920436 C A 0.112915 -1.9466e-05
2:193925069 G T 1.062543 4.2662e-05
2:193954458 A C 0.427565 -3.5564e-05
2:193967425 T C 0.029952 6.8147e-06
2:193972920 G A 0.050477 1.5272e-05
2:193974130 C G 1.075826 5.3495e-05
2:193979679 A G 0.088096 -2.8071e-06
2:193984621 G A 0.170263 -1.8540e-05
2:194014371 A C 0.066657 4.4034e-06
2:194021408 A G 0.033247 -1.9285e-06
2:194028079 C G 0.689083 2.9127e-05
2:194049584 A C 0.051290 6.5378e-06
2:194050650 G C 0.053571 -1.5424e-05
2:194059847 G A 0.069900 -1.4891e-06
2:194068734 G A 0.389813 5.1580e-05
2:194093617 A G 0.073195 -2.3938e-05
2:194097136 T C 0.089018 -9.7396e-06
2:194100270 A C 1.663934 4.8575e-06
2:194116828 C G 0.042981 -1.5945e-06
2:194117751 A C 0.069482 -6.9027e-06
2:194119701 T C 0.036337 -1.5135e-05
2:194130053 T C 0.380025 5.9264e-05
2:194137944 G A 1.061918 -1.8860e-05
2:194152706 G A 0.168380 -2.5404e-06
2:194153309 T C 0.103202 -3.5148e-05
2:194158775 A G 0.041991 2.0288e-06
2:194159447 T C 0.035919 -8.6777e-06
2:194175383 C A 0.041675 3.9831e-06
2:194180337 G A 0.029901 -1.2719e-06
2:194193137 A G 0.042715 6.1341e-06
2:194205999 T C 0.109549 1.1051e-05
2:194208071 G A 0.199838 -1.5961e-05
2:194214645 G A 0.108621 -2.3593e-05
2:194222244 T C 0.057967 2.8551e-06
2:194242810 G A 1.382470 -2.6736e-06
2:194269474 T G 0.038197 -1.3478e-05
2:194275454 C T 0.027352 1.4543e-05
2:194283016 G A 0.420062 5.6187e-05
2:194285086 C T 0.039040 -2.4718e-06
2:194285868 G A 0.646786 6.3927e-06
2:194297468 A G 0.055852 9.2066e-06
2:194328088 A G 0.124937 2.0621e-06
2:194329828 T C 0.664720 -5.2632e-05
2:194346438 T G 0.033709 1.6406e-05
2:194351527 C T 0.808049 -6.5311e-06
2:194352190 G T 0.029640 6.0315e-06
2:194361358 A G 0.149041 -6.2315e-06
2:194361841 A G 0.619747 -1.4831e-05
2:194372155 T C 0.027562 8.6385e-06
2:194390584 C T 0.056478 -1.7445e-05
2:194405807 A G 0.083965 -1.0463e-06
2:194417472 C A 0.074929 4.7332e-05
2:194430541 C T 0.644120 -1.1828e-05
2:194432548 C T 0.074541 2.3731e-06
2:194436699 G T 0.171667 -3.9594e-06
2:194465609 T C 0.061863 -2.4314e-06
2:194468070 A C 0.422890 1.5723e-06
2:194482702 G A 0.032968 8.6964e-06
2:194485762 G C 0.071417 2.0547e-05
2:194515826 G A 0.602908 -1.8334e-05
2:194521001 A G 0.050929 -8.6044e-06
2:194530242 C T 0.156184 2.6454e-06
2:194538859 T C 0.071063 3.2684e-06
2:194539738 C G 0.249108 2.4109e-05
2:194546603 G A 0.102766 2.9438e-06
2:194558272 T C 0.052133 -9.1231e-06
2:194577426 T C 0.438971 -1.0047e-05
2:194579732 A G 0.073426 -2.2365e-05
2:194586211 T C 0.310550 1.6662e-06
2:194590804 A C 0.033740 5.8874e-06
2:194591076 T G 0.043576 2.4617e-06
2:194597305 C A 0.083772 3.8278e-05
2:194610927 T C 0.194320 8.1057e-06
2:194632751 C T 0.057243 1.1337e-06
2:194658886 A G 0.604499 -1.8149e-05
2:194667927 T G 0.537226 -1.3608e-05
2:194675473 C T 0.078210 1.4536e-06
2:194709652 A C 0.042212 -1.2055e-06
2:194719145 C T 1.808175 -4.8059e-06
2:194726307 G A 0.020345 1.0517e-05
2:194729439 A C 1.774493 -1.3257e-05
2:194729496 T C 0.039564 -8.0072e-06
2:194729704 G T 0.041073 6.7402e-06
2:194730146 T C 0.075139 -1.6670e-05
2:194762836 G A 0.171354 3.0743e-06
2:194765258 A G 0.070305 2.5333e-05
2:194766209 A G 0.039010 1.4001e-05
2:194794563 G A 0.083867 7.6548e-06
2:194813172 T G 0.039156 -7.0244e-06
2:194849927 T C 0.031547 4.9388e-06
2:194853120 G A 0.146699 -3.6046e-06
2:194855219 C T 0.064542 -6.4970e-06
2:194872183 G C 0.558897 2.0308e-05
2:194900263 T G 0.036466 -2.2120e-05
2:194901534 C T 0.061285 3.2593e-05
2:194902287 T C 0.543125 -4.4129e-05
2:194902484 G A 0.050725 2.0701e-06
2:194939310 T C 0.139943 1.2440e-05
2:194981382 A G 0.024975 -6.3313e-06
2:194986654 C T 0.129013 1.4611e-05
2:194990534 C T 0.581393 5.4779e-05
2:194991415 A G 0.102154 -6.1586e-06
2:195006184 G T 0.476162 4.7392e-07
2:195033818 C T 0.025594 1.1393e-05
2:195051558 A G 0.048913 2.9559e-05
2:195076641 G A 0.084992 8.7793e-06
2:195080877 A G 0.437544 6.9558e-06
2:195102952 C T 0.075694 2.5736e-05
2:195118525 C T 0.102440 -2.3160e-05
2:195118846 A G 0.098105 5.4737e-06
2:195120766 A C 0.492410 -3.7707e-05
2:195130372 C T 1.905890 -7.6451e-06
2:195134095 G A 0.267726 -1.1263e-05
2:195147510 G A 0.040781 1.2145e-05
2:195157234 T G 0.051276 -1.7510e-05
2:195167042 A G 0.159173 2.0970e-05
2:195198744 C T 0.140283 1.7390e-05
2:195198795 T C 1.906267 -7.7157e-06
2:195205040 G A 1.768054 -2.2973e-05
2:195218239 C T 0.039975 5.4542e-06
2:195218432 T C 0.130434 8.0258e-06
2:195238208 C T 0.071165 -1.6249e-05
2:195251354 G A 0.614215 1.5392e-05
2:195251729 T C 0.093284 9.0555e-06
2:195253387 T C 0.070349 1.8071e-05
2:195276812 T C 0.604567 1.7439e-05
2:195277159 T C 0.116420 2.7293e-06
2:195284272 T C 0.047975 -9.6757e-06
2:195288714 T C 0.027331 -4.1904e-06
2:195291796 C T 0.030938 9.4516e-06
2:195291870 G A 0.295995 -9.8472e-06
2:195292804 T C 0.136227 -1.7207e-05
2:195295841 T C 0.035076 8.0970e-06
2:195298573 A G 0.061180 -1.7916e-05
2:195300730 A C 1.784696 1.9189e-05
2:195310938 A G 0.094841 -2.6694e-05
2:195317075 A G 0.028854 2.8515e-06
2:195317324 A C 0.022962 2.7567e-07
2:195321940 T C 0.214814 3.5492e-05
2:195325106 A G 0.072695 -2.8782e-05
2:195325503 G T 0.063611 2.1764e-06
2:195330635 T C 0.095120 -1.8697e-05
2:195332249 C T 0.030173 1.9955e-05
2:195333929 T C 1.882264 2.4175e-05
2:195344783 T C 1.564541 2.1981e-05
2:195352046 C T 0.059436 9.0234e-06
2:195352624 G A 1.358770 6.2802e-06
2:195355991 T C 0.024618 5.6650e-06
2:195361261 A G 0.103504 1.7801e-06
2:195362601 G T 1.339782 -1.4842e-06
2:195368653 T C 0.470474 2.3141e-05
2:195368744 T C 0.056148 3.1335e-05
2:195369061 A G 0.076132 9.9379e-07
2:195373284 C T 0.424284 -1.8918e-05
2:195375117 C G 0.595078 -5.5352e-05
2:195377437 G T 0.202803 -2.4866e-05
2:195377636 G C 0.102654 -1.0822e-05
2:195384903 G A 0.495653 -3.6215e-05
2:195411156 C T 0.054105 1.2513e-05
2:195417653 T C 0.068833 5.8846e-06
2:195438704 A G 0.061040 9.0101e-06
2:195440810 G A 0.061578 -9.7482e-07
2:195448667 C T 0.020997 -9.1108e-06
2:195455377 A G 0.340618 -9.1371e-06
2:195468383 A G 0.034964 6.4128e-06
2:195476299 C G 0.046136 -1.2939e-06
2:195477427 C T 0.452068 -9.7833e-06
2:195478356 C G 0.161410 2.7131e-05
2:195481107 C A 0.039057 -7.1968e-06
2:195482149 G A 0.392221 -8.9585e-06
2:195484469 A C 0.050175 -1.9916e-06
2:195497820 A G 0.093771 -2.5474e-06
2:195500615 C T 0.084424 -1.1440e-05
2:195500763 T C 0.173095 -1.6461e-05
2:195513675 C T 0.087862 -1.1871e-05
2:195518558 A G 0.089987 4.9567e-06
2:195519360 T C 1.485070 3.5194e-05
2:195520368 G A 0.027508 -3.7710e-06
2:195539704 T C 0.021242 -8.4199e-06
2:195556215 A G 1.445353 -3.6498e-06
2:195563805 G A 1.868434 3.2398e-05
2:195566303 A G 0.109029 -1.0668e-05
2:195566492 C A 0.084282 -1.7661e-05
2:195567306 T C 0.021143 9.9340e-06
2:195571955 T G 0.312036 2.0847e-05
2:195586736 C T 0.062237 2.0439e-05
2:195587043 G A 0.049015 8.0354e-06
2:195592248 C T 0.091234 3.2908e-05
2:195601117 G A 0.040862 4.1552e-06
2:195613419 G T 0.047363 1.1274e-05
2:195614794 C T 0.068806 1.8280e-06
2:195615040 A C 0.096368 2.3682e-05
2:195615942 A G 0.081259 -2.9044e-06
2:195617483 T C 0.054176 5.6213e-06
2:195630511 C T 0.072913 4.0447e-06
2:195651732 G A 0.037106 -4.0866e-06
2:195666322 C T 1.553715 7.0765e-06
2:195666715 G A 0.114809 -4.6875e-06
2:195667612 C T 1.774928 3.9143e-06
2:195680996 C G 0.051161 3.0938e-05
2:195694007 C T 0.055155 8.5201e-06
2:195701835 C T 0.047781 1.2167e-05
2:195702792 G C 0.218265 -1.1435e-05
2:195713044 C G 1.550363 9.8630e-06
2:195713833 A G 1.954524 -3.5200e-06
2:195724619 A G 0.051065 -8.8384e-06
2:195726995 T C 0.183522 -5.5204e-06
2:195727273 C T 0.179640 -8.1106e-06
2:195729459 G A 0.040502 -3.9082e-05
2:195736414 T G 0.133253 -1.7939e-05
2:195738093 C T 0.187840 2.7114e-06
2:195738795 C T 0.045357 3.2196e-06
2:195741578 G C 1.854345 2.8358e-05
2:195748454 G A 0.041298 2.2196e-05
2:195753154 A G 0.282036 -8.4887e-06
2:195753857 G T 0.044313 5.9242e-06
2:195761115 T G 0.025624 -3.2204e-06
2:195769570 C T 0.100852 -6.5587e-06
2:195769829 C T 0.117511 5.5410e-06
2:195771061 C T 0.273509 -1.0204e-05
2:195782011 A G 1.880680 7.3165e-06
2:195785434 T C 0.117637 -3.1089e-06
2:195788873 C T 0.031119 5.3726e-06
2:195799180 A T 0.062105 -9.1402e-06
2:195802472 T C 0.044208 2.4505e-05
2:195812492 C T 0.044405 -7.0096e-06
2:195828622 G A 1.706640 -2.4218e-05
2:195833975 C T 0.231929 2.5292e-05
2:195841000 T C 0.107363 -4.0810e-06
2:195841279 G C 0.022129 -1.3582e-05
2:195847343 T C 1.625091 1.5691e-05
2:195847753 A G 0.051813 4.2776e-06
2:195848176 A G 0.023598 2.4273e-05
2:195851091 T C 0.332135 -1.2847e-05
2:195856120 C T 0.042171 -3.6527e-06
2:195859334 T C 0.024975 3.8945e-06
2:195865839 T C 0.056209 3.6779e-06
2:195866721 C G 0.026005 2.2812e-06
2:195867196 T C 0.083377 -3.6014e-06
2:195871819 T C 0.417672 -3.9135e-05
2:195874230 T C 0.022809 -9.1512e-06
2:195882408 C T 1.313844 3.3414e-06
2:195886831 G T 0.046863 -2.1300e-05
2:195897450 C T 0.252355 1.0377e-05
2:195905913 C T 0.227513 4.3781e-05
2:195909746 A G 0.062383 6.7208e-05
2:195910693 T C 0.217334 -3.2258e-05
2:195913337 T C 0.314592 4.5466e-06
2:195921840 A G 0.047047 7.1939e-06
2:195924172 A G 0.036946 -1.6361e-05
2:195926921 C T 0.047621 -8.6583e-06
2:195928055 T G 1.658053 -5.6013e-06
2:195948693 G A 1.057862 -7.1730e-06
2:195952499 C G 1.792009 -1.7634e-05
2:195954734 G A 1.866574 -1.0313e-05
2:195955117 G C 1.614583 -2.2670e-05
2:195955184 C T 1.812173 -8.2593e-06
2:195958753 T C 0.158289 1.7671e-05
2:195960725 C T 0.097177 1.5781e-05
2:195960805 G A 0.091496 3.8478e-05
2:195966557 G A 0.048590 -1.4643e-05
2:195967171 T C 0.060575 -1.7542e-05
2:195967238 G A 0.501831 4.7757e-05
2:195968110 G A 1.602955 2.4526e-05
2:195968887 C T 0.130897 1.9645e-05
2:195968917 C T 0.076795 8.9869e-06
2:195973694 A G 0.038285 -3.8845e-05
2:195977983 G T 1.070482 -1.6971e-05
2:195978081 T C 0.916572 -2.8140e-05
2:195987324 T G 0.112772 2.0825e-05
2:195988551 A C 0.061153 -8.8449e-06
2:196000767 A G 0.082956 1.9161e-05
2:196005527 T C 0.025961 1.1509e-05
2:196007315 G A 1.584331 -4.0377e-05
2:196008723 C T 0.058603 -2.0147e-05
2:196011756 T C 0.059884 2.0013e-05
2:196012083 T C 0.238504 -4.6691e-06
2:196021047 G A 0.135758 -1.5098e-05
2:196024489 C T 0.062278 -1.0794e-05
2:196024697 T G 1.603336 -2.5176e-05
2:196029967 A C 0.134001 2.6446e-05
2:196047615 C T 0.058412 -2.0564e-05
2:196048663 A C 0.217983 -1.2737e-05
2:196052944 T C 1.592881 -2.5312e-05
2:196060959 C A 1.613539 -1.7075e-05
2:196071704 C T 0.063138 -6.4397e-06
2:196079530 C T 1.766177 8.5357e-07
2:196084339 A C 0.293010 1.1546e-05
2:196099637 A C 0.081562 -1.2990e-05
2:196102559 C T 1.610173 -2.8007e-05
2:196105969 T G 0.034209 2.4888e-05
2:196116079 T C 0.110331 1.7564e-04
2:196128472 T C 0.864163 -2.8773e-05
2:196139519 T A 0.064005 -8.2296e-07
2:196140985 T C 0.058858 -1.3120e-05
2:196148001 G A 0.051538 2.9153e-06
2:196155296 T G 0.020532 1.9383e-05
2:196168161 C T 0.020093 1.8136e-05
2:196176367 T C 0.024350 -6.9570e-06
2:196189124 A G 1.616252 3.4191e-06
2:196205940 T C 0.122465 1.4667e-05
2:196206548 T C 0.020226 2.2740e-05
2:196210476 G A 1.757861 -6.0255e-06
2:196234251 C T 1.698800 3.6383e-06
2:196255789 T G 0.045224 9.5969e-05
2:196256958 A G 0.299796 5.0214e-05
2:196264534 C T 0.155746 -1.2064e-08
2:196265056 T C 1.787392 3.2015e-06
2:196274111 C T 0.153903 -1.8312e-06
2:196275023 C G 0.185212 -1.2585e-05
2:196277480 G A 0.121054 -3.7291e-05
2:196277506 C T 1.306450 3.2167e-05
2:196277534 C G 0.024431 7.8890e-07
2:196281947 C G 0.040091 -2.8651e-05
2:196289817 C T 1.741151 -2.2154e-05
2:196295078 T C 0.067775 1.5841e-05
2:196305182 T C 0.446492 7.6539e-06
2:196309161 T C 0.134599 -3.4665e-05
2:196309295 C T 0.058276 7.1384e-07
2:196314803 C A 0.094354 -1.1333e-05
2:196315854 T C 0.132375 2.2206e-05
2:196333125 G T 0.054135 5.7174e-06
2:196340317 G A 0.076805 5.3534e-06
2:196361205 G A 0.210823 1.3028e-05
2:196364109 T C 1.220295 -3.8545e-05
2:196367185 T C 0.097184 -3.4156e-05
2:196383509 C T 0.378625 1.3091e-06
2:196386730 C A 0.072712 1.2963e-05
2:196399354 C T 0.068755 -1.6794e-05
2:196409766 G A 0.021585 -1.5302e-05
2:196414190 A G 0.030180 -2.4798e-05
2:196424759 T C 0.031652 -1.6133e-05
2:196429106 G T 0.085570 4.1094e-05
2:196436943 A G 0.515060 1.8896e-05
2:196442199 C A 0.429234 1.6908e-05
2:196454192 G A 0.438686 1.9083e-05
2:196459058 T C 0.100465 -2.7111e-06
2:196461451 A G 0.214230 -1.5717e-05
2:196465136 C T 0.155984 -1.3330e-05
2:196465790 T G 0.057736 1.0076e-05
2:196469098 G A 0.118559 -1.0493e-05
2:196470225 A G 0.388753 4.7003e-05
2:196474516 G A 0.090717 -2.5779e-05
2:196483979 T C 0.362656 1.7308e-05
2:196487880 C T 0.314970 7.2836e-06
2:196491123 G A 0.029075 2.5888e-05
2:196505282 G T 0.183397 -6.4084e-06
2:196506802 T C 0.295203 8.4191e-06
2:196523944 G T 0.126868 9.9833e-06
2:196536087 G A 0.059307 -2.0084e-05
2:196536150 C T 1.489483 -3.0927e-05
2:196540530 G A 0.057447 -5.9796e-06
2:196549654 A G 0.067446 -1.2267e-05
2:196594477 A G 0.033964 -2.0265e-06
2:196595225 G C 0.021099 2.1408e-06
2:196602603 T C 0.043263 -3.2807e-05
2:196637255 C T 1.229869 -2.0284e-05
2:196641517 T G 1.220179 -1.8814e-05
2:196642503 C T 0.068700 -1.5139e-05
2:196646674 A G 0.042403 -3.2053e-05
2:196654104 A G 0.029752 2.6362e-05
2:196659034 A G 0.118919 1.6081e-05
2:196668526 A G 0.065161 5.3500e-06
2:196694902 A C 0.146301 1.8816e-05
2:196717025 C G 0.067211 4.1679e-06
2:196732301 G T 1.312168 -8.1870e-06
2:196737271 A G 0.040740 -5.5505e-06
2:196738365 C T 0.084421 5.2885e-07
2:196738934 T G 0.034328 -5.7160e-06
2:196740016 A G 0.059381 -9.2838e-06
2:196740524 C T 0.054506 6.0047e-06
2:196747481 C T 0.039431 2.6265e-06
2:196790910 C T 0.105099 -1.2385e-05
2:196792574 A G 0.174214 -8.7651e-06
2:196822004 G A 0.206886 4.9257e-06
2:196825238 A C 0.078230 1.8121e-06
2:196825402 C T 0.260515 -7.3584e-06
2:196827561 G A 0.112007 1.2735e-05
2:196831225 C T 0.184284 1.9397e-06
2:196837129 C G 0.091741 2.5720e-06
2:196851911 A G 1.347601 -9.4689e-06
2:196860313 A G 0.175257 -8.5120e-07
2:196864158 G A 0.155875 2.8558e-05
2:196866420 T C 1.830553 -1.0348e-05
2:196866433 C A 0.025437 -2.2102e-06
2:196872044 G A 0.160336 7.9739e-06
2:196882693 A G 0.041767 -6.8735e-06
2:196890509 A C 0.033240 -3.7591e-07
2:196897321 A G 0.073759 1.4223e-05
2:196912067 G A 1.444724 -1.7472e-06
2:196924449 T G 0.217640 -9.9650e-06
2:196925237 A G 0.029840 -1.2562e-05
2:196938217 A C 0.149317 -1.7764e-05
2:196943734 T C 0.156701 -1.5696e-05
2:196950487 A C 0.061860 -5.7924e-06
2:196962552 G A 0.053789 1.1834e-05
2:196967337 A G 0.446019 -4.6051e-06
2:196968285 C T 0.066936 5.1309e-06
2:196980842 T C 0.172493 3.2897e-06
2:196981992 C G 0.117535 4.8892e-05
2:197002907 G A 0.258675 -4.0142e-06
2:197015060 C A 0.089225 4.8499e-06
2:197021276 C T 1.225622 4.7162e-06
2:197041568 T C 0.497278 -2.3838e-05
2:197042960 T G 0.020572 3.0959e-05
2:197048835 C T 0.030241 -7.2904e-06
2:197055451 G T 0.085665 -4.9570e-06
2:197055688 T C 0.222593 -3.3166e-05
2:197056479 T C 0.029153 -1.4310e-05
2:197056723 G A 0.243679 2.7110e-05
2:197060793 T C 0.089732 9.7220e-06
2:197063250 C T 0.113891 -3.3265e-06
2:197064144 T C 0.034658 1.7900e-05
2:197065415 C T 0.045360 8.1024e-06
2:197068127 T C 0.539086 -6.5335e-06
2:197068278 T C 0.020600 -7.5449e-06
2:197069507 C G 0.076248 -8.3065e-07
2:197069636 A G 0.066433 1.7214e-05
2:197070713 T G 0.496683 6.3988e-06
2:197073436 C T 0.243509 -1.6176e-05
2:197077935 T C 0.707755 1.1310e-05
2:197080981 A G 0.057131 -6.2913e-06
2:197081215 C T 0.621345 -6.6798e-06
2:197081843 C T 0.086158 -3.4125e-05
2:197090195 A C 0.035834 3.1632e-06
2:197097950 A G 1.852030 2.8733e-05
2:197098638 T C 0.147318 -2.8316e-05
2:197110296 C T 1.330759 1.2227e-05
2:197115200 A G 0.057290 -7.8084e-07
2:197115722 G T 1.414350 -8.4515e-06
2:197121614 A G 0.587292 4.4177e-07
2:197122111 T C 0.039350 1.9872e-06
2:197122493 G T 1.265839 -4.3080e-05
2:197122989 A G 0.101237 -1.0121e-05
2:197124820 G A 0.523420 4.3192e-05
2:197127830 T C 0.198475 -1.3555e-05
2:197132359 T C 0.053680 4.2274e-06
2:197134790 A G 1.059069 1.0093e-06
2:197135270 C T 0.126419 1.6043e-05
2:197137698 T C 0.460350 3.6233e-05
2:197138653 A G 0.442946 3.9781e-05
2:197139208 T C 0.033862 7.8735e-06
2:197139536 C T 0.047740 -1.1419e-05
2:197140572 T C 0.069465 2.6643e-06
2:197150402 C T 0.366191 9.4942e-06
2:197155054 G A 0.135789 1.3932e-05
2:197156100 A C 1.960929 1.0147e-05
2:197161292 G C 0.068299 4.6253e-06
2:197172538 A G 0.173632 -2.1634e-06
2:197184321 T C 1.631707 -3.0825e-05
2:197190821 C T 1.537906 -1.5811e-05
2:197197253 C T 0.067772 4.7348e-05
2:197200394 C T 0.128670 4.2247e-06
2:197202407 C T 0.119072 -3.1077e-05
2:197202726 A G 0.095368 -2.6342e-05
2:197208397 T C 0.049209 8.2078e-06
2:197209534 T C 0.027318 2.0186e-06
2:197217284 T C 0.095552 -1.7845e-05
2:197219823 C A 0.380274 2.8036e-05
2:197220573 C A 0.075027 5.4859e-06
2:197223393 A C 0.064515 5.9228e-06
2:197226201 C A 0.041189 -2.5025e-05
2:197236209 T C 0.109882 -2.0728e-05
2:197238970 A G 0.103647 -1.7499e-05
2:197239159 A G 0.037928 6.7597e-06
2:197250780 A G 0.081157 -1.6773e-05
2:197255316 C T 0.083415 -2.2488e-05
2:197256269 G A 0.225211 -1.3647e-05
2:197257000 T C 1.630728 3.7412e-05
2:197259243 C T 1.365953 1.1457e-05
2:197259362 A G 0.265098 2.1100e-05
2:197260640 C G 0.044215 2.4929e-07
2:197262747 G T 1.921634 2.0478e-05
2:197276954 C T 0.112725 -2.7188e-05
2:197279207 A G 0.101366 2.0928e-06
2:197299434 T G 1.941900 1.5310e-05
2:197301294 T C 0.020202 -1.8590e-05
2:197301966 T C 0.516430 7.4382e-06
2:197309433 G A 0.483584 -1.5428e-06
2:197313352 G A 0.146917 8.2189e-08
2:197313579 G A 0.272220 -1.0487e-05
2:197321747 G A 0.353830 1.8154e-05
2:197324642 A G 1.532545 -1.0520e-05
2:197325640 C T 0.024805 2.3249e-05
2:197333980 A C 0.045677 1.7214e-05
2:197335709 A G 0.340064 1.9337e-05
2:197343774 T G 0.033271 -3.8049e-06
2:197344471 T G 0.026043 6.8313e-06
2:197345004 T C 0.107747 -9.9567e-06
2:197345491 G A 0.074021 -4.2733e-06
2:197346486 C T 0.096847 -9.5318e-06
2:197349240 T C 0.067112 -1.9096e-05
2:197360596 C T 0.297240 1.1264e-05
2:197379351 G A 0.108057 -9.3164e-06
2:197382725 C T 0.081606 -6.0092e-06
2:197384088 T C 0.413585 1.1662e-05
2:197384445 G T 0.039350 -1.8311e-05
2:197396012 T G 0.034083 7.1409e-06
2:197398137 G C 0.033322 1.7837e-05
2:197403608 A G 0.113534 -2.1103e-05
2:197418009 C T 0.041111 -2.1739e-05
2:197448158 G A 0.141779 7.7384e-06
2:197459132 T C 0.079814 -1.1638e-05
2:197468279 C T 0.034212 4.8946e-05
2:197470574 G T 1.649849 -1.1255e-05
2:197472277 G A 1.548531 3.3958e-06
2:197477480 T G 0.074878 1.2128e-06
2:197485876 A G 1.696539 -8.9488e-06
2:197489819 C T 0.060415 -5.9761e-06
2:197501173 C T 0.030806 -1.8704e-05
2:197502272 A G 0.107366 -8.5854e-06
2:197503547 G A 0.047258 -8.4733e-06
2:197510419 A G 0.032254 1.7579e-05
2:197516364 A G 0.283538 1.6448e-05
2:197516387 G T 1.504194 -1.7358e-05
2:197516948 T C 0.045711 -7.3130e-06
2:197519149 T C 0.036232 -1.5285e-06
2:197521750 A G 0.108070 -8.5077e-06
2:197523383 T G 0.035277 -2.6903e-05
2:197525487 G A 0.025767 -1.3640e-05
2:197538126 T C 0.153788 -2.2088e-05
2:197550800 T C 0.055482 -3.3057e-05
2:197551218 G A 0.072542 -2.6853e-05
2:197582342 A G 0.061469 2.2183e-06
2:197585919 T G 1.393118 -1.0197e-05
2:197597443 C T 0.087556 -1.9418e-05
2:197607570 G A 0.021783 4.3614e-06
2:197625951 T C 0.073293 9.8518e-07
2:197637512 G C 0.022595 1.6019e-05
2:197642652 C T 0.033298 1.5645e-05
2:197645180 G A 0.039418 -2.7715e-06
2:197662526 C T 0.138669 -1.5878e-05
2:197664437 T C 0.125134 1.2111e-05
2:197701022 G A 0.071410 -3.8973e-06
2:197701647 T C 0.252274 -1.6685e-06
2:197710542 G A 0.141065 -1.2161e-05
2:197711388 C T 0.254783 2.7939e-06
2:197730518 C T 0.095494 -9.2451e-06
2:197735782 A C 0.038415 -2.9554e-06
2:197736503 C T 0.141518 2.1114e-05
2:197765049 C T 0.395484 -4.9455e-06
2:197783391 A G 0.026046 -1.5078e-05
2:197787935 C T 0.061839 8.4574e-06
2:197804900 T G 1.763842 -3.3584e-05
2:197823015 C A 0.139757 -1.0664e-05
2:197828651 G A 0.617112 -6.2533e-06
2:197833530 C T 0.285534 1.1428e-06
2:197838593 C A 0.027953 2.3465e-05
2:197846606 C T 0.057916 -9.1511e-07
2:197848993 G A 0.022966 -2.8728e-06
2:197853567 G A 1.463882 1.4772e-05
2:197857070 T C 1.115407 3.0126e-05
2:197863698 A G 0.095321 -1.5793e-05
2:197863851 T C 1.804752 9.6168e-06
2:197872574 T C 0.025754 6.4378e-05
2:197883186 C T 0.045422 -1.6838e-06
2:197884438 A G 0.124586 1.3186e-05
2:197887407 G A 0.052514 -1.6027e-05
2:197895202 T G 0.144312 1.7376e-05
2:197898907 C T 0.048580 8.3302e-06
2:197905952 G A 0.280876 1.6383e-05
2:197915582 A G 0.362537 2.9783e-05
2:197923396 T C 1.927349 -2.0232e-05
2:197923494 A G 0.029157 -3.7212e-06
2:197926924 C T 0.022775 -4.0032e-07
2:197946392 T C 0.108845 -1.6767e-05
2:197954717 A G 0.026270 -1.3608e-05
2:197960874 T C 0.106952 -2.3567e-06
2:197964012 A G 0.026264 -1.2667e-05
2:197966130 A G 1.927557 -1.7932e-05
2:197970621 T C 0.050385 1.4202e-05
2:197978625 T G 1.888275 -2.3073e-05
2:197981042 A G 0.078193 1.4263e-05
2:197981406 A G 1.500080 1.4107e-05
2:197988554 C T 1.091438 -3.8314e-06
2:197990741 C A 0.108845 -1.9491e-05
2:198001319 G A 0.444829 -2.6460e-05
2:198003950 A G 0.279350 -2.6340e-05
2:198011878 A G 0.056294 -2.5421e-05
2:198013071 T C 0.113727 6.8957e-06
2:198022927 T C 1.501725 1.0120e-05
2:198025388 C T 0.047145 1.8335e-06
2:198025874 A G 0.056325 -1.5529e-05
2:198026894 T C 1.609643 1.5624e-06
2:198028409 A C 0.082704 1.7799e-05
2:198032711 G A 0.173823 -2.1983e-05
2:198035668 A T 1.659824 1.1117e-05
2:198037222 A G 0.063726 1.5498e-05
2:198048140 T C 1.382942 7.2587e-06
2:198054958 G A 0.498615 -1.5573e-05
2:198069282 C T 0.108482 -1.6177e-05
2:198075465 T C 0.989131 -1.0942e-05
2:198077025 A G 0.573183 -2.5903e-05
2:198077877 G A 1.037782 -8.3760e-06
2:198078110 G A 0.066076 1.1759e-05
2:198088063 A G 1.023156 -1.9623e-05
2:198092910 C A 0.414598 -1.0478e-05
2:198097758 G A 0.261667 -1.2523e-05
2:198101024 C T 0.163134 3.2380e-06
2:198111312 G A 0.427738 -9.2920e-06
2:198115646 A G 0.041056 1.4356e-05
2:198129160 C T 0.371322 -3.1194e-06
2:198132451 A G 0.815107 9.7343e-06
2:198138017 G A 0.486566 -8.6278e-06
2:198139103 T C 1.591617 2.6970e-07
2:198140379 C T 0.040220 2.0200e-05
2:198142210 C T 0.851149 1.6855e-05
2:198143381 G A 1.110776 6.1032e-06
2:198144002 G A 0.831974 -1.8593e-07
2:198148767 G A 1.203129 -3.9529e-06
2:198154535 T C 0.035576 1.8881e-05
2:198166117 A C 0.740121 1.0778e-05
2:198169130 C T 0.129441 9.1849e-06
2:198169235 A T 0.062883 1.0237e-05
2:198176384 C T 0.041376 -6.6116e-06
2:198176805 C A 0.033519 -7.1914e-06
2:198182012 C T 0.087654 8.5658e-06
2:198182359 T C 0.027518 -1.6368e-05
2:198187055 G A 0.032767 -9.8598e-06
2:198187667 C T 0.086478 1.7009e-05
2:198199163 C T 0.369663 -1.5900e-05
2:198201765 G T 0.103191 -6.2837e-06
2:198204551 G A 0.066303 -1.1572e-06
2:198223754 G A 0.869586 5.1407e-06
2:198257008 G C 0.023336 1.6610e-05
2:198257075 A G 0.024625 1.5813e-05
2:198263069 G A 0.056808 1.9598e-05
2:198266063 G A 0.023207 7.9366e-06
2:198288826 C T 0.053438 9.5048e-07
2:198300431 T G 0.382351 -2.5352e-06
2:198307813 T C 0.955343 1.0821e-07
2:198390710 G A 0.072586 -1.0704e-05
2:198416030 A G 0.074283 -4.5312e-06
2:198442490 T C 0.081824 -2.4689e-06
2:198463090 T G 1.347506 4.8781e-06
2:198466505 C A 0.046907 -1.2579e-05
2:198470546 T C 0.362567 -1.8029e-06
2:198477131 A G 0.051229 -4.8233e-06
2:198497735 A T 0.029728 3.3184e-06
2:198511086 A G 0.959291 1.3787e-05
2:198515254 A G 0.110069 1.3109e-05
2:198531384 T C 0.037072 2.2040e-05
2:198535679 A G 0.399360 -8.1294e-06
2:198545462 A G 1.066201 -1.7824e-05
2:198576005 C T 0.074810 -4.6309e-06
2:198578081 T C 0.225058 6.5794e-06
2:198621428 C T 0.045704 2.6657e-05
2:198625141 A G 0.107968 9.8896e-06
2:198631714 A G 1.327603 1.0169e-05
2:198638566 C T 0.074844 -1.7441e-05
2:198639353 C T 0.034131 5.8599e-06
2:198652672 C T 0.098452 -1.5720e-05
2:198655797 G C 0.029289 4.4690e-06
2:198659133 A G 0.048220 4.6747e-06
2:198664027 T C 0.042416 -1.0568e-05
2:198665072 T C 0.238606 8.2700e-06
2:198665761 C T 0.027219 -1.3975e-05
2:198703935 G A 0.304950 1.1675e-05
2:198711900 A C 0.127136 1.2572e-06
2:198716295 C T 0.078706 1.8533e-05
2:198744851 T C 0.071835 -5.6913e-07
2:198746527 G C 0.159948 -5.7979e-06
2:198766642 C T 0.388467 -1.7015e-06
2:198775088 T C 0.100179 3.8864e-06
2:198780562 A G 0.075163 -1.8205e-05
2:198792268 C T 0.031493 4.1940e-06
2:198792320 A C 0.657543 -1.5982e-05
2:198793084 A G 0.063186 2.5146e-05
2:198834966 G T 0.029405 4.7626e-06
2:198837531 G A 0.039693 -2.9264e-06
2:198842160 T C 0.069567 -5.2052e-06
2:198846486 T G 1.342015 1.7050e-05
2:198849920 G C 0.020943 1.4124e-05
2:198876438 T C 0.024676 2.1907e-06
2:198877234 A C 0.397949 -2.9859e-06
2:198895225 A G 0.042964 -1.7220e-05
2:198895483 G T 0.235275 1.0425e-05
2:198896895 G A 0.998059 1.9406e-05
2:198922098 G A 0.081827 -1.3988e-05
2:198938362 T C 0.088045 -2.3130e-05
2:198940255 T C 0.058749 -5.9250e-06
2:198949344 G A 0.051402 1.7410e-05
2:198950240 A G 0.953620 1.8831e-05
2:198954774 T C 0.943417 8.0157e-06
2:198957139 G A 0.979108 2.2330e-06
2:198959212 G A 0.021164 1.8782e-05
2:198962243 A G 1.787732 -7.1571e-06
2:198963998 G T 1.194126 2.0534e-05
2:198967942 C G 0.041202 -4.6223e-06
2:198982801 G A 0.030996 -4.3512e-06
2:198983501 T C 0.039727 -1.0391e-05
2:198987935 A C 0.023653 5.5743e-06
2:198992678 A G 0.249074 8.9567e-06
2:198996761 A G 0.096395 -2.3741e-06
2:199002562 C A 1.776951 -7.9735e-06
2:199004917 G A 0.021970 1.7988e-05
2:199007858 T C 0.034828 9.6618e-06
2:199008506 T C 0.913927 -3.9015e-06
2:199016508 G A 0.026978 6.8977e-07
2:199047626 A C 0.573207 -1.2570e-05
2:199055906 A G 0.391044 3.2268e-06
2:199068545 A G 0.131764 1.2171e-05
2:199079806 C T 1.747811 -5.8125e-06
2:199087090 T C 0.344864 1.6072e-05
2:199090209 G A 0.145315 -3.8721e-05
2:199090815 A G 0.095610 -4.7104e-05
2:199097192 A G 0.068833 -1.2655e-06
2:199103410 C T 0.631442 1.5677e-05
2:199108648 A G 1.717720 5.8997e-06
2:199119197 C T 1.353973 -1.1301e-05
2:199122020 A C 0.815509 -2.4064e-05
2:199125903 A G 0.107883 -4.0648e-06
2:199126658 T C 0.044395 3.5230e-06
2:199149356 G A 0.999612 -1.9635e-05
2:199149946 T G 0.030544 1.6952e-05
2:199154693 G A 0.050773 5.2149e-06
2:199159611 T C 0.185583 4.3885e-06
2:199159975 T C 1.143979 -2.2045e-05
2:199160220 G A 0.078594 -9.3848e-06
2:199161972 C T 0.442018 -3.3822e-07
2:199168113 C T 0.625992 2.5425e-06
2:199169096 C T 0.619726 3.3685e-06
2:199176719 T C 0.107897 -6.1014e-06
2:199180902 G T 0.060282 2.0397e-05
2:199181791 T C 0.022401 2.2165e-06
2:199182325 T C 0.129938 -2.2227e-06
2:199185960 A G 0.038829 1.3666e-05
2:199186000 T G 0.021487 -3.6202e-06
2:199188627 T C 0.025400 1.6220e-07
2:199189678 A G 0.027202 1.5340e-05
2:199205665 T C 0.056366 2.3056e-05
2:199221374 G A 0.072552 1.6226e-06
2:199223853 T C 0.195837 1.2826e-05
2:199231431 C T 0.702016 4.1968e-06
2:199233465 G T 0.282124 1.0873e-05
2:199246208 G A 0.421649 -4.8390e-06
2:199253336 T C 0.076003 -1.0769e-05
2:199261041 G A 1.476271 1.1393e-05
2:199271554 A G 1.900497 1.8950e-05
2:199275327 T C 0.059956 -2.5611e-06
2:199279304 A G 0.082038 8.3265e-06
2:199282283 A G 0.097606 -2.4802e-05
2:199282957 G C 0.047954 -1.0871e-05
2:199293849 C T 0.778600 -9.6323e-09
2:199296600 A G 0.139896 2.8239e-06
2:199297751 T C 0.283270 -1.3881e-05
2:199300662 C T 0.198641 -1.5661e-06
2:199307564 C T 1.496836 1.4501e-05
2:199312684 C T 0.781986 5.6827e-06
2:199313043 A G 0.522260 1.4155e-05
2:199320544 A C 0.033254 1.0417e-05
2:199323432 A G 0.123244 7.4855e-06
2:199323515 G A 0.114965 -5.0707e-06
2:199333009 G A 0.193304 -3.9719e-05
2:199334376 A C 1.462495 2.8573e-05
2:199339346 G A 1.773694 4.5654e-05
2:199346187 T G 0.721891 4.0573e-06
2:199349772 A C 0.044337 1.0432e-05
2:199359898 A G 0.046425 9.4115e-06
2:199362455 T C 0.466150 -1.4316e-05
2:199362889 T C 0.055747 -1.5582e-05
2:199362905 G C 0.065096 2.0157e-05
2:199366959 G A 1.657267 1.7694e-05
2:199370852 G A 0.067058 6.6549e-06
2:199385721 T C 0.102763 -3.6880e-05
2:199386393 T G 0.065402 -7.6881e-06
2:199402205 T G 0.098136 2.4481e-05
2:199411794 G A 0.077064 -1.3831e-05
2:199415160 C A 0.079750 2.3136e-05
2:199419373 A G 0.715323 -3.5948e-06
2:199434829 A G 0.099438 3.8192e-06
2:199453958 T C 0.022466 2.2871e-06
2:199459339 T G 1.946640 -4.3685e-06
2:199471480 G T 0.023367 -9.9447e-06
2:199484578 G A 1.403324 6.1486e-06
2:199487189 A G 0.615099 -9.0244e-06
2:199490128 T G 1.053306 -8.6070e-06
2:199490528 A G 0.103174 -5.5552e-06
2:199513652 G A 0.037762 8.4129e-06
2:199519513 C T 0.045847 9.8252e-06
2:199529912 G T 0.893841 2.2029e-06
2:199542506 A G 0.893405 1.7101e-06
2:199557466 C T 1.924031 6.4550e-06
2:199558312 A G 0.045391 8.6671e-06
2:199560757 G A 0.052058 7.6071e-06
2:199565298 C T 0.490710 -5.4092e-06
2:199571480 C T 1.468564 -1.1995e-05
2:199585143 T C 0.026675 1.5692e-06
2:199587590 C T 0.067646 -1.5993e-05
2:199600193 C T 0.453414 1.0713e-05
2:199612407 C T 0.760000 -8.2463e-06
2:199615995 T C 0.038911 6.2584e-06
2:199621109 A G 0.029629 -1.4604e-05
2:199630556 C T 1.696260 1.2643e-05
2:199631942 T G 1.476801 1.0470e-05
2:199632565 A G 0.650029 -1.6263e-05
2:199644038 T C 0.132321 -1.2601e-05
2:199644534 T G 0.084564 1.1132e-06
2:199646763 C T 0.343090 -1.6466e-05
2:199652916 A G 0.037000 -3.5578e-06
2:199669305 G A 0.081701 -8.4325e-06
2:199670655 A G 0.268950 1.7168e-05
2:199674720 C A 0.319872 -5.0465e-06
2:199676607 C T 0.703100 -2.8627e-06
2:199679110 G T 0.180639 -2.0996e-06
2:199680501 G T 0.912407 1.5769e-05
2:199684814 A G 0.080671 1.6328e-05
2:199691562 A G 0.049022 1.2502e-05
2:199696832 C T 0.871327 -8.4304e-06
2:199699922 G A 0.055125 7.7690e-06
2:199701216 C T 0.043912 -8.7220e-06
2:199708136 T G 0.086709 1.8796e-06
2:199736794 T C 0.143299 -1.0323e-05
2:199739974 G C 0.171507 -7.8843e-06
2:199742175 C A 0.139692 -1.5268e-05
2:199742231 G A 0.609972 -1.9923e-05
2:199742233 T C 0.093815 -9.1226e-07
2:199744537 A G 0.474585 -3.8529e-05
2:199755938 T G 0.047662 6.6910e-06
2:199778451 G A 0.055968 4.5691e-06
2:199780757 C G 0.027409 -1.2651e-05
2:199782944 T G 0.609282 5.2690e-05
2:199784893 A G 0.155538 1.0757e-05
2:199804688 T C 0.109678 -1.0161e-05
2:199814348 T C 0.038098 -2.9445e-06
2:199821811 C T 0.063067 8.0950e-06
2:199828405 C T 0.064467 2.4070e-05
2:199830304 A G 0.357202 -2.1386e-05
2:199852892 C T 1.341312 -6.2353e-05
2:199856088 A C 0.065967 -1.3606e-05
2:199863029 T C 0.029725 -4.7569e-06
2:199865362 T C 0.051684 1.4625e-05
2:199865834 C T 0.034668 1.3056e-05
2:199871583 G A 0.047999 4.7069e-06
2:199880772 C T 0.033883 1.0804e-05
2:199880895 C T 0.039877 9.6021e-06
2:199884960 G A 0.054159 5.1978e-07
2:199885817 A G 0.046744 -1.8542e-06
2:199901247 A G 0.344113 -3.0999e-05
2:199904243 G A 0.043691 -1.7809e-05
2:199912959 G A 0.068166 6.9113e-06
2:199929517 A G 0.080708 -5.6463e-06
2:199932425 A G 0.173102 3.0259e-06
2:199934785 C T 0.021106 -1.3293e-05
2:199947074 G A 0.042029 -2.3054e-05
2:199955881 G A 0.122553 -3.5190e-06
2:199959803 T C 0.048298 -1.1852e-05
2:199975304 A G 0.057583 -8.1168e-06
2:199983384 A G 0.066983 -1.8848e-05
2:199990731 G A 1.974780 7.5785e-06
2:199993534 A G 0.407469 -4.1509e-05
2:200004170 G A 0.048696 -1.4015e-06
2:200004398 G T 0.055941 1.4035e-05
2:200011863 T C 0.331574 1.3643e-05
2:200025189 T C 0.104351 -2.0718e-05
2:200035506 C A 1.160665 6.4693e-05
2:200059788 T G 0.042909 -6.7671e-06
2:200060715 G A 1.843557 7.3624e-05
2:200067768 G T 0.875468 -5.5229e-05
2:200085369 C T 0.075099 9.3484e-06
2:200085972 G A 0.025961 1.7825e-06
2:200091394 A G 0.312845 -1.2728e-05
2:200100504 A G 0.058732 2.3390e-05
2:200118528 G T 0.049070 8.7122e-06
2:200123367 A G 1.102260 4.1978e-05
2:200128358 A G 0.680461 6.1485e-05
2:200140659 C T 0.262786 2.1362e-05
2:200142591 C T 1.776683 -2.2558e-05
2:200154552 T C 0.183006 -2.1936e-05
2:200162370 A G 0.079712 -1.2493e-05
2:200164252 A G 1.631184 8.0526e-05
2:200195522 G A 0.072440 -1.7167e-05
2:200196478 T C 0.028817 -1.8669e-06
2:200201571 T C 1.739115 2.2630e-05
2:200208890 C T 0.064433 4.9441e-06
2:200222761 T C 0.078872 -1.1967e-05
2:200223964 A G 0.092397 2.8006e-05
2:200228996 T G 0.154865 1.7476e-05
2:200231047 G C 0.100132 7.0817e-06
2:200244917 G A 0.081701 -9.9505e-07
2:200275145 C T 0.116855 1.8855e-05
2:200279048 C T 0.024486 -1.1146e-05
2:200290359 G A 0.538365 8.4690e-06
2:200292599 C T 0.111987 2.6542e-05
2:200308530 A G 1.410012 1.1889e-05
2:200323452 G A 0.337718 -1.9680e-05
2:200336779 C T 0.127973 2.1464e-06
2:200353661 G T 0.246667 -2.5552e-05
2:200371188 G A 0.205013 6.8388e-06
2:200371433 A C 0.247895 1.2386e-05
2:200382182 T C 0.053887 9.5338e-07
2:200391049 A G 0.048726 5.9785e-06
2:200435782 A G 0.057848 2.3638e-05
2:200442604 G A 0.544023 2.5289e-05
2:200445194 T G 0.026427 -9.2492e-06
2:200447031 A C 0.338276 2.0884e-06
2:200449063 G A 0.036919 1.0448e-05
2:200456277 A C 0.098557 6.2913e-06
2:200459793 C A 0.337062 -6.1105e-05
2:200460112 C A 1.653174 5.4601e-06
2:200472560 T C 0.195843 2.4559e-05
2:200485487 G A 0.732434 9.1332e-06
2:200501967 G T 0.024921 -6.7464e-06
2:200515472 A G 0.648271 -6.1742e-06
2:200523384 C T 0.967124 2.4276e-05
2:200536068 T C 0.107982 1.7780e-05
2:200544328 A G 0.152890 -2.3869e-07
2:200545802 T C 1.647007 2.6937e-05
2:200547937 T C 0.113619 -1.9410e-05
2:200570845 T C 0.309918 1.4054e-06
2:200574485 A G 0.029320 -8.3933e-06
2:200580494 T G 1.786151 1.5589e-05
2:200581094 A G 0.043766 -1.6745e-05
2:200581710 T C 0.033094 -3.3791e-06
2:200597674 A G 0.065263 -1.8122e-06
2:200598138 G C 0.020766 -1.2399e-05
2:200600920 A G 0.245015 -4.9729e-05
2:200602642 G C 0.314582 7.2388e-07
2:200605177 T C 0.020311 1.7032e-05
2:200606622 G A 0.023132 1.0036e-05
2:200613244 G A 0.020283 1.8430e-05
2:200615303 G T 1.807543 1.5679e-05
2:200616257 A G 0.063529 4.5619e-06
2:200617819 T C 0.052602 1.2710e-05
2:200618406 A G 0.021137 -1.3012e-05
2:200618907 G A 0.021466 1.4564e-05
2:200619835 G A 0.088790 1.0002e-05
2:200624646 T G 0.051419 -1.5754e-05
2:200626678 A G 1.301670 2.7781e-05
2:200627816 G C 0.128065 -4.2251e-06
2:200638509 G T 0.152887 -1.7838e-05
2:200639707 T C 0.023098 -4.0265e-05
2:200643157 T C 0.075785 4.4796e-07
2:200651344 A C 0.229978 9.6041e-06
2:200659103 T C 0.045921 1.8241e-05
2:200663178 C A 0.045020 1.8811e-05
2:200693668 C T 1.378876 6.7077e-06
2:200693720 G A 1.616554 -2.1052e-05
2:200695743 C T 0.031938 -2.2264e-05
2:200699952 G A 0.188211 -7.1134e-05
2:200700685 C T 0.796174 2.3383e-05
2:200701788 C A 0.736779 1.2349e-05
2:200710706 G T 1.349638 -9.9707e-07
2:200711563 C A 0.079338 -2.4504e-06
2:200713124 A G 0.089728 1.8679e-05
2:200721555 C T 0.063080 -8.1407e-06
2:200723026 C A 0.061986 -1.0379e-05
2:200726221 A G 0.625425 6.5299e-06
2:200734368 T C 1.609925 -7.7596e-05
2:200758548 T C 0.034053 4.7414e-06
2:200759100 T C 0.085094 4.4682e-06
2:200760629 A G 1.270694 -1.1289e-05
2:200773512 C T 0.068867 -3.1376e-05
2:200776353 G T 0.334968 -3.9744e-05
2:200805095 A G 0.066569 1.1169e-05
2:200813126 C T 0.062904 -9.0130e-06
2:200823868 G A 0.107244 -2.3325e-05
2:200828526 A T 0.023306 -1.3803e-05
2:200900075 C T 0.042137 6.3487e-06
2:200901427 C T 0.375425 5.7915e-05
2:200914635 A G 0.043263 -1.3689e-05
2:200920896 G T 0.076044 -1.5615e-05
2:200939165 G T 0.342230 -2.6836e-05
2:200942180 G A 0.080385 1.1834e-05
2:200943696 T C 0.054336 -1.0587e-05
2:200952292 A G 0.103912 -6.6290e-05
2:200960006 T G 0.130325 1.2452e-05
2:200963309 G A 0.193548 9.8034e-06
2:200984032 C T 0.131566 9.2961e-06
2:200995839 G A 0.058912 1.2442e-05
2:201004427 C T 0.034794 8.3640e-06
2:201007351 G A 0.093794 -5.5229e-06
2:201021954 C T 1.917847 5.5591e-07
2:201024885 A G 0.333074 -1.4605e-05
2:201043897 T G 1.941713 -1.6216e-06
2:201054342 G A 0.079637 9.6620e-06
2:201055407 C T 0.020379 -1.6188e-05
2:201061730 T G 0.033787 7.5709e-06
2:201068209 G C 1.555436 -3.5687e-05
2:201085970 C T 0.130135 -4.2316e-06
2:201101507 C T 0.362275 2.2707e-05
2:201131720 G T 0.055975 8.1466e-06
2:201132135 G A 0.100312 -3.0049e-05
2:201141002 C G 0.806917 -8.3663e-06
2:201149979 C A 0.092805 4.1311e-06
2:201150040 T C 0.800747 -8.6087e-06
2:201158122 A G 0.342335 6.1804e-06
2:201170646 A G 0.035222 2.6220e-06
2:201171129 A G 0.082520 1.0212e-05
2:201177202 C A 0.253375 -7.7740e-05
2:201180085 G A 0.041842 -3.0142e-07
2:201183701 G A 0.855620 5.0300e-05
2:201183839 A G 0.067908 1.7693e-05
2:201213137 G A 0.079671 -9.3386e-06
2:201215874 G A 0.054452 3.4117e-06
2:201224933 T C 0.106907 1.0673e-05
2:201229984 C T 1.899647 -1.2525e-05
2:201237510 C T 0.179211 -2.4590e-05
2:201240086 G A 0.681457 4.2983e-05
2:201253956 G A 0.652746 1.2595e-05
2:201254171 G A 1.407210 7.2452e-06
2:201257133 T C 0.031537 -7.7605e-06
2:201257553 T C 0.031975 -6.4215e-06
2:201261012 G A 0.250479 -6.2714e-05
2:201287415 C A 0.083972 7.7158e-06
2:201290536 G A 0.568277 -1.4990e-05
2:201294937 G A 0.065892 -4.2568e-06
2:201306139 G A 0.851625 1.4308e-05
2:201312329 C A 1.818623 1.4078e-06
2:201314274 G A 0.669490 6.5309e-06
2:201317689 G A 0.024900 -5.3424e-06
2:201319820 C A 0.058399 -6.0497e-06
2:201327631 A G 1.931599 9.0054e-06
2:201332473 A C 0.987866 9.4856e-06
2:201334852 G A 0.577419 -1.1029e-05
2:201336400 G T 0.037932 -8.4027e-06
2:201337667 C A 0.056610 2.0307e-05
2:201340484 G A 1.165782 -1.0378e-05
2:201344732 T C 1.566397 3.2677e-06
2:201346859 C A 1.559587 3.3473e-06
2:201352021 G A 0.285296 -7.4611e-06
2:201353083 T C 0.207104 1.9648e-06
2:201355106 A G 0.453710 -2.1686e-05
2:201355533 G A 0.695886 -5.6778e-06
2:201373914 A C 1.526099 7.8271e-06
2:201375692 G A 0.135806 2.0276e-05
2:201377084 T C 0.022721 -1.3816e-06
2:201378086 A G 0.035691 -4.3912e-07
2:201379864 A G 0.240299 1.2699e-05
2:201384378 G A 0.063546 5.5489e-06
2:201387929 A G 0.020263 -1.1884e-05
2:201397724 A G 0.144384 -2.1723e-07
2:201412655 G A 0.135619 -2.0148e-05
2:201433816 T C 0.428442 -3.2666e-05
2:201436555 G A 0.329450 9.1805e-06
2:201437334 C T 1.565928 -6.4875e-06
2:201449374 C G 0.063923 -5.0043e-06
2:201459445 G A 0.132192 -1.7098e-06
2:201460104 G A 0.339625 2.7923e-05
2:201462331 T C 0.070771 2.1720e-05
2:201466875 G T 0.024299 -8.2501e-06
2:201478720 C A 0.037480 6.5829e-06
2:201481060 A G 0.086529 6.5417e-06
2:201492524 T A 0.034590 2.1946e-06
2:201500074 A G 0.328222 -2.4039e-05
2:201505269 A C 0.578225 -1.4048e-05
2:201506097 A G 0.023296 -2.6570e-05
2:201526330 G A 0.291402 1.7420e-05
2:201528427 G A 0.782687 -1.3608e-05
2:201528745 A G 0.073120 3.0056e-05
2:201534389 G A 0.126140 -1.2784e-05
2:201535098 A G 0.037860 -1.2036e-05
2:201539206 C T 0.810456 -7.5936e-05
2:201540533 A G 0.841313 -6.2972e-05
2:201541621 T C 0.125045 -1.0166e-05
2:201541827 A G 0.173942 1.2536e-05
2:201542014 G T 0.175846 1.0902e-05
2:201544272 G A 0.097378 1.7546e-05
2:201549704 A G 1.087168 -2.3098e-05
2:201558699 A C 0.303523 1.6312e-05
2:201559027 G A 0.089728 3.6699e-06
2:201560740 G T 1.574468 6.4502e-06
2:201562981 G A 1.518963 1.8552e-06
2:201565685 C A 1.895744 -2.1664e-05
2:201566159 C A 0.050062 -1.8507e-06
2:201570419 T C 0.034634 1.6222e-05
2:201571143 A G 0.325336 -2.3151e-05
2:201576135 G A 1.698500 1.9501e-05
2:201576284 G A 1.817664 -1.7542e-05
2:201580954 T C 0.207250 4.0481e-06
2:201581139 A G 0.071627 6.2706e-06
2:201581384 G C 0.285534 -1.1577e-05
2:201582193 C T 1.835037 -3.8317e-06
2:201588745 T C 0.045588 1.0253e-05
2:201591835 A G 0.187609 3.6674e-05
2:201596926 G T 1.513829 -1.2717e-05
2:201601871 A G 1.370149 -8.7002e-06
2:201608131 T C 0.202102 -1.3767e-06
2:201609827 T C 0.038687 -8.3696e-06
2:201624818 T C 0.919587 -1.1257e-05
2:201631318 T C 0.107091 4.9062e-06
2:201632512 C G 1.811803 -2.0655e-05
2:201636641 C A 0.196527 -4.9462e-07
2:201637798 A G 0.213737 9.9826e-06
2:201644232 C T 0.409407 8.2073e-06
2:201661062 C A 0.027311 4.1367e-06
2:201674818 A G 0.177923 -2.5505e-06
2:201675761 T C 0.079522 -7.9486e-06
2:201676441 A G 1.144982 -1.5548e-05
2:201677791 C T 1.472307 -1.1860e-05
2:201699860 A G 1.457854 -1.4251e-05
2:201713035 C T 0.218687 3.7336e-06
2:201722156 G A 0.140528 -1.8838e-05
2:201722827 A C 0.135163 9.8876e-06
2:201722832 G A 0.021786 -4.4065e-06
2:201724360 G A 0.384700 -4.6758e-06
2:201724391 C T 0.031948 -7.2586e-06
2:201726353 T C 0.032890 -3.7004e-06
2:201730822 A C 0.027579 1.2629e-06
2:201739327 A G 0.723203 1.1133e-06
2:201742345 T C 0.438224 6.3792e-06
2:201748415 A G 0.290032 5.7911e-06
2:201768238 T C 0.429724 6.8359e-06
2:201781361 G T 0.154468 -2.2515e-05
2:201793113 T C 0.333234 1.5524e-05
2:201793176 C T 0.154162 2.6820e-06
2:201803139 T C 0.159210 6.5155e-06
2:201804319 G C 0.122581 -9.4623e-06
2:201829800 C T 0.052684 6.6386e-06
2:201834976 A G 0.035079 -1.2677e-05
2:201841408 T C 0.021973 -1.1030e-05
2:201863300 T C 0.095617 2.0279e-05
2:201886002 T C 0.052707 1.6334e-05
2:201888436 A G 0.076986 2.5174e-05
2:201942480 A G 0.333842 2.1204e-05
2:201978599 A G 0.351644 5.6394e-06
2:202013135 A G 0.041961 9.0241e-06
2:202015879 A G 0.028854 5.0571e-06
2:202021495 T C 0.397613 4.1433e-06
2:202023160 A G 1.042559 -2.4216e-06
2:202025375 A G 0.047791 -1.0971e-05
2:202036478 A G 1.853937 5.0630e-06
2:202036771 C T 0.041083 -1.2472e-05
2:202044050 A G 0.073535 1.7404e-06
2:202044159 C A 0.062128 -1.2809e-05
2:202048123 T C 0.994519 3.2548e-06
2:202064736 T G 0.109580 7.6328e-06
2:202074098 A G 0.139063 -2.5778e-05
2:202074207 G A 0.085835 -7.8729e-07
2:202075866 C G 0.047050 1.2660e-05
2:202080760 A G 0.030867 -9.7099e-06
2:202082459 A T 0.999089 2.4743e-06
2:202086665 A G 0.131614 -1.2853e-05
2:202110959 A G 0.427446 4.1776e-07
2:202111020 A C 1.822815 -5.1749e-06
2:202111380 G A 1.147780 1.0760e-05
2:202115791 T C 0.672954 -2.2562e-06
2:202122956 C T 0.092948 7.3311e-06
2:202122995 G A 1.438581 -3.7257e-06
2:202125738 G A 0.060483 -1.1905e-05
2:202127822 A G 0.036633 5.6169e-06
2:202131587 G T 0.144329 1.2357e-05
2:202136014 T G 0.106863 -3.5787e-06
2:202142991 T C 0.104062 -9.8136e-06
2:202143928 C T 1.466976 -9.7706e-06
2:202149589 C G 0.271717 -1.7730e-05
2:202149696 A G 0.091010 1.1511e-05
2:202154750 A G 0.112153 8.1416e-06
2:202173812 A C 0.174064 1.6871e-06
2:202189374 A G 0.083585 -8.0550e-06
2:202202791 G A 1.024904 -7.6090e-06
2:202203823 C T 0.174499 9.9699e-06
2:202212882 A G 0.041617 8.0351e-06
2:202213854 T G 0.116560 7.3348e-06
2:202215492 G C 1.214648 5.5292e-06
2:202217171 G A 0.052194 -2.3400e-06
2:202225422 G A 0.029466 5.9819e-06
2:202245423 T A 0.112038 2.1162e-05
2:202252539 A G 0.598450 -1.4792e-05
2:202264156 T C 1.366576 1.4413e-05
2:202276129 T G 0.033135 -1.6990e-06
2:202278771 A C 0.032251 -2.0243e-05
2:202323425 C T 0.042532 1.5131e-05
2:202326942 T C 0.157028 -4.6602e-08
2:202327487 T C 0.029153 4.8645e-06
2:202337236 G A 1.331303 1.2333e-05
2:202346327 C T 0.784176 1.5681e-06
2:202351922 A C 0.032220 1.0059e-05
2:202352480 A G 0.036912 -9.6656e-06
2:202356749 C T 0.048808 -1.1817e-06
2:202358395 C T 0.113370 2.2010e-05
2:202363838 A C 0.033991 6.6027e-06
2:202369188 T C 0.108536 -2.7954e-06
2:202372252 C T 0.058933 6.6874e-06
2:202382090 A G 0.046877 5.3753e-06
2:202382774 A G 1.603825 -2.0202e-05
2:202383000 C T 0.908167 -6.3804e-06
2:202385323 G A 0.180286 1.3785e-05
2:202396786 G T 1.340536 -2.6310e-05
2:202400872 A G 0.036684 -1.8149e-05
2:202410300 T A 0.823937 -1.4298e-05
2:202430584 A G 0.104024 2.1786e-05
2:202437531 C T 0.036365 -2.9597e-06
2:202450924 A G 0.224232 -1.3417e-05
2:202452199 A G 0.995264 2.7267e-05
2:202462032 A G 0.066671 -2.1724e-05
2:202462206 T C 0.161515 1.7486e-05
2:202469533 G T 1.895455 -2.4780e-05
2:202490812 A C 0.103480 2.3784e-05
2:202493504 A C 0.980366 7.8278e-06
2:202501448 C T 1.298521 3.2903e-05
2:202510930 T C 0.135650 2.0552e-05
2:202512449 T C 0.028769 -6.0941e-06
2:202513883 C T 0.996634 1.3014e-05
2:202521426 C T 1.278731 1.8726e-05
2:202523056 C A 0.025509 -1.6690e-05
2:202523347 T C 0.864884 3.4978e-05
2:202523908 A G 0.097402 -2.9002e-05
2:202526353 C T 0.174030 -1.7791e-06
2:202529514 C T 0.265951 -5.4430e-06
2:202531547 C A 0.221988 -1.1863e-05
2:202540338 T G 0.838508 4.9649e-06
2:202540662 A C 0.428146 -1.2358e-05
2:202540869 G T 0.308595 2.1708e-05
2:202542836 T C 0.841320 -2.9675e-05
2:202543051 T C 0.105979 -7.0797e-07
2:202543807 T C 0.112861 -9.4862e-06
2:202544452 C T 0.533075 -1.1720e-05
2:202545984 T G 0.112351 -1.5494e-05
2:202548604 T C 0.059837 2.1467e-05
2:202555132 C T 0.478008 -2.9935e-05
2:202555755 C T 0.076829 -1.2407e-05
2:202560099 A G 1.748423 3.2829e-05
2:202566411 C T 0.029364 6.9758e-06
2:202589472 C T 0.034046 -2.0571e-05
2:202595867 C T 0.760381 4.1044e-06
2:202605108 A C 1.357777 -1.4058e-05
2:202614632 G T 0.242979 -9.5936e-06
2:202625615 T C 1.805408 2.7700e-05
2:202626437 C T 0.062030 1.8781e-05
2:202630513 C T 0.261905 -3.1116e-06
2:202636137 A G 0.119358 2.1730e-05
2:202639198 G A 1.676663 -7.7525e-06
2:202652720 A G 0.101522 -1.7496e-05
2:202656143 T C 0.050906 -6.4512e-06
2:202664292 A G 0.036154 1.0710e-06
2:202671381 G C 0.581142 -1.6419e-05
2:202671773 G T 0.034481 -4.3990e-06
2:202672943 G A 0.522764 -1.5761e-05
2:202674436 G A 0.457463 -4.3879e-06
2:202691382 G A 0.198400 5.1052e-06
2:202693975 T C 0.073011 -8.4000e-07
2:202695890 A G 0.043871 -7.9625e-06
2:202699201 T C 0.197873 -2.2597e-05
2:202699680 T C 0.051252 2.1132e-06
2:202700399 T C 0.052429 1.0500e-05
2:202704078 C A 0.370074 -2.4917e-07
2:202710867 A G 0.119885 1.4117e-05
2:202711751 C T 0.074582 4.3957e-06
2:202713676 G T 0.067231 6.2641e-06
2:202713979 A C 0.288203 -3.5394e-06
2:202715298 C T 0.071842 2.5094e-05
2:202731681 A G 0.190669 -1.2938e-05
2:202737180 G A 0.053551 8.0687e-06
2:202737189 C G 0.165789 7.1118e-06
2:202739103 A G 1.975093 -2.9642e-06
2:202741064 A G 1.273801 -1.2838e-05
2:202744442 G A 0.174574 5.7745e-06
2:202768699 C A 0.058943 2.4425e-07
2:202771800 G A 0.808148 1.6533e-05
2:202783154 G T 0.148331 1.6242e-05
2:202785123 A G 0.033175 1.6757e-05
2:202787367 A G 0.114465 1.1834e-05
2:202791535 A G 1.601327 -4.4143e-05
2:202793266 A G 0.104803 1.7232e-05
2:202793520 A G 0.190230 -1.3958e-05
2:202803881 G A 0.243631 2.7261e-05
2:202804132 A G 0.054462 -5.5089e-06
2:202805491 T G 0.107842 -2.1330e-06
2:202806638 G A 0.680974 -1.0501e-07
2:202807196 T C 0.161005 1.5371e-05
2:202810409 G A 1.002543 -1.9213e-05
2:202815530 A G 1.520084 -7.3449e-06
2:202817791 C T 0.882444 5.1847e-06
2:202821474 T C 1.070346 -2.9564e-05
2:202822531 T C 0.106367 3.6309e-05
2:202827853 C T 0.092200 -3.0902e-05
2:202832094 T C 0.172765 -2.8230e-05
2:202832130 C T 1.548422 1.0234e-06
2:202833449 G A 1.785760 -1.3555e-05
2:202833838 C A 0.484590 3.6105e-05
2:202834037 C T 0.203653 -1.0396e-05
2:202835148 C A 1.044058 -4.1610e-06
2:202837219 G T 0.242679 -7.0310e-06
2:202837865 T G 0.188877 -7.2534e-06
2:202838353 A G 0.876920 4.8252e-06
2:202839257 A G 0.053734 2.1119e-06
2:202839429 T C 1.140967 8.9421e-07
2:202848214 C A 0.223861 1.4281e-05
2:202851115 T C 0.626652 -1.7452e-06
2:202851306 A G 0.035232 1.1400e-05
2:202852216 G A 0.347496 -5.2812e-06
2:202856406 T C 0.341009 -3.3201e-05
2:202857337 C T 0.675803 -9.5907e-07
2:202859663 A C 0.220798 3.2327e-06
2:202859911 G C 0.601690 3.4651e-05
2:202861219 T C 0.116580 -4.8072e-06
2:202861743 A G 1.337551 2.2609e-05
2:202864487 T G 0.405538 -1.7507e-08
2:202867522 C T 0.584375 -2.8311e-05
2:202874850 G A 0.497057 2.1503e-05
2:202879443 A G 0.062642 -1.3351e-06
2:202879564 T C 0.038217 -1.4466e-05
2:202885001 T G 0.052391 -5.4351e-06
2:202886171 T C 0.023081 8.0133e-06
2:202901235 T C 0.643168 3.5264e-06
2:202918855 T C 0.067293 -1.1536e-05
2:202939654 C T 1.126286 2.3972e-05
2:202939836 C G 0.126841 -1.9172e-05
2:202944594 C A 0.355139 4.0566e-05
2:202944979 A C 0.023493 1.0605e-05
2:202949851 A G 1.611302 5.9210e-05
2:202951113 T C 0.682946 3.0032e-06
2:202955820 A G 0.896316 -4.3462e-06
2:202960276 G A 0.039475 -1.4345e-05
2:202960847 A T 0.836346 2.2969e-05
2:202964517 C G 0.304964 -3.1763e-05
2:202966342 A G 0.057001 -2.0458e-05
2:202974360 G T 0.362934 -9.8731e-06
2:202976608 A G 0.500087 -9.2486e-06
2:202983085 C T 1.564153 2.6649e-05
2:202991651 C T 0.233034 1.4066e-05
2:203009542 G A 1.206216 -7.7309e-06
2:203012606 C A 0.070285 -1.9865e-05
2:203032382 C T 0.101981 -3.5593e-05
2:203051886 T C 1.772205 -8.2000e-06
2:203052947 A G 0.261545 6.4984e-06
2:203053279 C T 0.077696 2.4801e-05
2:203069265 T C 0.259345 1.2907e-05
2:203079635 G A 0.217266 2.9293e-05
2:203085149 G A 0.063597 -5.3079e-06
2:203085243 T C 1.062764 -6.8049e-06
2:203086693 A G 0.227649 7.9921e-06
2:203093011 T C 0.162648 -4.3618e-06
2:203098559 T C 0.708928 1.7039e-06
2:203110615 T C 0.804293 -1.5800e-05
2:203113559 A G 0.099730 -1.6766e-05
2:203135035 G A 0.023289 1.9218e-06
2:203137347 A G 0.226020 2.1233e-06
2:203157538 G A 0.020759 3.3732e-05
2:203164439 C T 0.025512 4.5158e-06
2:203169512 G A 0.024883 -7.2085e-07
2:203171167 G A 0.032485 2.5418e-06
2:203173497 T C 0.230627 4.5366e-06
2:203209945 T C 0.051606 2.0055e-05
2:203226214 G T 0.021222 -2.1993e-06
2:203234252 G A 0.191128 1.3066e-05
2:203245215 G A 0.206940 -1.3735e-05
2:203246304 A G 0.270939 1.1469e-05
2:203246411 A G 0.462838 -4.0967e-05
2:203284990 C T 0.106193 -5.6866e-06
2:203346495 G C 0.036436 -8.6847e-06
2:203357922 C T 0.158966 -7.4195e-06
2:203379805 G C 0.073916 -1.3490e-05
2:203419494 G C 0.039785 7.3498e-06
2:203425905 A C 0.055485 -6.7373e-06
2:203431804 G A 0.241258 9.1835e-06
2:203433118 T A 0.118368 6.3403e-06
2:203438090 T C 0.557975 1.0550e-05
2:203454507 T C 0.194616 -1.4966e-05
2:203454731 G T 0.225514 2.8174e-05
2:203457727 C T 0.129013 2.9566e-06
2:203465357 T C 0.186467 -1.3343e-05
2:203469588 A C 0.896180 1.1349e-05
2:203478163 C T 0.053986 6.4887e-06
2:203488449 A G 0.591243 -7.8815e-06
2:203525968 G A 0.495191 6.1362e-05
2:203539303 T C 0.035617 2.8180e-05
2:203555519 T A 0.022289 -8.8883e-06
2:203555828 T C 0.344433 -1.5718e-05
2:203557151 C T 0.594490 1.6873e-07
2:203561822 G A 0.073266 -5.8672e-06
2:203565523 A C 0.041151 -1.8187e-05
2:203592529 A C 0.080511 -2.5519e-05
2:203602207 A C 1.081378 4.0041e-05
2:203625483 A G 0.103297 -4.8977e-06
2:203628851 C T 0.031598 5.7319e-06
2:203629844 T C 1.115047 3.7828e-05
2:203630562 T C 0.105476 3.6190e-05
2:203636012 A G 0.211085 6.5139e-06
2:203639883 T C 0.052571 -5.0167e-05
2:203661779 G A 1.719195 3.6513e-05
2:203685439 C T 0.267454 2.5660e-05
2:203686059 G A 0.026250 -1.8947e-05
2:203689744 G A 0.215148 -2.0148e-05
2:203692473 C T 0.072766 1.1312e-05
2:203693277 A G 0.091693 2.1228e-07
2:203703612 G A 0.231722 1.5195e-05
2:203708307 G A 1.625493 7.0764e-05
2:203711376 T C 0.026988 -1.7082e-05
2:203738181 A G 0.084251 3.6921e-06
2:203741982 G C 0.043810 1.2019e-05
2:203773503 T G 0.044725 -9.8512e-06
2:203796988 T C 0.064015 1.7274e-05
2:203805342 G A 0.025138 -3.4971e-06
2:203805464 C T 0.023374 -3.1049e-05
2:203820923 C T 0.076272 -3.0114e-05
2:203829673 G A 0.061397 1.1489e-05
2:203835790 T C 0.068819 2.2677e-05
2:203840822 C A 1.099305 1.5242e-04
2:203852628 C G 1.852108 1.5954e-05
2:203879503 G A 1.886473 1.4208e-05
2:203880992 C T 1.743718 7.2200e-05
2:203932994 G A 0.060547 1.8809e-05
2:203940916 G A 0.022446 -4.0130e-06
2:203942247 G A 0.035056 4.4442e-05
2:203970578 G A 0.058773 2.0820e-05
2:203983146 C T 0.041631 2.1381e-05
2:203990956 A C 0.033281 1.7193e-05
2:203991818 C T 1.935502 -1.6844e-05
2:203992707 G T 0.111035 2.4997e-05
2:204056488 C T 0.171422 5.0397e-06
2:204056647 T C 0.072477 9.6624e-08
2:204062061 G A 1.914579 -1.3540e-06
2:204073414 G A 0.112898 2.4819e-05
2:204075501 A G 0.029228 -2.2039e-05
2:204093040 C A 1.123675 4.5409e-05
2:204105857 T C 0.028327 8.8637e-06
2:204121063 G C 0.290239 -5.9805e-05
2:204141695 G A 0.165099 3.3269e-05
2:204144238 A G 0.060428 2.1472e-05
2:204148901 A G 0.129312 -1.2618e-05
2:204154552 T C 1.106907 5.4735e-05
2:204165171 C T 1.890111 1.2935e-05
2:204169274 A G 1.914008 -3.2441e-06
2:204176813 G A 1.650930 2.0606e-05
2:204193749 T C 0.073412 1.8915e-05
2:204198303 G T 0.258757 -2.6399e-05
2:204219562 T A 0.033424 -2.0162e-05
2:204236054 G A 0.029854 4.7894e-06
2:204250689 G T 0.021565 -2.8941e-05
2:204272090 T C 1.105986 4.9854e-05
2:204275029 C T 0.022344 -2.5893e-05
2:204277302 C T 0.031618 4.9629e-06
2:204279165 A C 1.655360 2.1045e-05
2:204280763 T C 0.035290 5.7571e-06
2:204287133 A G 0.118926 5.0329e-06
2:204290349 G A 0.045983 1.1860e-05
2:204292753 A G 0.023129 -2.8908e-05
2:204295184 C G 0.026104 3.0541e-06
2:204304214 A G 0.229206 -3.0528e-05
2:204309464 C T 0.107451 2.0697e-05
2:204351363 A G 0.048648 2.0892e-05
2:204352589 T C 0.074439 2.9321e-05
2:204363305 T C 0.133212 3.8843e-06
2:204388891 C A 0.027862 -2.0653e-05
2:204401398 C T 0.180041 1.7001e-05
2:204405278 G A 0.025533 1.6498e-05
2:204410426 C T 1.427460 2.6220e-05
2:204433096 G T 0.065001 7.7738e-06
2:204434878 A G 0.575882 -1.5800e-05
2:204442633 G A 1.320144 -7.3414e-06
2:204450276 C T 0.093308 -6.0721e-06
2:204450735 C T 0.185093 -3.4838e-05
2:204454414 T G 0.286938 3.6468e-05
2:204459647 A G 0.313994 -1.6301e-06
2:204462128 G T 0.180456 3.3802e-05
2:204471389 G A 0.642281 -1.7078e-05
2:204473708 C T 0.197594 -9.8614e-06
2:204478776 A G 0.065079 -2.7382e-06
2:204484325 G A 0.820214 3.3808e-06
2:204493282 G T 0.054649 1.5720e-05
2:204494698 G A 0.929794 1.3587e-05
2:204513337 T C 0.032693 -3.4177e-07
2:204524762 A G 0.052075 -1.4435e-05
2:204525230 T C 0.362339 1.1165e-05
2:204530025 C T 0.337007 1.4058e-05
2:204530524 A G 0.135133 3.1842e-06
2:204531332 A G 0.030911 9.7373e-06
2:204546960 A G 0.178443 -1.0948e-05
2:204555946 C A 0.352653 4.3491e-06
2:204557225 A C 0.029677 -2.5128e-06
2:204558348 T C 0.036242 9.9848e-06
2:204573392 G C 0.719906 5.3977e-06
2:204577959 C T 0.059507 -2.3102e-05
2:204579038 G T 0.046513 1.3140e-05
2:204582623 C T 0.072304 2.1856e-05
2:204584319 C T 0.122329 3.1176e-05
2:204586515 A G 0.085604 -7.3048e-06
2:204593726 A G 1.832518 -5.6890e-06
2:204608664 G A 0.342464 -1.4091e-05
2:204624096 C T 0.075473 -3.0625e-06
2:204632071 T C 1.464831 -1.9671e-06
2:204639439 A G 0.020487 -6.6875e-06
2:204648116 T G 0.299334 -1.1373e-05
2:204648565 G A 0.037378 7.0407e-06
2:204659985 C A 0.393336 1.4538e-05
2:204662427 G A 0.024003 -2.0353e-06
2:204668145 G A 0.030228 5.5273e-06
2:204672537 G A 0.140290 1.8620e-06
2:204672708 A C 1.962687 -1.4232e-05
2:204672739 T C 0.032166 -2.4659e-05
2:204678255 C A 0.227764 -2.6328e-06
2:204684034 T C 0.049121 9.9174e-06
2:204684835 C T 0.343443 1.3465e-05
2:204693876 T G 1.034019 1.3893e-05
2:204697332 T C 0.033920 3.2709e-05
2:204705808 G C 0.043304 4.6952e-06
2:204721752 C T 1.178790 -3.2113e-05
2:204723141 A G 0.072331 -1.9314e-05
2:204730944 C T 0.149888 9.9420e-06
2:204732714 G A 0.767938 2.1870e-05
2:204734487 T C 0.757358 2.1590e-05
2:204738919 A G 0.903686 -9.0024e-06
2:204746767 G A 0.301537 -1.3133e-05
2:204752161 C T 0.373848 -1.9613e-05
2:204760006 C T 0.090207 -4.2740e-06
2:204765979 T C 0.922205 -9.6222e-06
2:204802578 C T 1.609656 1.9017e-05
2:204805211 T C 0.240765 2.9300e-06
2:204813637 T G 0.224245 1.1566e-05
2:204814676 T C 1.603567 1.8708e-05
2:204815902 G T 0.544828 -3.6620e-05
2:204816575 C T 0.449684 1.6221e-05
2:204822097 A G 0.044633 1.1718e-06
2:204822265 G A 0.303363 4.9236e-05
2:204825584 G A 0.196846 -1.5011e-05
2:204826646 C T 0.038523 -6.9978e-06
2:204834613 T C 1.529713 -5.2508e-06
2:204836598 C T 1.222471 -4.4911e-05
2:204840505 T C 0.066433 -1.1798e-06
2:204842468 C A 0.630643 -6.5968e-06
2:204845813 G C 0.212751 1.4393e-05
2:204849533 G A 0.488310 -1.3306e-05
2:204849727 T G 0.080776 6.9095e-07
2:204857886 G C 0.109566 -1.5678e-05
2:204857949 A G 0.021735 7.0813e-06
2:204864305 A G 0.042715 7.3786e-06
2:204869057 G T 0.608361 8.4709e-06
2:204869737 G A 0.034447 7.5606e-06
2:204879022 A G 0.126834 5.0102e-05
2:204884340 T C 0.162124 -1.0527e-07
2:204886438 T G 0.100261 1.9716e-05
2:204888819 G A 0.427915 -1.6034e-05
2:204891956 T C 0.031955 1.0013e-05
2:204893825 C T 0.121564 -1.8979e-05
2:204907137 C T 0.063784 -2.3005e-05
2:204915728 T C 0.041770 -1.0725e-06
2:204916454 T C 0.044062 9.8730e-07
2:204930391 T C 0.056063 9.2586e-06
2:204931383 G A 0.036857 8.4682e-06
2:204938772 G C 0.202799 9.2882e-06
2:204943386 G A 0.682943 2.4680e-06
2:204951247 A C 0.065161 -2.1581e-05
2:204953455 G A 0.128034 4.7466e-05
2:204961632 T C 0.031357 -1.1677e-05
2:204962905 C T 0.128068 4.8031e-05
2:204969670 C A 0.397143 -8.6141e-06
2:204986334 T C 0.401930 1.2642e-05
2:204986978 C A 0.128619 4.7290e-05
2:204987846 T C 0.377581 9.6966e-05
2:204999862 A C 0.710325 1.6222e-04
2:205001297 C T 0.036653 1.8720e-05
2:205008562 T C 0.755781 -5.5563e-05
2:205008621 T C 1.767711 -2.6823e-05
2:205008681 T C 0.481547 5.6204e-05
2:205010191 A G 0.433641 -3.9277e-05
2:205016921 C T 0.548344 -2.4897e-05
2:205020184 C T 0.623616 7.3364e-05
2:205020494 T C 0.160883 -3.3801e-05
2:205021339 G A 0.168339 -6.8216e-06
2:205024829 C A 0.300490 -2.0083e-05
2:205032057 C T 1.613862 -3.8416e-05
2:205034126 A G 0.259029 -1.9556e-05
2:205036369 T C 0.082034 -2.3585e-06
2:205036413 G A 0.680117 -7.3342e-05
2:205038038 G A 0.036844 -1.9582e-05
2:205038382 G A 0.270575 -3.8175e-05
2:205039136 T G 1.736470 -8.1381e-06
2:205041492 A C 1.691106 -1.4497e-05
2:205050399 G C 0.090748 1.0253e-05
2:205050903 T C 1.604410 -3.7309e-05
2:205053197 T C 0.265230 -5.4214e-05
2:205061400 C G 0.089048 6.4338e-06
2:205062901 C T 0.444085 5.0628e-05
2:205062952 A G 0.147743 -1.2078e-05
2:205064237 A G 0.118946 5.0022e-06
2:205066703 T C 1.004665 -4.6253e-06
2:205070615 T G 0.120952 -2.6967e-06
2:205072783 G A 0.499448 4.4768e-06
2:205079622 A G 0.075762 1.9151e-07
2:205088050 G A 0.071780 -2.2599e-05
2:205089262 G A 0.049376 6.0821e-06
2:205090019 G A 0.273883 4.3526e-05
2:205090645 T C 0.202561 2.7319e-05
2:205091424 T C 0.036684 1.0316e-05
2:205092782 T C 0.026974 1.2731e-05
2:205093360 T G 0.738129 9.0490e-06
2:205093801 C T 0.046309 1.2830e-05
2:205095348 C T 0.027620 -2.9158e-06
2:205096232 G T 1.301020 6.0894e-05
2:205113409 C T 0.299905 1.5670e-05
2:205114662 A G 0.110457 2.2370e-05
2:205119404 A G 0.234962 4.9478e-06
2:205123233 G A 0.390432 -2.5697e-05
2:205123294 C T 0.928750 -1.2582e-05
2:205128021 A G 0.470345 1.0904e-05
2:205132819 C T 1.593320 2.1296e-05
2:205134612 T C 0.404953 -1.3501e-05
2:205143013 A G 0.059449 -3.4348e-06
2:205146040 G C 0.290566 -8.2647e-06
2:205149366 A G 0.816692 -5.4951e-06
2:205153119 C T 0.317472 -1.3595e-05
2:205157308 G A 0.089330 -1.9726e-06
2:205159447 T G 0.119157 1.6489e-05
2:205161476 C T 0.155722 3.1195e-06
2:205169549 A C 0.076479 4.6648e-07
2:205172413 C T 1.297199 2.5638e-06
2:205173282 A G 0.160577 -9.2464e-06
2:205173286 C T 0.044191 -4.8583e-06
2:205177507 A C 0.585966 3.1430e-06
2:205181193 G C 0.223763 -1.6303e-05
2:205188855 A C 0.342576 -2.0265e-07
2:205200265 T C 1.281668 1.2740e-05
2:205209435 G A 0.323429 2.7997e-06
2:205211249 G A 0.154267 1.5003e-06
2:205211730 G T 0.144292 3.7987e-06
2:205223647 T C 0.897747 1.7812e-05
2:205224086 T C 0.094705 2.0871e-05
2:205224715 A G 0.133480 -9.8272e-06
2:205225459 G A 0.993119 7.6926e-06
2:205227582 A G 0.046595 3.4656e-05
2:205228339 C G 0.030078 -3.8523e-06
2:205232072 G A 0.138169 9.9909e-06
2:205232155 A G 0.023238 2.6023e-05
2:205239061 T G 0.053564 -1.4244e-05
2:205239583 T C 0.727497 -3.8225e-05
2:205240006 T C 1.780586 3.2517e-05
2:205240915 T C 1.487008 -1.0680e-05
2:205245469 T C 0.374042 8.0887e-05
2:205246071 C G 0.231185 -1.1274e-05
2:205253921 C A 0.755077 -1.1575e-05
2:205258852 G A 1.681940 -4.3229e-06
2:205262097 A G 0.119174 3.6732e-06
2:205262693 T C 0.053044 9.9747e-06
2:205265699 G A 0.224885 -5.3486e-06
2:205268542 C T 0.066222 6.8124e-06
2:205271576 A C 0.078135 -1.1863e-05
2:205272469 G A 0.025237 -1.7843e-06
2:205272475 A G 1.653201 -7.1173e-06
2:205279360 A C 0.027596 -9.7693e-06
2:205290701 A G 0.103844 3.1029e-06
2:205299722 A G 0.031323 -8.8434e-07
2:205299817 T G 0.142085 1.9092e-05
2:205307882 A G 1.503894 3.2190e-06
2:205309131 C T 0.024475 -1.6942e-05
2:205319568 G A 0.135728 -5.7438e-06
2:205322416 T C 0.070536 -1.8591e-06
2:205331294 A G 0.067687 2.1131e-05
2:205336453 G A 0.092628 -2.7187e-05
2:205354279 T C 0.711267 -1.1012e-06
2:205355768 C T 0.186164 -8.2301e-06
2:205356730 T G 0.085417 -3.5481e-06
2:205360430 G A 0.029806 7.2117e-06
2:205362217 T C 1.060445 4.1955e-06
2:205363596 G A 1.763233 3.3617e-06
2:205364522 T C 0.057073 -1.4160e-06
2:205368458 C T 0.071967 -1.0498e-05
2:205372172 A G 0.057763 1.3315e-05
2:205372268 T C 0.090048 1.8396e-05
2:205378570 G A 1.815417 -1.4428e-05
2:205378741 T C 0.042590 2.5908e-07
2:205387220 T G 1.545994 -2.3333e-05
2:205388424 A C 0.405786 2.0910e-04
2:205390946 C A 0.097544 2.9594e-05
2:205391366 T C 0.048787 1.8700e-05
2:205391934 T C 1.455464 -3.3427e-05
2:205394417 A G 0.112466 2.5163e-05
2:205394481 T C 0.066439 -1.0485e-05
2:205394939 C T 0.053279 2.7168e-05
2:205395520 T G 0.274845 -1.7398e-05
2:205396400 C T 0.064484 -1.1877e-05
2:205399222 T C 0.039006 -2.5780e-06
2:205408048 G C 0.028674 -1.5201e-05
2:205411589 A G 0.052000 2.1258e-07
2:205419833 T C 0.038517 7.5888e-06
2:205422942 T C 1.510446 5.2615e-05
2:205425339 G A 0.091251 -1.8614e-05
2:205425896 C G 0.052582 -1.2204e-05
2:205438485 G A 1.813649 2.5617e-05
2:205444472 T C 0.054078 1.5787e-05
2:205455638 A G 0.089378 2.0220e-05
2:205466544 G A 0.030014 -5.1383e-06
2:205472248 A C 0.055380 -2.2953e-05
2:205484076 C T 1.564000 4.1250e-05
2:205485491 T G 0.048876 4.3235e-07
2:205494173 C G 0.214301 -3.9831e-05
2:205499484 G A 1.403097 3.9939e-05
2:205507559 A G 0.103123 -1.9092e-05
2:205520534 T C 0.043613 -1.7049e-06
2:205525273 T G 1.617568 4.9471e-05
2:205533687 G A 0.058633 1.1926e-05
2:205534079 G A 0.118304 2.2172e-06
2:205536575 G A 0.111201 1.4742e-07
2:205541304 A G 0.090017 1.4560e-05
2:205556738 A G 0.115577 1.7219e-05
2:205561123 C A 0.257346 -1.9667e-06
2:205570463 C T 0.055155 2.5496e-05
2:205574004 T C 1.665155 4.7642e-05
2:205580748 T C 0.171167 1.0207e-05
2:205580966 A G 0.043572 -5.6419e-06
2:205589322 T C 0.288563 -1.1816e-05
2:205590646 G A 0.067282 -2.1878e-05
2:205592875 T C 0.054571 -3.0451e-06
2:205592878 A G 0.039486 1.4738e-05
2:205594037 T C 0.392992 -2.7979e-05
2:205606490 G A 0.028796 -3.0406e-06
2:205616495 C T 0.027719 3.4813e-06
2:205620551 G A 0.084469 3.1623e-07
2:205623306 A C 1.486766 1.1027e-05
2:205623839 C T 0.090823 -7.9116e-06
2:205626483 G T 0.051025 -6.8935e-06
2:205645815 T C 1.878834 1.9185e-05
2:205662854 A G 0.222556 -1.1251e-05
2:205664144 A G 0.030041 2.2048e-05
2:205680939 T C 0.210316 4.3338e-06
2:205685137 G A 0.053194 6.1757e-06
2:205687710 A G 0.105867 -1.4325e-05
2:205689816 G A 0.074113 -2.6398e-06
2:205694022 C A 0.059177 1.0387e-06
2:205695252 G A 0.034025 -3.5900e-06
2:205700834 C T 0.212244 -2.0031e-05
2:205705167 G T 0.032676 -1.0864e-05
2:205712724 G A 0.041192 9.2385e-06
2:205724785 T C 0.043501 -1.1043e-07
2:205733292 A G 0.277935 1.7363e-05
2:205734087 G C 0.133579 -4.5080e-05
2:205743207 A G 0.142266 -3.3090e-06
2:205747506 A G 0.034784 1.4041e-07
2:205755291 T C 0.046707 1.2729e-06
2:205763334 T C 1.964839 2.0374e-05
2:205766693 G A 0.532433 2.5822e-05
2:205768769 G A 0.131702 -1.3355e-05
2:205772012 T C 0.188269 1.1627e-06
2:205777539 C A 0.095882 -1.0038e-05
2:205780498 C T 0.784203 1.8487e-05
2:205784480 G A 0.108794 3.0026e-05
2:205785271 T C 0.103327 1.1830e-05
2:205786640 T G 0.555062 2.3424e-05
2:205786734 A G 0.032720 1.2745e-05
2:205789882 G A 0.028134 1.7782e-05
2:205791510 G A 0.548038 -8.0431e-06
2:205793172 T A 0.366256 -2.4186e-05
2:205799241 C T 0.094053 -6.6725e-06
2:205799804 C T 0.746995 -3.4861e-06
2:205805004 G A 0.048209 7.5785e-06
2:205806424 G A 0.513934 -1.9303e-05
2:205809480 C T 0.456963 -8.0128e-06
2:205811323 A G 0.077135 -8.5434e-06
2:205813964 T C 0.066205 -3.5127e-06
2:205828756 C A 1.219323 -4.8488e-05
2:205835803 T C 0.098302 1.3710e-06
2:205840622 C T 0.046567 -2.4421e-05
2:205841156 A G 0.235132 -1.5050e-05
2:205841191 A G 1.296261 2.1691e-05
2:205841897 A G 0.144037 2.4525e-05
2:205842969 T C 1.621732 1.9482e-05
2:205852771 A G 0.035423 -1.4943e-05
2:205864832 A C 1.773905 6.7008e-06
2:205869215 G A 0.105881 5.5591e-06
2:205876928 C T 0.028045 7.6291e-06
2:205879501 T C 0.743300 6.9725e-06
2:205891427 A G 1.064801 1.1656e-05
2:205891549 G A 0.064981 2.2333e-05
2:205896386 A G 0.059239 -1.8938e-05
2:205905458 C T 1.001700 -1.6588e-05
2:205906945 G A 0.502875 -3.3951e-05
2:205909703 T G 0.576685 -1.5230e-06
2:205909784 A G 0.022296 -1.6915e-05
2:205912403 C T 1.210320 4.3496e-06
2:205916078 G A 0.102535 9.8092e-06
2:205916687 T C 0.447332 1.1570e-05
2:205917945 C G 0.058538 -1.9506e-06
2:205920955 C A 0.022350 1.4561e-05
2:205924277 C T 0.227883 5.6540e-06
2:205929857 G A 0.481561 -1.0553e-05
2:205930765 C T 0.680257 -8.3594e-06
2:205935681 T G 0.850289 -2.3038e-06
2:205937541 T C 0.830787 -1.7733e-06
2:205943203 A G 0.163317 2.4564e-05
2:205954308 C A 0.413945 4.7601e-06
2:205955471 T C 1.549333 1.3699e-05
2:205956238 C T 0.038296 1.1123e-06
2:205956971 C T 0.070842 -1.2117e-05
2:205957500 A G 0.081137 -9.6663e-06
2:205957557 G T 0.839705 -3.5743e-06
2:205966840 T C 0.447019 2.5457e-06
2:205969220 A G 1.249921 -1.4038e-05
2:205970803 G A 0.065243 -1.2990e-05
2:205974842 T C 0.440784 -1.1812e-05
2:205981092 C T 0.718607 -1.8633e-05
2:205986321 G A 0.451554 -8.9158e-06
2:205988943 C T 0.062812 7.6489e-06
2:205990353 T C 0.663982 -2.7832e-05
2:205990677 C T 0.864163 -3.1528e-06
2:206001200 G A 0.150157 2.6053e-05
2:206002739 C T 0.036881 7.7834e-06
2:206004697 G C 0.104381 5.7571e-06
2:206006641 T C 1.530369 5.8570e-06
2:206022696 T C 0.086005 1.2491e-05
2:206024231 T C 1.325122 -7.9022e-06
2:206024353 C T 1.515535 1.0254e-05
2:206027314 G A 0.083792 4.4400e-06
2:206028701 C T 0.044208 -3.9799e-05
2:206032038 G T 0.781051 -6.6319e-06
2:206033642 A G 0.395685 3.0409e-05
2:206034476 G T 0.100424 -1.3136e-05
2:206038725 G A 0.745414 1.8142e-05
2:206047952 A G 0.098047 -2.0938e-05
2:206048969 T C 0.132114 2.0520e-05
2:206057649 C T 0.188316 -4.5649e-05
2:206058166 C A 0.055030 1.2885e-05
2:206062549 C T 1.353415 -1.0927e-05
2:206075108 G A 0.248785 -1.9087e-05
2:206081610 A G 1.489275 -9.0258e-06
2:206084552 G A 0.050328 7.3236e-06
2:206085253 T C 0.184281 -1.8483e-05
2:206086171 A G 1.156769 3.2782e-05
2:206088211 A G 0.373923 -6.1583e-05
2:206104554 A G 0.031564 -3.5361e-05
2:206107996 A C 0.213016 -4.4579e-06
2:206114499 T G 0.022894 -1.4817e-05
2:206116391 T C 0.080617 -3.5910e-05
2:206117273 T C 0.137999 -5.6210e-05
2:206117986 C T 0.173068 -1.0156e-05
2:206118422 G T 0.105160 2.1360e-05
2:206119830 C T 0.101818 1.8420e-06
2:206120784 A G 0.069904 -1.1478e-05
2:206139804 A G 1.275981 5.6725e-05
2:206141835 T C 0.332254 1.1217e-05
2:206146564 T C 0.295727 3.3343e-06
2:206150594 G A 1.792454 5.8406e-05
2:206155107 G A 0.463685 1.5685e-05
2:206173502 T C 0.199060 5.5612e-06
2:206179382 C T 0.080079 3.7242e-06
2:206183012 G A 0.025441 -8.4705e-06
2:206199569 T C 0.068670 3.8329e-06
2:206201605 C T 1.786090 2.4238e-05
2:206208049 C T 1.400370 2.1696e-05
2:206209201 G A 0.051133 -2.1962e-05
2:206220293 A G 1.459299 2.2220e-05
2:206228193 A G 0.040081 2.6638e-06
2:206228270 T G 0.051555 -2.1701e-05
2:206229000 G A 0.268776 -2.3317e-06
2:206229110 T C 1.718104 2.0277e-05
2:206246473 A C 0.536798 1.4882e-05
2:206247450 C T 1.371050 2.2836e-05
2:206248341 G A 0.100733 4.6620e-07
2:206248616 T G 1.717638 2.1506e-05
2:206251867 C T 1.734498 5.6767e-06
2:206254399 T C 0.048910 1.9798e-06
2:206262570 A G 0.284902 -1.6017e-05
2:206267685 C T 0.065889 1.1290e-05
2:206269781 C T 0.037010 -2.4370e-05
2:206270851 T C 0.065841 4.4666e-06
2:206271954 G A 0.150585 -3.9054e-05
2:206273288 A G 0.071117 6.0890e-06
2:206274515 T C 0.032329 8.9792e-06
2:206278900 A G 1.908994 -1.2982e-05
2:206288377 T C 0.022259 1.8360e-06
2:206289009 C T 0.179562 -2.5190e-05
2:206297301 G A 0.043450 -2.5967e-05
2:206301214 C T 0.061941 1.1363e-05
2:206303785 C T 0.065263 1.5294e-05
2:206305156 T C 0.135048 -3.7087e-05
2:206306315 T C 0.251039 -3.2894e-05
2:206313471 A G 0.036766 -1.2202e-05
2:206314671 G A 0.331102 9.8678e-05
2:206318302 C T 0.035280 -6.8115e-07
2:206318593 G C 0.137896 -3.8115e-05
2:206319485 G A 0.132726 1.0447e-05
2:206335141 G A 0.021755 3.9317e-07
2:206340902 T C 0.067483 -4.3928e-06
2:206342082 T C 0.125059 -4.0736e-05
2:206344298 T A 1.107557 1.0786e-05
2:206345419 G T 0.596625 -3.9022e-06
2:206347416 G C 0.507583 3.4177e-06
2:206348590 T C 0.071454 -3.5751e-06
2:206349511 T C 1.558377 1.7693e-05
2:206356460 A G 0.071855 2.5077e-05
2:206356524 G A 0.438312 7.9189e-06
2:206359207 G A 0.266845 3.9237e-05
2:206360193 A G 0.036704 -3.2771e-05
2:206364737 C T 0.791778 1.3240e-06
2:206364791 G C 1.160968 1.2009e-05
2:206367628 T C 0.115733 3.8990e-05
2:206374660 C G 0.026536 4.3106e-05
2:206393694 C T 0.046918 -3.3007e-05
2:206400627 A T 0.049005 2.6552e-07
2:206400954 T G 0.330697 -7.7918e-06
2:206403189 A G 0.036738 -1.0992e-05
2:206408458 G A 0.068663 -5.1571e-06
2:206410355 G A 0.037051 3.0860e-05
2:206416405 T C 0.097572 1.2394e-06
2:206417900 G T 0.261749 -4.9528e-06
2:206419749 T C 1.224602 -5.2456e-06
2:206434789 T C 0.037803 1.0069e-05
2:206436228 A G 0.336117 4.6783e-08
2:206438261 A G 1.104310 -1.7664e-05
2:206441345 C T 0.325536 1.9692e-06
2:206447340 C T 0.037932 -2.2806e-05
2:206448562 T C 0.086203 -3.0640e-06
2:206451465 A G 0.759119 -3.8061e-05
2:206455136 A G 0.341917 1.0735e-05
2:206464465 T C 1.188347 7.9078e-06
2:206471542 T C 0.055213 -1.0333e-05
2:206474012 C T 0.923031 7.9710e-07
2:206475138 T C 0.020083 6.7975e-06
2:206475363 C T 0.214155 3.8973e-05
2:206478258 A G 0.150021 5.0011e-06
2:206487606 T G 0.607616 -2.8827e-05
2:206489129 T C 0.043338 -2.6891e-05
2:206490310 G A 0.214896 -7.8819e-06
2:206495274 A C 0.922902 8.4145e-06
2:206497639 A G 1.224008 -7.0699e-05
2:206497721 A G 0.355842 1.0746e-05
2:206500542 G A 1.123271 -7.0302e-05
2:206502472 G A 1.203714 1.8198e-04
2:206508139 C T 0.117423 -1.5304e-05
2:206508387 A G 0.041522 7.5183e-06
2:206510949 A G 1.160125 5.3595e-05
2:206517804 G A 0.038571 5.5378e-06
2:206519097 C A 0.125181 -3.0628e-06
2:206521133 A C 0.032863 -1.0202e-05
2:206522975 C G 0.104878 -1.9704e-05
2:206525155 A G 0.025621 2.7830e-06
2:206526711 G A 0.028892 2.2025e-05
2:206527875 C G 0.022939 1.4956e-05
2:206527886 A C 0.799914 6.5286e-06
2:206535171 A C 0.120806 -1.8519e-05
2:206536329 G A 0.869702 -2.0058e-06
2:206536651 G A 1.055873 -5.5819e-06
2:206542550 A G 0.079532 3.7899e-05
2:206544665 C T 0.979006 8.3298e-07
2:206545937 G A 0.034811 3.0858e-06
2:206550278 A C 1.848416 2.2202e-05
2:206554544 A G 1.321161 -5.5074e-06
2:206556701 T C 0.660514 -1.2584e-05
2:206563023 A G 1.426515 3.0729e-05
2:206567061 G A 0.125042 -1.8104e-05
2:206569455 C T 0.042080 -6.7995e-08
2:206571135 G A 0.347863 1.1946e-05
2:206576448 T C 0.125477 -1.8075e-05
2:206577114 A G 0.755546 -1.0193e-05
2:206577217 G C 0.040740 4.7225e-06
2:206582462 A G 0.922273 7.3284e-06
2:206587671 A G 0.155290 2.8331e-05
2:206590879 T C 0.115669 2.2850e-05
2:206599428 T C 1.194453 2.3288e-05
2:206599767 A G 0.635189 2.1383e-05
2:206600089 C T 0.020331 2.1320e-05
2:206601409 G A 0.030275 4.9366e-06
2:206601716 C A 1.314303 -1.5057e-06
2:206602516 A G 0.065229 3.2840e-05
2:206602960 C T 0.060993 -3.7270e-06
2:206604091 G A 0.607626 6.9006e-06
2:206605892 C T 0.941081 7.0434e-06
2:206606898 C T 0.228070 1.7987e-05
2:206609957 G A 0.021925 2.5267e-06
2:206609988 A G 0.882543 -1.3869e-05
2:206612807 A T 0.058681 -2.2105e-06
2:206615066 G A 1.329382 -3.9225e-06
2:206615261 G T 0.123478 -3.7400e-06
2:206619768 A G 0.037398 -2.2688e-05
2:206620032 G C 1.835088 -2.2459e-05
2:206621403 C T 1.297699 -1.8318e-05
2:206623242 C G 0.047581 4.1688e-06
2:206627311 A G 1.239280 1.3352e-05
2:206629229 T C 0.040013 2.6005e-06
2:206629341 G A 1.953854 6.0084e-06
2:206631618 A C 0.047050 1.1587e-07
2:206633843 A C 0.630409 2.3041e-05
2:206639831 A G 0.226619 4.9774e-05
2:206641984 T C 0.769791 -6.1356e-06
2:206642220 T C 0.253946 -1.3030e-05
2:206643432 G C 1.682542 -5.2047e-05
2:206651315 T C 0.160410 8.5251e-06
2:206652300 G C 0.932605 -8.4607e-06
2:206652963 C T 0.514145 -2.0070e-05
2:206653706 C T 0.050661 -1.3011e-05
2:206659474 A G 0.047608 7.1746e-06
2:206661702 G A 0.083656 6.0151e-06
2:206663942 A G 0.250462 -3.3380e-05
2:206665902 A G 0.045201 -1.0042e-06
2:206667368 A G 0.437282 -1.1571e-05
2:206668450 T C 1.915946 -1.3235e-05
2:206669214 G A 1.874336 -9.3043e-06
2:206671765 T C 1.532698 1.5472e-05
2:206672769 A C 0.030255 -1.9591e-05
2:206673842 A C 1.572013 5.9955e-06
2:206674607 A G 0.132807 2.1769e-05
2:206676605 G C 0.140008 -1.8275e-05
2:206680397 A C 1.589930 8.8944e-06
2:206683366 C T 0.031482 -7.8258e-06
2:206684280 C T 0.063689 1.4701e-05
2:206693111 G A 0.040030 -1.0883e-06
2:206694017 C T 0.073168 1.3945e-05
2:206694181 C A 0.195605 2.5479e-05
2:206695666 G A 0.053551 7.3419e-06
2:206698554 T C 0.145499 -9.2030e-06
2:206699696 T C 0.845689 2.7305e-05
2:206706184 T G 0.266733 3.4374e-06
2:206713025 C T 0.094206 8.5646e-06
2:206715655 T C 0.022034 -1.2305e-05
2:206716491 T G 1.113656 -1.9224e-05
2:206718037 T C 0.038795 1.1468e-06
2:206720023 A C 0.405470 -1.6195e-05
2:206725525 T C 1.880846 -8.7538e-06
2:206735520 A G 0.754217 2.2500e-05
2:206736522 C T 1.602489 -2.8174e-05
2:206738007 C T 1.215821 3.5866e-06
2:206738110 C T 0.463681 -1.9168e-05
2:206739516 A G 0.075636 -2.9853e-06
2:206741801 C T 1.566924 -3.4212e-05
2:206742471 T C 0.056043 4.7319e-06
2:206742953 T C 0.052333 1.0197e-05
2:206743729 T G 0.160703 9.4614e-06
2:206747856 A G 0.025611 2.4170e-05
2:206748062 A G 0.637263 -1.4246e-05
2:206748376 T G 0.078995 8.3361e-06
2:206748426 C A 1.187218 5.6140e-05
2:206750234 A C 0.022779 1.4605e-06
2:206756776 G A 0.026284 -1.0046e-05
2:206758468 T C 0.096847 -7.7966e-06
2:206764809 A G 0.041621 -1.8135e-05
2:206767605 T C 0.465011 -1.5338e-05
2:206771825 C T 1.121931 2.5645e-05
2:206773299 T C 0.060921 4.3352e-06
2:206775235 C T 0.074014 -3.0984e-06
2:206775890 T C 0.050317 5.2558e-06
2:206777728 A G 0.023258 -3.1856e-06
2:206778549 C A 0.044252 -4.0404e-06
2:206787601 A G 0.399316 -9.8440e-05
2:206789543 A G 1.063995 7.0395e-05
2:206793692 T C 0.058603 4.3313e-06
2:206794799 G C 0.044813 -1.0093e-05
2:206795746 C T 0.199138 1.0236e-06
2:206800945 A C 0.139383 -1.2389e-05
2:206800999 C G 0.145064 -4.0109e-06
2:206801317 G C 1.379920 -7.1964e-05
2:206801364 A C 0.486661 4.1871e-05
2:206801570 G T 1.125756 -8.0589e-06
2:206802278 C G 0.061462 3.0449e-06
2:206808059 G A 0.642053 1.1175e-05
2:206809159 T G 1.520210 8.3282e-06
2:206809815 C T 0.138543 -1.3858e-05
2:206810894 C T 0.380311 1.7502e-06
2:206811645 T C 0.170980 3.0792e-05
2:206812263 T C 0.443874 9.7749e-06
2:206812889 C G 0.791635 1.3768e-05
2:206814901 T C 0.129428 -5.6748e-06
2:206820634 C T 0.282682 -3.2111e-06
2:206821108 C T 0.545695 -1.1291e-05
2:206821290 T G 0.579466 3.2005e-06
2:206822425 A G 0.171548 -2.8434e-06
2:206824722 C A 0.394927 1.1708e-05
2:206825452 A G 0.050831 1.3900e-05
2:206828211 T C 1.129105 -1.3281e-05
2:206833918 A G 0.947347 1.8007e-05
2:206836612 A G 0.409226 1.4377e-05
2:206844645 C T 0.070186 -3.8663e-06
2:206844998 C T 0.140960 -5.7962e-06
2:206848621 A G 1.505601 -3.7106e-06
2:206850129 A G 0.095130 5.1367e-05
2:206864864 A G 0.560488 1.4586e-06
2:206873717 G A 0.033821 4.0174e-06
2:206876028 G A 0.226353 8.3926e-06
2:206887188 T C 0.023054 -1.7493e-05
2:206905421 G A 0.705949 -5.5974e-06
2:206911228 A G 0.739492 -1.2346e-05
2:206914392 C T 0.249714 1.8690e-05
2:206920990 T C 0.020719 4.8973e-06
2:206921451 A G 1.571571 -1.1729e-05
2:206949887 A G 1.218462 2.0544e-05
2:206957461 C A 0.175754 -6.7593e-06
2:206958722 T C 0.769373 -4.0613e-06
2:206965048 A G 0.062037 3.0363e-06
2:206989879 T C 0.831743 -3.3404e-06
2:206998804 G A 0.035277 -2.9979e-07
2:207002761 A G 0.065572 2.2595e-05
2:207019118 A G 0.046255 -3.1762e-06
2:207030489 T C 0.160098 6.7449e-06
2:207041053 C T 0.858836 -3.2482e-06
2:207041441 A G 0.663880 -5.2428e-07
2:207041933 C T 0.272669 -2.5736e-05
2:207049543 G A 0.049852 1.6708e-05
2:207055356 G A 0.142878 1.2444e-05
2:207058820 G A 0.162284 -6.5514e-06
2:207060010 A G 0.341580 3.9827e-06
2:207078300 G A 0.551417 5.8790e-06
2:207090524 A C 0.227767 3.4505e-05
2:207101467 G A 1.092312 1.3598e-05
2:207103927 C T 1.117120 1.3967e-05
2:207105485 G C 0.254239 1.5201e-05
2:207112625 T C 0.044011 -1.4222e-05
2:207112636 A C 0.061472 -5.0390e-06
2:207113467 A G 0.021062 1.0955e-06
2:207122311 A G 0.376530 6.4504e-07
2:207128546 G A 0.486277 3.0639e-05
2:207129831 C T 1.112527 1.6655e-05
2:207162033 G A 0.055104 -2.3990e-06
2:207168168 C T 0.081055 9.7729e-06
2:207188593 C T 1.243774 2.2544e-05
2:207208641 A G 0.039462 -3.7444e-06
2:207233632 A G 0.553933 -1.7624e-05
2:207246168 G A 0.305117 1.8388e-05
2:207253049 A G 0.089541 8.0712e-07
2:207255236 T C 0.037174 -4.8429e-06
2:207260994 A G 0.024944 5.1262e-06
2:207263336 T C 0.043287 -5.1181e-06
2:207263858 A C 0.117324 -3.6445e-05
2:207267616 T C 1.269688 1.4021e-05
2:207270774 G T 0.076591 -9.7088e-06
2:207273975 G A 0.501827 -3.3645e-05
2:207285464 A G 0.048604 -2.7296e-06
2:207287458 C T 0.051956 3.1272e-05
2:207294516 G C 0.626091 3.4940e-05
2:207296780 A G 0.043402 1.6052e-06
2:207297687 A G 0.031646 -3.4711e-05
2:207299965 T C 0.021800 5.7310e-06
2:207304600 T C 0.830794 2.8396e-05
2:207308961 G A 0.187847 7.2622e-06
2:207313775 G A 0.822465 -3.2593e-05
2:207316711 A G 0.048750 -2.1940e-05
2:207316796 T C 0.159122 -1.6853e-05
2:207328595 G A 0.258519 6.4642e-06
2:207353692 A G 0.030265 -1.4973e-05
2:207353794 C G 0.140192 3.3486e-05
2:207354317 A G 0.037544 -5.4455e-06
2:207365028 G A 0.651263 -5.5175e-05
2:207391856 G A 0.055217 -9.9517e-06
2:207403730 A C 0.213308 5.7906e-06
2:207427673 A G 1.581390 -1.4329e-05
2:207427735 G A 0.137186 2.8010e-05
2:207431295 T C 0.152383 4.5804e-06
2:207439638 T A 0.071060 9.3386e-06
2:207439771 A G 0.948530 -2.7172e-05
2:207449961 G A 0.256017 -1.3836e-05
2:207451594 C A 0.127150 -3.5360e-07
2:207453311 G A 0.103729 3.6008e-05
2:207465830 G A 1.077553 -3.2005e-05
2:207483092 A G 0.031122 -9.4786e-06
2:207497869 T C 0.094294 -9.8085e-06
2:207498609 C T 1.541969 -3.5176e-05
2:207501993 G A 0.027692 3.3015e-07
2:207502855 T G 0.030133 -3.5726e-05
2:207503668 A G 0.863521 1.3989e-05
2:207508564 C G 0.158602 -4.4058e-05
2:207509600 A G 0.025441 -7.2580e-06
2:207512319 C T 1.252977 1.7079e-06
2:207527396 G A 0.105214 8.9868e-07
2:207527840 T G 0.725617 -8.0315e-06
2:207529887 C T 0.285147 -1.2155e-05
2:207533388 C T 0.069414 1.1041e-05
2:207538622 G A 0.133895 2.3050e-05
2:207539622 A G 0.031986 -1.2931e-05
2:207542159 A G 0.203112 -1.9836e-05
2:207547679 T G 0.331710 -8.1404e-06
2:207554427 T G 0.064841 -5.3911e-06
2:207555327 A C 0.045041 2.4693e-05
2:207557965 A G 0.032200 1.5688e-05
2:207569623 C A 0.073365 5.6333e-05
2:207570529 C G 0.193266 -3.8992e-06
2:207575797 C T 0.101529 7.6087e-06
2:207575920 A G 0.572452 -1.0318e-05
2:207577281 C T 1.181666 -1.5080e-05
2:207577451 A G 0.269749 -1.1055e-06
2:207581835 C T 0.081960 -1.0528e-05
2:207585986 T G 0.419932 -2.5024e-06
2:207586840 A G 0.030204 5.6763e-06
2:207602049 A G 0.289712 -1.0581e-05
2:207603221 C T 0.199179 -5.3514e-06
2:207605410 T C 0.028987 9.0987e-06
2:207609996 A G 0.032302 1.3602e-05
2:207618183 T C 1.189088 1.8080e-06
2:207628183 C G 0.022286 -3.9842e-07
2:207633002 G A 0.337630 5.8858e-06
2:207634236 G T 0.356291 -2.9785e-06
2:207645516 T C 0.061108 -4.0748e-06
2:207649313 C A 0.138631 -6.5597e-06
2:207654127 T C 0.029238 6.9350e-06
2:207654791 G A 0.082619 -3.5628e-05
2:207662640 A G 0.049882 1.5405e-06
2:207681005 T G 0.178266 -7.7821e-06
2:207687061 T C 0.022109 -1.4646e-05
2:207696167 G A 0.108801 -3.0734e-05
2:207707558 C A 0.167370 4.9549e-05
2:207711276 T C 0.058545 -3.6260e-05
2:207714008 T C 0.058518 -6.4653e-07
2:207714481 T C 0.049049 -7.2621e-06
2:207717431 T C 1.339544 9.9061e-06
2:207717630 G A 0.174520 -1.5333e-05
2:207717783 C T 0.632394 -6.2449e-06
2:207721220 T C 1.381079 9.6909e-06
2:207722425 G A 1.023534 -4.8745e-06
2:207723349 C T 0.449661 -9.5016e-07
2:207723830 A C 0.094875 -5.3953e-06
2:207723962 G A 0.581472 -1.3931e-06
2:207726613 C T 0.691106 8.6076e-05
2:207730737 T C 0.274468 2.8732e-05
2:207735353 A G 0.062564 2.7560e-05
2:207736932 G A 0.148501 6.8489e-06
2:207737913 C T 0.316996 5.5614e-05
2:207743274 C T 0.753540 3.1316e-05
2:207749505 C T 0.576593 1.7115e-05
2:207754837 C T 0.055254 -3.5255e-05
2:207761094 T C 1.424808 1.1192e-05
2:207782707 T C 0.258495 4.9692e-06
2:207799408 G C 0.130414 -9.1709e-06
2:207802116 C T 1.329331 1.9197e-05
2:207805840 C T 0.165065 2.6653e-05
2:207809544 G A 0.044228 3.3697e-06
2:207816642 G A 0.026070 2.5603e-05
2:207820276 A G 0.987186 4.1002e-05
2:207824384 G T 0.991324 4.4739e-05
2:207827220 A G 0.089575 6.2476e-06
2:207828958 G C 0.162144 1.1477e-05
2:207831244 A C 0.157619 -6.6824e-06
2:207831791 A G 1.357784 1.5374e-04
2:207833983 G A 0.615150 2.2187e-05
2:207840332 C G 0.450942 -3.5182e-06
2:207844829 G A 0.026638 5.7389e-06
2:207849378 C T 0.261746 -1.2361e-05
2:207852055 G A 0.035525 -8.9815e-06
2:207852940 C T 0.048379 -1.0101e-05
2:207853826 G A 0.038183 2.0318e-05
2:207857593 T C 0.290620 -3.2499e-05
2:207861406 G A 1.605369 -1.2266e-05
2:207864911 C T 0.046231 -4.7451e-06
2:207872075 C A 0.654626 2.1432e-06
2:207872525 G C 0.040533 6.5630e-07
2:207875129 C G 0.061054 -5.9932e-06
2:207877465 A G 0.291467 2.0875e-05
2:207878285 A G 0.037187 -1.2232e-05
2:207881497 T C 0.236458 -1.2370e-05
2:207888200 T C 0.056158 -8.1526e-06
2:207888269 A G 0.036606 -5.7971e-06
2:207894728 G A 0.253906 5.0644e-05
2:207902848 T C 0.814322 4.2589e-05
2:207903328 T C 0.275141 -5.6471e-05
2:207907514 C T 0.679676 2.5490e-06
2:207914962 A G 1.695675 7.1443e-05
2:207915864 T C 0.055210 5.4889e-06
2:207922555 A T 0.030014 -1.0951e-05
2:207923802 G T 0.164987 -1.8866e-05
2:207926192 T C 0.043446 -1.1153e-06
2:207928063 C T 0.240762 1.1678e-05
2:207931865 C T 0.215862 -1.5158e-05
2:207935609 T G 0.034406 2.7021e-05
2:207946434 G A 0.077247 1.8767e-06
2:207947710 A G 0.031523 -2.9057e-05
2:207947776 T C 0.035413 5.6949e-06
2:207948857 A G 0.222682 6.5996e-05
2:207950148 A G 0.055764 -9.4103e-06
2:207951413 A G 0.040233 1.7274e-05
2:207963297 G A 1.654037 5.0479e-05
2:207965455 G C 0.039700 -5.0897e-06
2:207968218 C T 0.715380 2.3957e-05
2:207969399 G A 0.101226 -7.3571e-06
2:207973529 T C 0.605913 1.3118e-05
2:207973815 C T 0.065501 -6.5394e-06
2:207981241 G T 0.355271 1.5837e-05
2:207982585 A C 0.300017 2.5255e-05
2:207990793 T C 1.304029 -6.7256e-04
2:207992155 A G 0.673933 -1.0376e-04
2:207998083 G A 0.025859 1.9345e-07
2:208002228 T C 0.098969 -2.7687e-05
2:208011105 T C 0.277708 1.2913e-04
2:208014310 C T 0.064607 -2.5771e-06
2:208014898 C T 1.936148 -6.1748e-05
2:208018221 T C 0.061204 3.8522e-05
2:208019144 C A 0.044718 2.4631e-05
2:208022301 C T 0.071083 -7.4269e-06
2:208025957 A C 0.599579 3.3263e-05
2:208028086 C T 0.351198 2.2098e-05
2:208041975 C T 0.038442 -4.6531e-05
2:208046551 T C 0.178338 -2.3490e-06
2:208048241 C T 0.035627 -7.7914e-06
2:208059440 C T 1.300011 -8.7182e-06
2:208063963 T C 0.031663 5.9831e-05
2:208065463 C A 0.029803 2.2411e-05
2:208071669 G A 0.025298 1.3465e-05
2:208088987 A G 1.270361 -5.1992e-05
2:208090100 G A 0.022330 1.5159e-06
2:208090279 C T 0.808777 3.7263e-05
2:208093369 T C 0.055206 -9.1490e-06
2:208096911 C T 0.686655 3.3951e-05
2:208097209 T C 0.088977 2.0894e-05
2:208098822 A G 0.103729 -2.7654e-05
2:208100161 T C 0.748505 2.3093e-05
2:208100921 C T 0.021793 8.2868e-06
2:208108528 C T 0.033271 5.5465e-06
2:208114599 C T 0.223702 -5.7717e-06
2:208114630 C A 0.242792 8.7953e-06
2:208116806 A G 0.071876 -9.2795e-06
2:208116942 G A 1.777060 -3.9299e-05
2:208119043 A G 1.038887 -3.5729e-05
2:208119683 T C 0.409498 -7.1908e-06
2:208129356 A G 1.038846 -2.0929e-05
2:208137628 A C 0.177100 -1.3868e-05
2:208150499 T C 0.727695 3.5827e-05
2:208152843 A G 0.233201 2.6899e-06
2:208152889 G C 0.029306 1.3622e-05
2:208157326 G A 0.125304 -2.1097e-05
2:208172810 C T 0.068969 2.4601e-05
2:208174631 C T 0.517215 -3.8995e-07
2:208176993 G C 0.072532 1.4859e-05
2:208177259 T C 0.020307 1.2057e-05
2:208180517 A C 0.065994 -1.1090e-05
2:208180635 G A 0.048614 9.9500e-06
2:208182936 A G 0.043766 -3.9830e-07
2:208187711 A G 0.116549 3.0732e-05
2:208191797 T C 0.545974 -1.1651e-05
2:208194696 T C 0.022296 7.5207e-06
2:208198503 C T 0.090394 1.0900e-05
2:208200249 C T 0.077213 -1.6658e-05
2:208205524 G A 1.976443 -2.6393e-06
2:208207317 G A 0.389735 2.3391e-06
2:208221168 A G 1.323619 -2.0777e-05
2:208222261 G A 0.804765 8.5840e-07
2:208229241 G A 0.035362 -2.1142e-05
2:208230554 A G 0.069826 -7.4287e-07
2:208237338 A G 0.045163 -1.2071e-05
2:208252832 G A 0.135639 -2.9913e-06
2:208263699 C A 0.460853 1.6401e-05
2:208270827 C T 0.202381 -1.1658e-05
2:208277545 C T 0.146060 -2.1729e-07
2:208280861 A G 0.393815 -1.1449e-05
2:208298672 C T 0.307946 1.8538e-05
2:208300736 G A 0.027406 -1.4378e-07
2:208309509 T G 0.374650 6.6223e-06
2:208311351 C T 0.142623 3.1418e-05
2:208334096 T C 1.643260 2.2287e-05
2:208345140 C T 1.344681 -4.9393e-06
2:208345241 C T 1.210276 3.8177e-06
2:208347250 C T 0.042035 -1.5689e-05
2:208348246 G A 0.574189 8.5924e-06
2:208363690 C A 0.079189 -4.6335e-06
2:208364018 C T 0.050379 3.7882e-06
2:208373295 A G 0.391388 7.7393e-06
2:208375454 T C 0.055924 4.5816e-07
2:208385320 T A 0.054870 -9.1676e-06
2:208391978 G A 1.049542 1.2252e-05
2:208404579 T C 0.064253 -7.1902e-06
2:208428935 C T 0.066239 -1.6507e-05
2:208431372 G A 0.120316 3.7736e-06
2:208439118 G A 0.026417 -1.3997e-06
2:208440836 C G 0.141514 -4.9327e-07
2:208465546 G A 0.040961 -1.2649e-05
2:208466453 A C 0.033764 -1.9963e-05
2:208468811 T C 0.358943 6.6725e-06
2:208473184 A G 0.622327 -8.1877e-06
2:208477852 A G 1.640193 -6.6289e-06
2:208496715 A G 0.721521 -6.9500e-06
2:208505879 C T 0.263564 -5.4109e-07
2:208509582 C T 0.913570 7.2385e-07
2:208520043 A G 0.748090 -6.5525e-06
2:208524200 G A 0.721667 -8.1407e-07
2:208525599 T C 0.572211 -1.3144e-05
2:208533068 T G 1.878606 -3.9282e-06
2:208535465 T C 0.102950 -9.1854e-06
2:208536536 A C 0.946113 -4.6721e-06
2:208538525 C G 1.447587 -1.3572e-05
2:208543171 A G 0.026502 1.4064e-06
2:208548378 T C 0.829465 8.6057e-07
2:208549235 A G 0.777553 -5.1782e-07
2:208550342 T C 0.404827 4.7528e-06
2:208557774 G A 1.344082 2.0816e-05
2:208558420 T G 1.969133 -1.3880e-05
2:208558866 A C 0.061659 -1.0801e-05
2:208560001 C T 0.066361 8.5240e-06
2:208560343 T G 0.819565 1.0270e-05
2:208562736 T C 0.020518 -1.2437e-05
2:208566377 C T 0.142908 -1.3509e-07
2:208568658 A G 0.048169 -1.1448e-05
2:208574232 T C 0.021657 5.1789e-06
2:208592189 A C 0.050671 -2.1126e-05
2:208603318 C T 0.115268 -1.0901e-06
2:208611277 A G 1.017699 -1.3060e-05
2:208622396 A G 0.026889 -2.6557e-06
2:208627843 T C 0.045303 -1.0054e-05
2:208630866 G A 0.026995 2.4565e-05
2:208632817 A G 0.153482 -2.6198e-05
2:208635550 A G 0.086101 -1.6033e-05
2:208639183 A G 0.029922 2.7320e-05
2:208641908 C A 0.928546 -9.7419e-06
2:208648156 G C 0.198822 -5.1464e-06
2:208649423 A G 0.845145 4.2645e-05
2:208651612 T C 0.850870 1.1108e-06
2:208651792 C T 0.766514 9.3490e-06
2:208653869 A G 0.046663 2.0331e-05
2:208666115 C T 0.190461 -1.6036e-05
2:208670533 C A 0.096419 5.7315e-06
2:208671911 C A 0.193593 -1.7059e-05
2:208675588 C T 0.039931 -1.9028e-06
2:208679366 T C 0.232616 -1.5781e-05
2:208681153 A G 0.063753 -3.0929e-06
2:208682101 C A 0.472742 1.1077e-05
2:208688530 C T 0.034801 -1.1361e-05
2:208689783 C T 0.506614 5.1706e-06
2:208691531 T C 0.438016 1.7341e-05
2:208691978 T C 0.120112 7.1018e-06
2:208692284 A G 0.066565 -1.2708e-05
2:208707067 A G 0.042117 -6.2123e-06
2:208708498 A C 0.586075 2.0391e-05
2:208709689 T G 1.307888 3.1548e-05
2:208716764 T C 0.063352 -9.1490e-06
2:208725062 T C 0.069037 -1.6430e-05
2:208735542 A G 0.599331 2.7176e-05
2:208744168 G T 0.051558 -4.3390e-06
2:208746126 T C 0.586228 2.3748e-05
2:208749007 C T 0.558798 1.6947e-05
2:208750472 T C 0.027960 7.2099e-06
2:208761235 T G 0.550061 1.1641e-05
2:208767645 A G 0.101152 -1.2517e-05
2:208774345 A C 1.261688 2.2077e-05
2:208784603 A G 0.043208 -2.3146e-05
2:208790198 T G 0.037330 1.6612e-05
2:208793333 T G 1.236036 8.2473e-06
2:208817202 C T 0.546144 -7.9840e-08
2:208817834 C T 0.717777 8.3360e-06
2:208822924 G T 1.272571 1.3498e-05
2:208827057 C T 1.295105 -7.6303e-06
2:208834227 C T 1.814519 -1.6100e-05
2:208834491 T C 0.247640 -5.0142e-07
2:208841964 G A 1.407788 -1.2563e-06
2:208842276 G C 0.039775 5.6226e-06
2:208849068 A C 0.037745 -2.3078e-05
2:208851847 T C 0.045949 -5.8843e-06
2:208853299 C T 0.621042 1.1312e-05
2:208854398 T C 0.072532 1.1665e-05
2:208856593 C T 0.024863 5.9956e-06
2:208866349 C T 0.052432 -2.1068e-05
2:208869437 A G 1.397589 7.7320e-06
2:208875355 T C 0.092645 1.8769e-05
2:208885654 G A 0.257863 -1.0537e-06
2:208894343 C T 0.099356 2.1783e-06
2:208903994 T C 0.274508 4.9050e-06
2:208907728 T C 0.252828 -5.4905e-06
2:208914389 T C 0.035324 -8.4680e-06
2:208914812 T C 0.560927 3.3624e-06
2:208927716 A C 0.081133 -2.0725e-06
2:208932056 G A 1.467040 9.0910e-07
2:208939442 C T 0.039329 -1.4314e-05
2:208940911 G T 0.050963 -1.4619e-05
2:208942145 C G 0.028844 -8.2533e-06
2:208950904 T C 0.035368 7.7704e-06
2:208951713 A G 0.203041 4.9363e-06
2:208952810 T C 0.091173 3.2640e-05
2:208953958 C T 1.489234 -7.2828e-06
2:208955426 T C 0.090571 -2.4900e-06
2:208959669 T G 1.279771 -1.2956e-05
2:208962070 A T 0.721473 -8.0167e-06
2:208968897 A G 0.466316 8.3374e-06
2:208970802 T G 0.704960 -4.4950e-06
2:208978842 A C 0.058542 3.0888e-06
2:208982076 G A 0.166890 -1.1308e-05
2:208983701 T C 0.107006 5.1491e-06
2:208983856 T C 0.035987 -4.6061e-06
2:208989581 A G 0.746931 1.1377e-05
2:208994274 T C 0.034784 -1.2206e-05
2:208997773 G A 0.728035 -7.3520e-06
2:208999302 C T 0.028154 -5.2862e-06
2:209007559 G T 1.494576 -3.8582e-06
2:209010825 T C 0.136210 2.7619e-06
2:209013743 C T 0.274536 -1.4358e-05
2:209014071 C T 1.852438 8.1316e-06
2:209014435 T G 1.422673 2.0661e-05
2:209021232 G A 0.081936 1.7784e-06
2:209027065 G A 0.477413 -3.6089e-06
2:209029587 C T 1.672563 -3.4046e-07
2:209031341 A G 1.412375 3.5451e-06
2:209031841 G A 0.462383 9.9615e-06
2:209034815 C T 0.110406 3.5322e-07
2:209035224 A G 0.178589 -1.0185e-05
2:209036712 C T 1.864405 2.2911e-05
2:209036888 G A 0.134415 -2.1174e-05
2:209039464 T G 0.087471 -7.8451e-06
2:209040718 G A 0.509848 3.3415e-05
2:209042963 A G 0.343324 4.8025e-07
2:209044479 A G 1.272027 -1.8039e-05
2:209045657 C T 0.630609 1.1176e-05
2:209047810 G A 0.020678 -1.2096e-05
2:209049437 G T 0.078910 2.4782e-06
2:209049887 A G 0.037065 1.3234e-05
2:209053080 C A 0.350015 -3.0392e-06
2:209065435 G A 1.874822 -1.0048e-05
2:209065866 T G 1.881543 -1.0179e-05
2:209068851 G C 0.053666 8.6904e-06
2:209074493 C T 0.059024 2.6754e-05
2:209075793 C T 1.592949 4.4235e-07
2:209077174 G A 0.041121 1.7585e-05
2:209093069 C T 1.744925 3.8464e-06
2:209093484 C G 0.082884 2.2096e-06
2:209094050 A C 0.058528 -4.1475e-05
2:209099400 C T 0.310859 1.1548e-05
2:209108301 C T 0.028042 -9.1400e-06
2:209108317 T C 0.109481 4.6831e-06
2:209109387 T C 0.023404 1.7170e-05
2:209110996 T G 0.038442 -1.9758e-05
2:209114170 T C 0.027192 -6.6730e-06
2:209116753 A G 0.343171 1.6548e-06
2:209128892 A G 1.744687 7.9115e-06
2:209131796 C T 0.849711 -1.3522e-05
2:209150150 A G 0.024006 -2.6718e-06
2:209179939 G A 0.056342 5.9570e-07
2:209183908 T C 0.032696 2.7452e-05
2:209186173 A G 0.399455 4.0256e-06
2:209189442 C T 1.680957 4.7075e-06
2:209190632 G T 0.288642 -5.6443e-06
2:209191082 A C 1.969116 3.3640e-06
2:209212769 A G 0.073514 -1.8466e-06
2:209218370 T C 0.024846 2.2804e-05
2:209222202 T C 0.231633 -1.2607e-06
2:209233095 C T 0.212951 -6.5691e-06
2:209236372 A G 0.857510 5.4008e-06
2:209240174 C G 0.266923 1.4977e-06
2:209244861 C T 0.066898 -8.0544e-06
2:209253879 G A 0.150792 -5.7150e-06
2:209262050 A G 1.751354 5.4611e-06
2:209286233 G A 0.176988 1.4198e-06
2:209288815 A C 0.070774 1.5037e-06
2:209300791 T C 0.049573 -3.8610e-06
2:209301684 A G 0.056444 2.4066e-06
2:209302328 A C 0.046816 -6.3363e-06
2:209306396 T G 0.101743 -4.0106e-06
2:209307104 T C 0.037225 2.4830e-06
2:209315021 C A 0.492770 9.4873e-06
2:209315095 T C 0.027205 -7.3254e-06
2:209324865 G A 0.164953 -1.4984e-06
2:209333195 A C 0.037082 -1.1044e-05
2:209340163 A C 0.031856 1.0790e-05
2:209340303 A G 0.037986 -2.9908e-06
2:209344013 A G 0.045619 -3.1997e-06
2:209352738 A G 0.021694 -5.6077e-06
2:209355664 G A 0.028178 2.0403e-05
2:209356873 T G 0.079610 -1.5017e-05
2:209361153 T C 1.411249 -4.9411e-06
2:209376287 C A 0.032812 4.0518e-06
2:209378325 A T 1.465796 -4.0650e-06
2:209379964 T G 0.109399 2.2025e-06
2:209395350 T C 0.061034 -6.4588e-06
2:209397331 A G 0.183257 1.2288e-05
2:209406202 C T 0.035963 -6.1101e-06
2:209414183 C T 0.119725 8.2281e-06
2:209422461 A G 0.051028 -3.6656e-06
2:209429834 G A 0.062642 -1.6174e-05
2:209431959 A G 0.035963 8.7986e-06
2:209433346 T C 0.055890 -7.4805e-06
2:209436386 C T 0.335610 -3.4982e-06
2:209437627 T C 0.036463 -1.2387e-05
2:209439732 G A 0.190730 4.5801e-05
2:209447610 C G 1.535452 -1.0050e-05
2:209458654 A C 0.163552 -7.2195e-06
2:209458834 G A 0.059133 1.5530e-06
2:209458980 C T 0.068969 5.3309e-06
2:209467044 T C 1.737017 -3.0443e-06
2:209469952 T G 0.536550 2.6811e-05
2:209474223 A G 0.930973 -5.7431e-06
2:209488889 A G 0.031965 5.0802e-06
2:209489914 A G 0.243794 -8.6597e-06
2:209499158 C T 0.031159 9.0963e-06
2:209502945 G A 0.141099 -5.7467e-06
2:209503854 T C 0.507063 6.9709e-05
2:209510934 A G 0.806288 -3.1447e-05
2:209511062 T C 1.809464 4.9206e-05
2:209515227 T G 0.110484 9.0034e-07
2:209517915 G T 0.415207 2.8355e-05
2:209518834 G A 0.028565 2.6015e-07
2:209521783 T C 0.061812 -2.5705e-05
2:209521984 G A 0.428820 -2.6824e-06
2:209522643 C T 0.044221 2.5121e-05
2:209529165 C A 0.047655 5.1157e-06
2:209537276 G A 0.242965 -2.1601e-05
2:209538603 G A 0.724254 -5.5511e-06
2:209539280 A G 0.033617 -2.1689e-05
2:209559905 T C 0.338629 2.1098e-05
2:209567124 G T 0.045360 -5.3758e-06
2:209569003 A T 0.181251 5.4012e-06
2:209572263 A G 0.870871 -4.1918e-06
2:209573819 G T 0.415757 2.0694e-05
2:209577968 G C 0.089922 -2.0737e-05
2:209584573 A G 0.038673 -2.2773e-05
2:209587459 G T 0.094314 2.7099e-05
2:209603996 T C 0.078985 7.3546e-06
2:209608575 G A 0.716717 1.1507e-05
2:209637598 G A 0.220179 -2.4805e-05
2:209641533 C T 0.114703 8.9679e-06
2:209645956 C G 1.627889 -9.2318e-06
2:209661366 A G 0.022871 1.2558e-05
2:209672155 G C 1.282352 -1.1983e-06
2:209674584 G A 0.023418 6.9990e-06
2:209683782 T G 1.335141 2.6924e-06
2:209686778 G T 0.729446 8.1267e-06
2:209703230 T C 0.406585 1.4195e-05
2:209706043 A C 0.035239 -3.9779e-07
2:209714328 C T 0.084149 -1.7247e-05
2:209726661 C T 0.047091 -8.9515e-06
2:209736477 T C 0.037381 8.3587e-06
2:209738085 A G 1.480375 -2.1361e-05
2:209744370 G A 0.034505 -2.1127e-05
2:209745990 C G 0.474044 2.5706e-07
2:209773350 C A 0.538110 5.1055e-06
2:209802205 T C 0.036368 -2.9149e-06
2:209802430 T C 0.136476 4.0885e-05
2:209810952 C T 0.085478 -9.7741e-07
2:209814683 T C 0.193851 8.5208e-07
2:209817526 A G 0.119769 -3.6302e-05
2:209835602 T C 0.532198 6.6074e-06
2:209868701 T C 0.995662 9.1182e-06
2:209872178 A G 0.052191 5.4585e-06
2:209873544 C T 0.065062 3.6957e-05
2:209878841 A C 0.466068 -5.5841e-06
2:209880452 C T 0.033883 1.6953e-05
2:209896600 G A 0.186045 4.0382e-06
2:209904114 T G 0.109988 -1.1689e-05
2:209906087 G A 0.020236 1.0784e-05
2:209912119 A G 0.631755 1.0220e-05
2:209922229 T C 0.025573 -3.1034e-06
2:209929185 C T 0.144975 -1.9326e-05
2:209933472 G A 0.025594 6.0954e-06
2:209935753 C T 0.465810 -5.5850e-06
2:209949182 G C 1.190890 7.1456e-06
2:209963585 C T 0.602428 2.1404e-05
2:209965827 G T 0.275362 6.9087e-06
2:209968381 G A 0.036766 -4.0243e-06
2:209975446 G A 0.027743 -2.5025e-05
2:209978033 G A 0.589638 -1.4010e-05
2:209979376 T C 0.040023 3.5772e-05
2:210000504 T C 0.053717 -6.1959e-06
2:210000798 G A 1.467054 8.8888e-06
2:210005980 A G 0.102719 -8.8282e-06
2:210018246 A G 0.514383 8.9568e-06
2:210020340 C G 1.715792 8.7443e-06
2:210021142 A G 0.189421 5.8251e-06
2:210025550 A G 0.044072 -2.5727e-06
2:210041387 C A 0.061771 -6.2672e-06
2:210044808 G A 0.686999 -1.8964e-06
2:210046793 G A 0.248221 1.7543e-05
2:210072378 C T 0.025393 -1.0522e-05
2:210087640 C T 0.029646 -1.2094e-05
2:210100384 C T 0.414058 -9.7157e-06
2:210116469 C T 0.027695 -1.4684e-05
2:210118505 G T 0.669673 2.4301e-05
2:210118698 G T 0.133062 -1.3892e-05
2:210153220 G T 1.600565 1.6385e-05
2:210175781 C T 0.045881 -3.4883e-06
2:210188030 G A 0.057603 -1.8902e-05
2:210192689 C T 0.027392 -1.2514e-05
2:210196618 G T 0.033621 -1.8306e-05
2:210207813 A G 1.599283 1.5493e-05
2:210215929 C T 0.362506 1.0826e-05
2:210226321 T C 0.036840 -8.2684e-06
2:210226442 T C 0.038234 -1.0920e-05
2:210227600 T C 0.103797 -2.4241e-05
2:210232466 C T 0.869552 2.6629e-05
2:210234774 C A 1.169423 3.2074e-05
2:210247729 C T 0.588587 6.1597e-05
2:210254294 T G 0.194167 1.4946e-05
2:210270553 C T 0.036154 -4.5339e-06
2:210286906 A G 0.064352 -5.4645e-06
2:210296736 A G 0.077169 -7.4666e-06
2:210312788 T C 0.059432 -1.7257e-05
2:210313271 A G 0.027688 -3.0398e-05
2:210315836 C G 0.129139 4.1883e-05
2:210324282 A G 0.030428 -7.9314e-06
2:210337627 G A 0.038782 1.0132e-05
2:210340967 A G 0.109644 3.8339e-06
2:210343107 A G 0.125783 2.1643e-05
2:210360867 C G 0.028970 3.6708e-06
2:210361317 G A 0.027263 -1.1967e-05
2:210370902 G C 0.195299 -1.3961e-05
2:210373406 A C 1.877722 2.4138e-06
2:210377845 C T 1.213050 -8.7024e-05
2:210392711 A G 1.819027 2.3159e-05
2:210408416 G A 0.193287 1.9211e-06
2:210413450 A G 0.042080 -5.7865e-06
2:210430954 C T 0.026831 -2.6419e-05
2:210459446 G A 0.112633 -1.8162e-05
2:210460950 T C 0.028810 3.4238e-05
2:210463061 A G 0.061656 -4.8648e-06
2:210465558 A G 1.527176 -1.4613e-05
2:210468377 G A 0.065987 -3.7757e-06
2:210468640 A G 1.906026 -5.9794e-06
2:210476862 C T 0.037816 -9.7250e-06
2:210479305 A G 0.101492 -2.7269e-05
2:210487117 C T 0.111201 1.0940e-05
2:210490350 G A 0.029942 2.5967e-06
2:210499092 G A 0.191209 -2.8805e-05
2:210507362 C A 0.065117 2.2234e-07
2:210508524 A G 1.287105 -2.0856e-05
2:210517915 C T 0.179385 2.4013e-05
2:210545309 G A 0.043093 -3.4021e-06
2:210547346 T C 0.183359 3.2805e-05
2:210557212 G A 0.029425 -7.6308e-06
2:210558162 A G 0.113523 1.7772e-05
2:210559865 A G 0.072692 -1.0211e-06
2:210560189 G A 0.069373 1.9908e-05
2:210564805 G A 0.022248 -1.4965e-05
2:210582816 C T 0.222773 -7.3738e-06
2:210593576 T C 0.086440 1.1540e-05
2:210596571 C T 0.035338 -8.4524e-06
2:210599627 C T 0.041559 7.1569e-06
2:210607997 T C 0.071165 7.6040e-06
2:210618038 A G 0.700306 -1.3259e-04
2:210618278 A G 0.029935 3.2806e-06
2:210619594 T C 1.163378 6.1055e-05
2:210632900 T C 0.120044 1.6566e-05
2:210657951 G A 0.027093 -3.0789e-05
2:210657967 A G 0.123417 2.8659e-05
2:210671636 T C 0.135068 -2.4407e-05
2:210672638 C T 1.200117 4.9826e-05
2:210674052 T C 0.180877 9.7329e-06
2:210682485 G A 0.107387 -2.4461e-05
2:210689195 T G 0.067119 2.1979e-05
2:210698785 T C 0.030802 -9.7380e-06
2:210704227 G A 0.044663 -3.7960e-05
2:210705348 G C 0.232912 1.9709e-05
2:210709873 G A 0.029449 -1.4509e-06
2:210715839 C A 0.025798 1.5743e-05
2:210716471 G A 0.056315 -4.3876e-06
2:210720339 C T 0.244831 8.5772e-06
2:210735067 G A 0.046737 -8.2588e-06
2:210742597 T C 0.060017 2.9796e-05
2:210742763 T C 0.020827 -5.6695e-06
2:210745681 A C 1.978112 1.9716e-05
2:210755041 T C 0.045524 1.1620e-05
2:210758852 T G 0.241017 1.6940e-05
2:210767401 G T 0.602044 -1.5456e-05
2:210779657 T C 0.063369 -1.7796e-05
2:210796695 G A 0.030969 -1.1377e-05
2:210799863 A G 0.262854 2.2237e-05
2:210801181 T C 0.216202 4.3661e-07
2:210801263 G T 0.414908 -1.3861e-05
2:210810599 G A 0.041066 -4.2049e-06
2:210810644 A G 0.040431 -3.1389e-06
2:210816548 C T 0.041328 -7.2300e-06
2:210818971 A G 0.040553 -4.9043e-06
2:210834023 G A 0.025216 1.6204e-05
2:210834736 A G 0.037507 -1.2997e-05
2:210841966 C A 0.042151 1.3899e-06
2:210845218 A G 0.033471 -1.3832e-05
2:210856658 A G 1.006062 1.4152e-06
2:210861361 G A 0.048869 1.9057e-06
2:210868224 G A 0.068976 2.1187e-05
2:210870168 T C 0.035368 -1.9331e-05
2:210871009 A G 0.083629 2.8059e-05
2:210874838 A G 0.094838 3.7408e-06
2:210875407 G A 0.193161 -2.5789e-06
2:210878117 T C 0.893334 3.7441e-06
2:210897931 T C 0.172014 -2.7410e-06
2:210898710 C T 0.897567 4.1039e-06
2:210936790 C T 1.186365 5.0078e-06
2:210941688 A G 0.087926 2.4066e-05
2:210946626 T C 0.024860 -3.1438e-06
2:210951018 C T 0.064311 3.7916e-06
2:210975269 T G 0.058950 -3.8803e-06
2:210978430 T C 0.065392 1.7695e-05
2:210979933 T C 0.026559 1.0482e-05
2:211000909 A G 0.810701 -8.1768e-06
2:211024429 G A 0.095338 -9.2033e-06
2:211038699 T C 0.046374 -4.2780e-06
2:211060050 G T 0.715914 2.3160e-06
2:211061110 A G 0.039288 -1.9300e-05
2:211077007 G A 0.079685 1.6527e-05
2:211080124 A T 0.201671 2.2201e-06
2:211085491 A G 0.056162 -1.1495e-05
2:211086151 A G 0.139417 -3.7956e-06
2:211098308 A G 0.196275 4.3054e-05
2:211116775 A C 0.046108 -3.7684e-06
2:211147084 G A 0.940177 4.2124e-06
2:211153703 G C 0.202668 1.8597e-06
2:211154625 T C 0.210595 -5.3097e-06
2:211162360 G A 0.076894 1.0193e-05
2:211164911 C T 0.408948 -1.0514e-05
2:211166663 T G 0.046193 -3.4843e-06
2:211172214 C T 0.052711 2.3537e-05
2:211179952 T A 0.022952 2.7168e-06
2:211189875 T C 0.605138 -2.3082e-06
2:211229746 A G 0.884131 -1.7270e-05
2:211232032 A C 1.512217 -2.8883e-05
2:211241608 A G 0.709376 -2.6363e-05
2:211244451 C T 0.321117 1.3238e-06
2:211247999 T C 0.268096 6.3485e-06
2:211253302 G A 0.898101 -1.3235e-05
2:211284152 T C 0.022942 -1.5643e-05
2:211286896 A C 0.156045 -2.7434e-05
2:211297355 A G 0.217429 1.2708e-05
2:211298083 G A 0.083112 -3.3665e-05
2:211300502 T C 0.089602 -3.0689e-06
2:211302627 A C 0.527326 -1.5206e-05
2:211316713 G A 0.069934 6.0681e-06
2:211323314 T G 0.063546 -2.2252e-05
2:211333956 T G 1.141497 3.4400e-06
2:211336997 G A 0.074140 -2.0576e-06
2:211346051 C T 1.037473 4.1914e-06
2:211349092 G A 0.493375 -1.0664e-05
2:211351895 A C 0.035623 -1.9320e-05
2:211354869 G A 0.246382 -6.4152e-06
2:211361498 C T 1.830818 -1.1494e-05
2:211383576 T C 0.051592 2.1809e-06
2:211389583 C G 0.185355 2.1615e-05
2:211391710 A G 0.025655 1.7646e-06
2:211403113 C T 0.100087 2.5266e-06
2:211405037 C A 0.033104 -7.8244e-06
2:211408618 T C 0.740206 -1.5853e-05
2:211414557 G T 0.042321 -1.9538e-05
2:211427022 T C 0.160893 3.8845e-05
2:211442212 A G 0.028586 3.2058e-05
2:211442306 T C 0.096473 3.3191e-08
2:211443503 C A 0.170008 2.3949e-06
2:211448624 A G 0.154767 9.9973e-06
2:211454133 A G 0.936566 -1.5460e-05
2:211463335 T C 0.744949 -1.9139e-05
2:211466096 C T 0.066511 -3.6708e-05
2:211470086 C T 0.185423 -1.1041e-06
2:211476897 T C 0.057957 3.2618e-06
2:211478366 C A 0.077788 4.0219e-06
2:211481033 G A 0.075384 9.9131e-06
2:211485407 G T 0.797993 -2.6046e-05
2:211485471 T G 0.044714 1.3443e-05
2:211487394 G A 0.258975 1.1376e-05
2:211490893 G A 0.036589 -1.1055e-05
2:211493107 A C 0.942557 -3.7823e-05
2:211495587 T C 0.732475 -2.9933e-05
2:211499979 C A 1.024961 -2.5594e-05
2:211506275 G A 0.034481 -3.5374e-06
2:211508570 C G 0.111531 6.3730e-06
2:211511778 A G 1.937124 9.8836e-06
2:211515613 C T 0.077244 2.2490e-06
2:211516630 T C 0.130288 2.3035e-05
2:211516870 C T 0.235954 -9.1507e-06
2:211517441 T G 0.057858 -1.0843e-05
2:211528874 G A 0.034607 -1.2177e-05
2:211528908 G A 0.117324 5.5279e-06
2:211532703 T C 0.647177 2.7747e-06
2:211534457 A G 0.188612 -6.8950e-06
2:211535931 C T 1.319369 1.7815e-05
2:211536269 A G 0.672441 1.1685e-05
2:211536523 T C 0.078471 -8.4566e-06
2:211538455 G A 0.181591 -6.0099e-06
2:211539650 A G 0.027331 1.3239e-05
2:211540507 A C 0.631660 9.1004e-06
2:211541721 G A 0.105252 1.7116e-05
2:211547515 C T 0.024479 7.2813e-06
2:211554721 C T 0.569015 1.2425e-05
2:211557133 C T 0.103865 -1.2292e-05
2:211567425 T C 0.132868 3.0443e-06
2:211569399 C T 0.416434 -1.7911e-06
2:211570448 T C 0.856833 1.3651e-05
2:211579905 A G 0.727657 1.0304e-05
2:211582869 G A 0.096242 2.7659e-06
2:211583332 A G 1.271265 1.0400e-05
2:211601726 A G 0.037092 -3.4260e-06
2:211610889 A C 0.046071 -2.2858e-06
2:211612953 A G 0.036001 -4.1246e-06
2:211615121 G A 0.041488 7.1903e-06
2:211616894 G A 0.350025 -3.1208e-06
2:211637929 A G 0.191675 1.9829e-05
2:211649802 G A 0.082136 2.2787e-06
2:211655014 G A 0.115526 -1.6128e-05
2:211657170 G A 0.079552 -3.3963e-05
2:211657696 G A 0.045418 -6.8670e-06
2:211659882 C T 0.396956 -1.1107e-05
2:211670070 G A 0.596859 -2.2575e-06
2:211671984 G A 1.503194 1.0682e-05
2:211672775 T C 0.036970 -8.9084e-06
2:211678757 C T 0.090095 1.5842e-06
2:211679181 C T 0.289672 -9.9092e-07
2:211680401 G A 0.036517 -1.3919e-05
2:211689628 T G 0.023224 -1.9050e-05
2:211690150 G A 0.432811 4.4060e-06
2:211722822 A G 0.205098 2.6428e-05
2:211726427 A G 0.255728 7.7126e-06
2:211737275 G A 0.040703 1.5937e-05
2:211739710 C T 0.527853 -3.2946e-06
2:211749990 G A 0.501552 9.8153e-06
2:211782674 A G 1.749661 4.9279e-07
2:211788464 A C 0.078026 -1.7973e-05
2:211797420 A G 0.075292 2.3545e-05
2:211804200 C T 0.051276 7.3511e-06
2:211808697 G A 0.668942 -1.9538e-06
2:211821044 T C 0.274709 -1.2729e-05
2:211821282 G A 1.269048 -7.3757e-06
2:211839986 C T 0.468006 1.0697e-06
2:211842079 A G 0.031115 -1.6048e-06
2:211852272 A G 0.064600 -1.7329e-05
2:211855721 A G 1.093709 1.4652e-05
2:211868920 A C 0.116301 3.9658e-05
2:211872193 C T 0.137193 -5.3591e-06
2:211873239 C T 1.287520 -1.7647e-06
2:211874063 G A 0.217218 1.5116e-06
2:211878120 G T 0.066878 -1.7381e-06
2:211891780 G A 0.043783 -2.6369e-05
2:211891850 C T 0.702505 -7.7131e-06
2:211899362 T C 1.651566 1.8141e-05
2:211900425 T C 0.947857 2.2083e-05
2:211900434 G A 0.077128 4.9047e-07
2:211909456 C T 0.641271 -1.1252e-05
2:211910311 G C 0.127738 3.5382e-06
2:211921724 G A 0.031061 -1.0142e-05
2:211921888 G A 0.486732 -3.1500e-06
2:211927260 T C 0.019858 2.1602e-05
2:211929051 C T 0.170141 -1.1635e-05
2:211936979 T C 0.381154 -1.5489e-05
2:211938762 G A 0.042637 -1.2074e-05
2:211939129 A G 0.071043 -1.1872e-05
2:211939757 T C 0.033590 -1.6556e-05
2:211946057 G A 0.521169 8.2886e-06
2:211951124 G A 0.148477 -2.2748e-05
2:211956927 C A 0.085948 -1.4040e-05
2:211958122 T C 0.196619 9.7714e-06
2:211966316 A G 0.375759 -3.5905e-06
2:211971957 G A 0.605349 -1.3452e-05
2:211972704 G A 0.042715 1.2996e-05
2:211972716 T C 0.282141 1.0018e-05
2:211977706 A G 1.934839 1.2137e-05
2:211989218 T C 0.579275 5.9364e-06
2:211990579 C T 0.373515 8.6605e-07
2:211991736 G A 0.118950 8.5448e-06
2:211996449 C T 0.042474 -2.2795e-07
2:211997681 A G 0.023738 -1.5433e-05
2:212007096 G T 0.043708 2.3451e-06
2:212017966 G C 0.032492 -4.9483e-06
2:212021755 A G 0.270140 2.2998e-06
2:212022486 G A 0.040390 -1.2082e-05
2:212033662 G A 0.124485 -1.4796e-05
2:212037772 G A 0.064991 -8.1367e-06
2:212038877 A G 1.407367 1.9967e-06
2:212053035 A G 0.067514 -1.2900e-05
2:212061368 T C 0.439260 -3.1374e-06
2:212061885 T C 0.044174 9.1637e-06
2:212065255 T G 0.173938 2.1864e-05
2:212072920 G A 0.047445 -6.7983e-06
2:212077276 G A 0.586204 3.9943e-06
2:212097537 G T 0.090218 4.3570e-06
2:212101436 T C 0.764916 -1.5100e-05
2:212109834 A G 0.097143 -1.6791e-06
2:212115901 G A 0.041444 -4.1271e-06
2:212122230 C G 0.100594 -2.6833e-06
2:212145608 T C 1.773398 -7.2268e-06
2:212151198 T C 0.929637 -1.1388e-06
2:212152513 G C 0.143734 -1.7421e-05
2:212153230 A G 0.523294 6.8169e-07
2:212164265 T C 0.100264 -1.4125e-06
2:212166000 A G 0.046190 2.0115e-05
2:212179718 G A 0.510007 -1.6641e-05
2:212194049 A G 0.033764 -6.7871e-06
2:212194881 A C 0.065892 1.9139e-06
2:212198526 A G 0.163603 1.4692e-05
2:212200688 A C 0.032431 -2.1330e-06
2:212210170 A G 1.371805 1.5327e-05
2:212213204 G A 0.033835 -1.6882e-05
2:212214613 G A 0.081650 -1.6535e-05
2:212220319 C G 0.071859 -7.3292e-06
2:212222547 G A 0.021531 -4.2650e-06
2:212224474 A G 0.130744 3.2508e-06
2:212229201 G A 0.177318 6.6325e-06
2:212232053 C T 0.035552 -4.4265e-06
2:212236088 C T 0.690263 9.5912e-06
2:212247834 T C 1.897852 -2.0917e-07
2:212251864 C T 0.687791 3.6083e-06
2:212255062 G A 0.040842 -2.0921e-06
2:212257285 G A 1.173384 2.5599e-05
2:212266860 T C 1.155450 1.1810e-05
2:212273739 T G 0.135282 -1.2915e-05
2:212274937 G A 0.592875 3.3383e-06
2:212284353 T C 0.672434 1.0530e-05
2:212285755 T G 0.032312 -4.1523e-06
2:212296470 T C 0.060619 -6.6538e-06
2:212296903 C T 0.034525 -1.0972e-05
2:212297838 G A 0.177199 -2.2052e-07
2:212301462 C T 0.145584 2.2244e-05
2:212303073 C T 0.716604 -8.5906e-06
2:212308581 G C 0.039180 -1.3981e-06
2:212308917 G A 1.504874 -2.4460e-05
2:212311744 C A 0.336589 -1.0925e-05
2:212313828 A G 0.110487 2.3987e-06
2:212328743 A G 1.581652 -1.9482e-05
2:212329352 T C 1.288135 -1.5743e-05
2:212329903 C T 0.031792 8.4328e-07
2:212330388 G A 0.071386 -1.1166e-06
2:212334445 A G 0.049889 5.3067e-06
2:212336730 T G 0.662659 -2.6717e-06
2:212347855 T G 1.628410 -3.1965e-07
2:212351521 G A 0.087328 -2.0881e-06
2:212352865 C T 0.039747 8.0502e-06
2:212354995 G A 0.327845 2.2422e-05
2:212357308 A G 0.520441 3.4307e-06
2:212357781 A G 0.182890 -3.0869e-05
2:212367741 T C 0.631568 -1.1169e-06
2:212368252 T C 0.030894 -4.5606e-08
2:212370790 A G 0.142912 -1.0330e-05
2:212376501 T C 0.069914 1.6060e-05
2:212376745 G A 1.151047 2.1253e-05
2:212378242 T C 0.159057 -4.0874e-05
2:212379238 A G 0.363927 -1.8259e-05
2:212380226 T C 0.461006 1.9245e-05
2:212380385 A G 0.355441 -1.7530e-05
2:212380586 C T 0.858343 9.1586e-06
2:212385664 C T 0.119160 7.0207e-07
2:212390899 C T 0.119514 -2.8581e-07
2:212393907 G T 1.397456 -1.2157e-05
2:212397409 A G 0.146566 7.7377e-06
2:212397801 C T 0.765630 -1.0158e-05
2:212398390 A G 0.454832 1.0367e-05
2:212401020 T C 0.053976 3.1035e-05
2:212402956 G A 0.655935 -3.7548e-06
2:212406723 A G 0.397749 -1.0732e-05
2:212409128 C T 0.037486 -1.1292e-05
2:212409676 G A 0.732720 -1.1647e-05
2:212409848 A C 1.117851 3.6908e-06
2:212411658 C T 0.301428 3.6461e-06
2:212412738 G A 1.773052 4.5848e-05
2:212412968 C T 0.036419 -1.6916e-05
2:212415948 G A 0.399438 -7.2915e-06
2:212419469 A G 0.077907 -3.4494e-06
2:212426466 C A 0.293843 -1.3545e-05
2:212427941 C T 0.049743 -6.7920e-06
2:212429649 G T 0.462515 -2.9804e-05
2:212432770 C T 0.125861 -1.1128e-05
2:212435213 T C 1.608942 1.5146e-05
2:212435494 T C 0.080049 -1.7886e-06
2:212436253 T C 0.080882 -1.1474e-06
2:212453484 C T 1.691133 3.8884e-05
2:212463224 C G 1.799492 1.0019e-05
2:212463770 G A 1.797000 1.2086e-05
2:212465243 T C 0.177892 -8.7668e-06
2:212465584 C G 0.065464 3.7454e-05
2:212470227 T A 0.457531 7.0023e-06
2:212471756 G T 1.791608 2.0840e-06
2:212480293 A G 1.802657 1.8949e-06
2:212486350 C T 1.772916 -1.8898e-06
2:212492126 C T 0.434314 9.6254e-05
2:212495963 C T 0.085825 3.0303e-06
2:212501363 G A 0.137873 -2.1487e-05
2:212505476 G A 1.977602 -1.5142e-05
2:212508067 C T 0.388498 -1.9438e-05
2:212508093 C T 0.156592 -2.1280e-05
2:212512446 C G 0.321130 -2.3721e-05
2:212516273 C G 0.157973 -2.4129e-05
2:212522450 T C 0.068285 -2.2685e-05
2:212525039 C T 0.209888 1.2493e-05
2:212527729 C T 1.570885 2.3197e-05
2:212528105 A G 1.138808 1.5134e-05
2:212535078 C T 0.331707 2.4705e-05
2:212535359 C T 0.056328 6.2325e-06
2:212539997 C A 1.113418 -9.0633e-06
2:212545527 C T 0.026672 -6.1929e-06
2:212548054 T C 0.024910 6.1238e-06
2:212552396 C T 0.036507 2.8742e-07
2:212555195 A G 0.169967 -1.6092e-06
2:212557915 G A 0.054669 -1.1941e-05
2:212558805 G T 0.366018 1.1818e-05
2:212562506 A G 0.378618 -7.2876e-06
2:212564895 C T 0.953259 5.4945e-05
2:212567389 C A 0.216321 3.2626e-06
2:212571235 G T 0.972363 1.7175e-05
2:212571813 C T 1.233456 6.6387e-06
2:212577611 A C 0.111528 -2.1612e-05
2:212579488 C G 0.267695 1.6260e-06
2:212579954 G T 0.319862 -1.1699e-06
2:212581988 A G 0.178780 3.3203e-05
2:212583540 A C 1.481544 9.8423e-06
2:212585498 G A 0.155705 -1.0185e-05
2:212587321 A G 1.190155 3.6749e-05
2:212595435 C T 0.621488 2.8392e-05
2:212605856 G A 0.647224 -8.3412e-06
2:212606923 C T 0.219221 -1.0597e-05
2:212609742 G A 0.031227 5.0152e-06
2:212621443 G A 0.981202 -7.6372e-06
2:212621502 C T 0.029929 -1.0655e-05
2:212622704 C G 0.028276 3.5463e-06
2:212629290 C T 0.234091 -1.8904e-06
2:212636222 C T 0.225452 -1.9645e-06
2:212641056 C T 0.030099 5.4166e-06
2:212649531 C T 0.562565 1.2837e-05
2:212665192 G C 0.030092 -8.9153e-06
2:212667637 C G 0.040196 -2.8664e-06
2:212670425 G A 1.811490 -8.4994e-06
2:212671857 T C 0.115795 -3.1313e-06
2:212680327 G A 0.040716 7.4074e-06
2:212684995 G T 0.315993 -4.6029e-05
2:212693699 C T 0.034192 3.1664e-06
2:212694047 C T 0.075507 1.7016e-05
2:212695168 T C 0.094773 -3.9419e-06
2:212699376 A G 0.128901 3.7918e-06
2:212702045 C G 0.061149 6.9628e-06
2:212703078 G A 0.444670 3.0451e-05
2:212710385 C T 0.614209 2.6459e-06
2:212718138 T C 0.241642 3.8639e-06
2:212718375 T C 0.120129 -2.0443e-05
2:212722568 A C 0.057035 -6.0578e-06
2:212726383 A G 0.442157 3.0922e-05
2:212732254 C T 0.122047 -1.6184e-06
2:212745203 C A 0.082548 -6.8465e-06
2:212751587 T C 0.039618 -9.1005e-07
2:212752193 T C 0.565200 1.2388e-05
2:212761152 G A 0.183655 1.0503e-05
2:212761575 G A 0.039312 -2.6426e-06
2:212761578 G A 0.186966 6.3067e-06
2:212769377 A G 0.061479 8.4363e-06
2:212769813 T C 0.325550 1.0339e-05
2:212770008 C T 0.027562 2.3766e-05
2:212779825 T C 0.061401 8.0694e-06
2:212781778 T G 0.090371 -4.1869e-06
2:212781803 T G 0.103409 4.5164e-06
2:212781914 T C 0.980726 -8.7174e-06
2:212782803 C T 0.069424 2.9145e-06
2:212789585 T G 0.114516 3.4297e-05
2:212790609 A G 0.077768 9.2159e-06
2:212793357 C T 0.077383 -1.2559e-06
2:212793431 G A 0.050389 -1.5170e-06
2:212795212 A C 0.078288 2.7837e-06
2:212795244 A C 0.104800 2.0997e-05
2:212798420 T C 0.733427 -1.1181e-05
2:212811801 T G 1.762968 3.6502e-06
2:212813983 G A 0.046360 1.1545e-06
2:212817095 C T 0.545097 3.3048e-05
2:212822242 T C 0.305579 2.8321e-05
2:212828771 C A 0.053017 -1.9273e-05
2:212832222 A G 0.394050 3.2872e-05
2:212845716 A C 1.636471 -1.4294e-06
2:212846076 A G 0.060843 -1.7381e-06
2:212850737 G C 0.036310 1.5291e-05
2:212853880 C T 1.651858 -4.3019e-05
2:212860841 A G 0.251226 -2.4672e-05
2:212866526 C T 0.110827 1.7996e-05
2:212866757 G A 0.035844 1.3872e-05
2:212867025 G A 0.275267 -2.1684e-06
2:212894198 C T 0.044493 -6.5960e-06
2:212895680 T C 0.168152 -3.5174e-06
2:212896459 A G 0.075860 -1.3593e-05
2:212896904 T C 0.226615 -3.4072e-05
2:212902859 A G 0.047370 8.3213e-06
2:212906355 A G 0.266570 7.5902e-06
2:212909135 G T 0.136911 -3.6400e-05
2:212909462 T C 0.089378 -1.4123e-05
2:212933592 A G 0.102824 2.4262e-05
2:212938165 T G 1.836421 -3.4657e-05
2:212945711 A G 1.228291 -1.8291e-05
2:212945959 C T 0.411746 -1.0894e-05
2:212948147 A G 0.183101 5.8345e-06
2:212951797 C G 1.869709 -2.4307e-05
2:212959927 C T 1.660378 -3.6914e-05
2:212959967 A G 0.056610 3.3493e-06
2:212974278 G A 0.103545 -1.0125e-05
2:212987749 T C 0.063583 3.9078e-07
2:212989308 C T 1.176974 -2.5892e-05
2:213006392 G T 0.123349 5.3384e-05
2:213006622 T C 1.286010 7.5845e-06
2:213018659 G A 0.082537 -7.9841e-06
2:213024352 A G 0.574172 -2.4646e-05
2:213024601 G A 0.046734 3.1449e-05
2:213028129 G C 1.807312 2.8266e-05
2:213030170 T C 0.466150 1.9095e-05
2:213033301 C A 1.285218 6.1349e-06
2:213033861 G A 0.103528 -1.8574e-05
2:213036190 C A 0.181231 3.8926e-06
2:213040853 G A 0.298477 7.6472e-05
2:213041364 T G 0.033033 8.8151e-06
2:213047537 T C 1.909436 3.0635e-05
2:213048051 C T 0.129190 -3.9936e-06
2:213057992 T C 0.451082 1.2026e-05
2:213060282 T C 0.045119 1.2904e-05
2:213063222 C T 0.041325 2.9639e-05
2:213063602 T C 0.026172 9.7339e-06
2:213070808 T C 1.899498 3.8788e-05
2:213074215 T C 0.425756 1.2705e-05
2:213079635 T C 0.137145 -9.3799e-06
2:213087563 G A 0.913383 1.1284e-05
2:213093680 T G 1.080195 1.7367e-05
2:213114263 T C 0.024768 1.1732e-05
2:213131751 T C 0.068068 3.3581e-06
2:213151776 T C 0.085193 -1.4283e-05
2:213154017 C T 0.077081 -4.3791e-05
2:213168282 A G 0.297651 1.3447e-05
2:213171295 G T 1.802409 -2.4236e-07
2:213173057 A G 0.092360 -3.0164e-05
2:213176711 G A 0.034117 -1.0886e-05
2:213191242 A G 0.022721 -4.5428e-06
2:213192268 A G 1.543081 6.4762e-06
2:213200404 A G 0.046027 -9.3830e-06
2:213201725 C T 0.601701 -1.2434e-06
2:213204955 T C 0.813023 2.1396e-05
2:213206302 T C 1.415237 2.1758e-05
2:213215895 A G 0.239514 -4.9352e-06
2:213234346 T C 0.047723 -8.2373e-06
2:213246373 C T 0.059901 -1.7546e-05
2:213249549 T C 0.409750 -3.5689e-06
2:213251217 G A 0.097442 -2.1301e-05
2:213253406 A C 1.078821 -1.5312e-05
2:213257658 T C 0.048019 8.9955e-06
2:213260640 G C 0.042348 -1.1629e-05
2:213267246 A C 0.045534 -9.2202e-06
2:213271755 C G 0.065151 9.0408e-06
2:213275232 T C 0.023591 6.4517e-06
2:213279126 T C 0.068619 -3.3663e-05
2:213287978 T C 0.031306 2.0593e-05
2:213288148 C T 0.026906 -2.9652e-06
```
