## Supplemental_Data_Files for "Common genetic variation associated with Mendelian disease severity revealed through cryptic phenotype analysis": SupplementalDataFile_8.txt (part 4 of 21)

```
2:213291322 A C 0.291725 2.8085e-06
2:213291354 C T 0.197135 4.9683e-06
2:213292049 C T 0.031299 2.1981e-05
2:213293294 C T 0.078356 -8.8371e-06
2:213296335 C T 0.065583 6.8551e-06
2:213296863 C T 0.192627 4.3242e-06
2:213298393 A G 1.057056 4.6260e-06
2:213299544 T G 0.029187 2.2547e-05
2:213301372 A G 0.044453 -1.1474e-05
2:213301908 G C 0.033951 -5.8094e-06
2:213311546 A G 0.461217 3.8461e-06
2:213313003 G A 0.127748 6.9625e-06
2:213316881 G A 0.314548 -1.2222e-05
2:213317246 C T 0.578769 2.2551e-05
2:213328749 T C 0.802674 3.7561e-06
2:213333476 A G 0.046251 -3.5299e-06
2:213341614 T C 0.381640 1.9763e-05
2:213344123 T C 0.025196 9.5474e-06
2:213346989 C T 0.453958 -5.2493e-06
2:213348367 A C 0.060048 4.1490e-05
2:213352418 T C 0.049110 -2.0071e-05
2:213373918 G A 0.030547 1.2951e-05
2:213382264 C T 0.138067 -3.0262e-07
2:213396644 C T 0.031200 -6.3316e-06
2:213400968 C T 0.065919 -4.0400e-06
2:213403521 C G 0.077553 -2.4128e-06
2:213409098 C T 0.053173 -3.9345e-06
2:213409337 G A 0.877294 -5.2533e-06
2:213416594 T C 0.034933 -9.5940e-07
2:213416765 G T 0.497095 -8.3625e-05
2:213423503 T C 0.436204 -1.6991e-05
2:213443438 T C 0.079491 2.2031e-05
2:213452139 A G 0.079005 -2.2943e-05
2:213456326 C G 0.755917 -2.3368e-05
2:213457697 A G 0.176478 9.9591e-06
2:213469330 A G 0.059459 -8.2989e-06
2:213476310 C T 0.020950 -5.0453e-06
2:213477547 G A 0.068347 7.4376e-06
2:213481872 T G 0.169066 -4.4196e-06
2:213499899 C T 0.052622 -1.0549e-05
2:213502063 A C 0.090898 -9.6741e-06
2:213510374 A G 0.433617 -1.2298e-05
2:213511696 A G 0.190567 -8.9681e-06
2:213517452 T C 0.059555 3.8813e-06
2:213521462 C T 0.039010 -6.4681e-06
2:213531302 C T 0.078291 2.4046e-05
2:213531592 A C 0.037027 4.7153e-06
2:213532030 T C 0.717652 -2.7808e-05
2:213535240 C A 0.068343 1.4659e-05
2:213542758 A G 0.493681 -8.6472e-06
2:213546176 C T 0.024091 -8.8127e-06
2:213547467 T C 0.020950 -1.7738e-06
2:213547665 G A 0.224844 8.2271e-06
2:213550376 T C 0.041733 3.2861e-05
2:213551269 C T 0.059351 -2.3352e-05
2:213552914 C A 0.137115 -3.2509e-06
2:213552997 A G 0.072828 -1.9263e-05
2:213557218 A G 0.327036 -1.1394e-05
2:213558906 G T 0.313634 -2.3542e-05
2:213559229 C T 0.370587 -7.5586e-05
2:213561811 C T 0.221536 -8.4764e-06
2:213564655 A G 0.164273 -1.8238e-06
2:213564717 C T 0.131900 3.4093e-06
2:213568173 G A 0.037711 2.5286e-05
2:213569169 T C 0.250183 9.0565e-06
2:213575506 A G 0.828431 -1.1369e-05
2:213576272 A G 0.098615 2.4624e-05
2:213579190 T C 0.068989 -2.0857e-05
2:213582322 T G 0.156310 3.6483e-06
2:213588174 T G 0.046493 -1.8290e-07
2:213597627 G A 0.322613 -1.2331e-06
2:213599887 T C 1.261837 -8.2334e-06
2:213611291 A C 0.153434 4.9954e-06
2:213630721 A G 0.037058 -5.0854e-07
2:213631850 C T 0.221175 1.1300e-05
2:213633949 G T 0.130948 2.3542e-05
2:213635638 C T 0.032071 -1.0168e-05
2:213644103 C T 0.051076 -1.5754e-05
2:213646473 T G 1.323425 -2.7368e-06
2:213659782 G C 0.459211 1.1296e-05
2:213662854 T G 0.024955 -1.7901e-06
2:213663855 G A 0.042974 2.7895e-05
2:213665269 G A 0.044191 4.1974e-06
2:213666391 T C 0.028052 -9.0048e-06
2:213670074 C T 0.046326 -1.8044e-06
2:213674786 C T 0.326930 -1.6023e-05
2:213677675 T C 0.031945 6.5301e-06
2:213681716 C T 1.468101 1.4240e-05
2:213685075 C T 0.170073 -1.5079e-05
2:213692344 C G 0.033577 -1.2466e-05
2:213696790 G C 0.225255 2.4464e-05
2:213698649 G A 0.135357 -1.0562e-05
2:213705087 T C 0.048033 -2.3609e-05
2:213707759 G A 1.556116 -9.7585e-06
2:213710637 C G 0.144666 1.2116e-06
2:213717776 C A 0.043273 2.6102e-05
2:213719976 C T 0.616565 1.0483e-06
2:213723345 A C 0.226143 1.7797e-05
2:213733676 C A 0.035627 2.2478e-05
2:213756968 T C 0.663809 1.7944e-05
2:213757061 T G 0.028256 6.8024e-06
2:213758256 T C 0.061350 -2.2057e-05
2:213763008 G A 0.057409 -1.3763e-05
2:213766025 C T 0.642209 1.5273e-05
2:213767601 T C 0.078057 -1.4881e-05
2:213769423 T C 0.815624 6.6938e-06
2:213772396 T C 0.042855 -5.0290e-06
2:213773376 C T 0.188748 2.0202e-06
2:213787793 C T 0.261273 -2.6454e-05
2:213788891 G A 0.186592 -1.8024e-06
2:213795860 A C 0.074256 -4.0877e-05
2:213797552 A G 0.643634 2.4557e-05
2:213800366 G A 0.391173 1.5235e-06
2:213802928 T C 0.036613 -1.4907e-05
2:213818731 C T 0.640350 4.6021e-06
2:213824045 G A 0.528982 5.3435e-06
2:213825499 A C 0.340394 -3.2708e-05
2:213827083 T C 0.029946 -6.4625e-06
2:213837306 C A 1.916912 1.6711e-05
2:213838959 A G 1.831869 5.2631e-06
2:213840796 T C 0.565336 3.5846e-05
2:213849874 A C 0.034406 -3.3973e-06
2:213850964 G A 0.830145 1.1380e-06
2:213852490 G A 0.031139 -1.8421e-05
2:213852781 C T 0.029011 -1.9441e-05
2:213860804 A G 0.058531 -4.1106e-06
2:213861301 G T 1.182951 -1.1811e-06
2:213861604 G A 0.166989 -3.5745e-06
2:213862696 A G 0.033876 4.9603e-06
2:213869354 T C 0.509491 2.4859e-05
2:213878295 C T 0.027256 -9.9894e-06
2:213901736 T C 1.284912 -1.0645e-05
2:213910238 A G 0.078723 -9.3626e-08
2:213910484 T C 0.063400 2.6146e-05
2:213911435 C T 0.063917 1.7751e-05
2:213919289 T G 1.155579 -2.1152e-05
2:213920231 G A 0.166693 -4.1173e-06
2:213925356 C T 0.040067 -1.5378e-06
2:213931662 A G 0.834860 1.9857e-05
2:213945791 A C 0.034093 -1.6074e-07
2:213946269 C T 0.035355 7.8106e-06
2:213950981 T C 0.024737 7.7887e-06
2:213958755 T C 1.749861 -5.7180e-06
2:213975214 C T 0.037803 1.5405e-05
2:213983363 A G 0.026376 1.2993e-05
2:213989131 A G 0.033260 -4.0969e-05
2:213995346 A G 1.054013 -7.8257e-06
2:213997434 A G 0.050722 1.8222e-05
2:213998988 C T 0.735337 1.9044e-05
2:214003165 A G 0.070502 -1.7907e-05
2:214006439 C T 0.490142 -1.3836e-06
2:214013606 G A 0.061734 1.2188e-05
2:214014881 G C 0.036246 6.6066e-06
2:214017736 T C 1.205829 8.1393e-06
2:214020749 T C 0.113608 -3.2629e-05
2:214023183 C T 0.132093 -2.3819e-05
2:214024667 A G 0.035035 -5.1897e-05
2:214025362 A G 1.856228 1.5096e-05
2:214026384 A G 0.042692 -4.2551e-06
2:214033563 A G 1.048420 -4.3983e-05
2:214040425 T C 0.653561 2.8616e-05
2:214058496 A G 0.115257 -7.9496e-05
2:214067954 G A 0.273366 -7.7210e-06
2:214071053 A G 0.037690 2.9004e-05
2:214072521 T C 0.054955 -1.7861e-05
2:214082436 G A 0.454424 7.4476e-06
2:214085672 C T 0.159904 1.8157e-06
2:214096833 G A 0.211268 -1.0212e-05
2:214099810 T G 0.083221 1.2225e-05
2:214113722 C T 0.211510 -1.6723e-05
2:214115067 C T 0.383847 -4.9307e-05
2:214117454 A G 0.593466 2.7641e-06
2:214118975 T G 0.044650 -1.4521e-05
2:214123731 C T 0.097881 -3.4711e-05
2:214145157 C T 0.362492 -2.2695e-05
2:214155327 A G 0.097680 1.8991e-05
2:214156679 A C 0.611693 3.1742e-06
2:214159322 G T 0.026777 -3.8960e-06
2:214159348 C A 0.040284 -3.6508e-05
2:214194940 T C 0.171242 -2.7070e-05
2:214204026 A C 0.030303 -9.3025e-06
2:214208068 A G 0.036093 8.4082e-07
2:214217936 G C 0.127323 -1.0532e-05
2:214242476 C G 0.023935 2.5515e-05
2:214249122 G A 0.027797 -4.3244e-08
2:214253875 C G 0.053585 7.0936e-06
2:214258357 G T 0.026614 -1.2597e-06
2:214261657 G A 0.689909 6.4463e-06
2:214282216 A G 0.028021 -2.3758e-06
2:214284239 A G 0.047897 2.0249e-06
2:214334867 A G 0.062638 7.9691e-06
2:214340727 G A 0.152577 -8.5696e-06
2:214346678 C T 0.046778 -1.8613e-05
2:214354811 A G 0.032132 -6.0376e-06
2:214358653 C T 0.794144 -2.9493e-06
2:214360922 G A 0.025516 1.2194e-07
2:214369408 T C 0.034824 -1.2237e-05
2:214444345 G T 0.096548 -1.2346e-05
2:214446400 G T 0.030609 -6.8803e-06
2:214467992 C T 0.041563 1.4166e-05
2:214483045 T C 0.091173 -2.9884e-05
2:214491910 A G 0.781306 -2.8234e-06
2:214505348 C T 0.038017 -1.2688e-05
2:214511256 A G 0.236277 -2.7038e-05
2:214524325 G A 0.152700 -5.7183e-06
2:214527050 G A 0.692833 6.4444e-06
2:214535996 C T 0.049246 2.8901e-05
2:214536286 T C 0.080562 1.1035e-05
2:214554297 A G 0.041298 2.6189e-07
2:214563734 C T 0.049617 -3.9211e-05
2:214569495 A G 0.744769 3.8221e-07
2:214575128 A G 0.036089 -6.2482e-06
2:214575258 T G 0.495613 2.6426e-05
2:214577970 T C 0.077186 -2.6543e-05
2:214590367 A G 0.569178 8.7199e-06
2:214591298 A G 0.020453 -6.9600e-07
2:214594856 T C 0.365682 -2.0184e-06
2:214596585 C G 0.384506 -2.2076e-05
2:214600292 G A 0.778036 3.0753e-06
2:214602027 A G 0.544383 -2.1779e-05
2:214618670 C T 0.853610 1.3406e-05
2:214634493 T C 0.065504 2.8313e-05
2:214640962 A C 0.557241 -3.0517e-06
2:214644243 G A 0.660667 8.4269e-06
2:214646336 T C 0.038047 -9.8934e-06
2:214646413 T C 1.417587 -2.1332e-05
2:214647173 G A 0.062441 -5.7679e-06
2:214647339 T C 0.039737 -8.3838e-06
2:214652618 G T 0.126732 -4.5759e-05
2:214658938 C A 0.029517 5.8080e-06
2:214696108 A C 0.779175 -4.1183e-05
2:214701790 T C 0.083707 2.2843e-06
2:214727221 C A 0.752061 -6.0606e-05
2:214729706 T C 0.058028 2.7993e-05
2:214735258 T G 0.065766 3.6412e-06
2:214736063 G A 1.398646 -2.3949e-05
2:214751909 G A 0.646211 1.8776e-05
2:214753432 T C 0.071315 -1.9023e-05
2:214764962 A G 0.030959 3.2937e-06
2:214766333 G A 0.111242 1.3706e-05
2:214766607 A G 1.386376 -3.0105e-05
2:214785551 A G 1.914824 -9.3112e-06
2:214792711 A C 1.921654 -1.7265e-07
2:214794743 C A 0.520543 3.9219e-05
2:214802045 T G 0.075493 9.8649e-07
2:214806597 C T 0.428082 4.5853e-07
2:214810700 T C 1.472793 -4.6384e-05
2:214813314 G A 0.091890 3.5650e-05
2:214838013 G T 0.201484 1.6465e-05
2:214838513 T G 0.489462 -3.0997e-05
2:214844566 A G 0.071998 -6.0986e-06
2:214850522 C A 0.892154 2.8536e-06
2:214861884 C T 0.042032 -1.0265e-05
2:214880852 G A 0.147647 8.6488e-06
2:214884987 T C 0.802892 -7.3642e-06
2:214887022 G A 1.026226 -3.4949e-05
2:214887360 A G 0.150286 -1.3629e-05
2:214895245 T G 0.886045 -1.3338e-05
2:214908264 T C 0.042749 1.2685e-05
2:214914859 G A 1.420497 9.1350e-06
2:214934209 A G 0.071740 -1.0949e-05
2:214947117 C T 0.202915 2.6165e-05
2:214950322 T C 1.386920 3.1400e-05
2:214951458 G A 0.031765 4.2795e-08
2:214964433 A G 0.125600 1.9313e-05
2:214966407 C T 0.637157 3.2516e-05
2:214972186 T C 0.279955 1.2185e-05
2:214974461 C T 0.031714 8.2818e-06
2:214980182 G A 0.035066 -2.3587e-05
2:214980931 A G 0.242792 2.3931e-05
2:214989074 G A 0.047903 -1.9481e-06
2:214993266 G A 0.055278 2.8830e-05
2:215003311 C T 1.408414 3.8012e-05
2:215003979 A G 1.482105 4.0898e-05
2:215005050 A G 0.224473 1.0680e-05
2:215005266 C T 0.020668 -3.2752e-06
2:215010125 G A 0.059816 2.3177e-06
2:215010542 G C 0.348155 -4.4803e-06
2:215010606 G A 0.113666 -1.5225e-05
2:215018549 G T 1.061724 -1.7790e-05
2:215018724 C A 0.257601 2.7877e-06
2:215028474 T G 0.151785 -1.8560e-05
2:215028517 C T 0.106537 2.3931e-06
2:215032142 A G 0.029235 -1.3609e-05
2:215032580 A G 1.786107 -7.2697e-06
2:215041648 T C 0.653976 1.1378e-05
2:215051849 C T 0.810484 -1.9994e-05
2:215060404 G A 0.129006 -5.4034e-06
2:215060844 A G 0.059408 -1.0176e-05
2:215064978 G A 0.027341 -8.0431e-06
2:215076683 A G 0.367116 -6.0380e-06
2:215089911 A G 0.026539 1.7498e-05
2:215093437 G A 0.207403 -1.0769e-05
2:215095823 C T 0.027508 -3.3951e-06
2:215120541 C T 1.376065 -3.0357e-05
2:215135637 G A 0.026655 1.6846e-05
2:215144970 G A 0.033832 -1.7079e-05
2:215148003 G A 0.264149 1.0003e-05
2:215154267 C T 0.084853 -2.8567e-05
2:215173012 C T 0.359341 4.3912e-06
2:215180818 A G 0.063237 1.3899e-05
2:215189950 C T 0.164252 4.5278e-06
2:215190637 A G 0.025665 9.2112e-06
2:215197186 G A 0.040869 1.2944e-05
2:215202859 A G 1.329331 -1.8819e-05
2:215203283 A G 0.308564 1.4060e-05
2:215204857 A G 0.171086 2.3371e-06
2:215211064 C A 0.066915 -4.0847e-05
2:215241551 G A 0.365508 5.3978e-06
2:215241907 C T 1.331326 -1.6492e-05
2:215242288 G T 1.715132 -3.8720e-06
2:215243598 T C 1.462257 -1.1992e-05
2:215245471 T C 0.028548 1.5220e-05
2:215247577 A G 0.052361 -2.1054e-05
2:215248492 A G 1.799166 1.5774e-05
2:215248914 C T 0.070091 -9.6801e-06
2:215250649 C G 0.023017 -5.6608e-06
2:215252810 G T 0.032026 2.9112e-06
2:215254537 G T 0.832453 7.1714e-06
2:215267040 T G 0.023112 -7.1494e-06
2:215272625 C T 0.100135 -4.0542e-05
2:215273057 G A 0.027756 -5.2987e-06
2:215278734 C T 0.317472 -4.8830e-07
2:215287357 C G 0.062193 1.2656e-05
2:215293696 C T 0.064631 1.4324e-05
2:215295525 A G 0.051541 1.4844e-06
2:215303568 C T 0.345276 -7.3154e-06
2:215320238 T C 0.071723 -2.5056e-05
2:215336692 A C 0.289338 -3.0000e-06
2:215343452 G T 0.474840 -3.4315e-06
2:215354942 G T 0.030326 1.4036e-07
2:215358693 G A 0.097928 -4.8226e-05
2:215361068 A C 0.023748 -7.0885e-06
2:215365050 T C 0.143323 8.8044e-06
2:215366571 A G 0.953388 -9.6608e-06
2:215367340 C T 0.124087 -1.2135e-05
2:215375131 A G 1.724050 -4.7262e-06
2:215381233 C T 0.132008 1.6501e-05
2:215387731 G A 1.079505 -3.5691e-06
2:215407090 G A 0.858741 -3.0126e-05
2:215409170 G A 0.609527 1.5993e-05
2:215409277 C T 0.195391 2.7209e-05
2:215425987 T C 0.449188 2.6216e-05
2:215433612 T G 0.056199 -1.0106e-05
2:215437771 A G 0.059381 -2.4499e-05
2:215453340 A G 0.080025 -2.2439e-06
2:215455891 G A 1.722153 -1.9889e-05
2:215460661 C T 0.676218 -6.8127e-06
2:215480156 A G 0.432083 1.5135e-06
2:215483527 A G 1.716900 -2.0216e-05
2:215489121 A G 0.112228 1.5641e-05
2:215495751 C A 0.438125 -3.8338e-06
2:215501170 C T 1.720371 -1.9908e-05
2:215510712 T C 0.065651 1.5918e-05
2:215514759 T C 0.119840 -2.8587e-05
2:215514980 A G 0.757426 -2.0146e-05
2:215518243 G A 0.129897 2.6720e-05
2:215520736 C T 0.044065 2.7889e-06
2:215533575 G A 1.804497 -9.7042e-06
2:215533634 C T 1.883848 1.0994e-06
2:215535608 A G 0.022435 -3.2850e-06
2:215537606 T C 0.125504 -1.0326e-05
2:215542673 A C 0.175778 8.5625e-06
2:215544960 A G 0.659202 -1.0376e-05
2:215558506 T C 0.116784 -2.9668e-05
2:215559106 C T 0.181217 9.0291e-06
2:215562577 A G 1.517361 -6.5611e-06
2:215562594 A G 0.050875 1.2427e-05
2:215564323 A G 1.613304 -9.3201e-06
2:215565107 A G 1.519255 -8.2404e-06
2:215571829 T C 0.036701 -2.5594e-06
2:215572511 C T 1.777199 -4.4219e-06
2:215574029 C T 0.881244 -1.7257e-05
2:215574857 G A 1.035606 1.1208e-06
2:215579511 A G 0.055903 -1.4811e-05
2:215580025 T C 1.806084 6.6843e-06
2:215584193 G T 0.767160 8.1950e-06
2:215592971 T G 0.023306 5.9148e-06
2:215595512 T C 0.594020 -9.1452e-06
2:215607657 C T 0.049291 -1.2252e-05
2:215620272 G A 0.052055 9.6790e-06
2:215623084 C T 0.831138 -1.8809e-05
2:215629139 T C 0.027477 -1.5195e-05
2:215632255 T C 0.715591 -8.1857e-06
2:215634494 A G 1.605131 -2.4725e-06
2:215635794 C T 0.448535 3.1298e-06
2:215637408 A G 0.092203 5.1246e-06
2:215638598 C T 0.090908 -2.4723e-05
2:215638926 C T 0.032788 -9.4512e-06
2:215645464 G C 1.221060 -1.0673e-05
2:215653887 C T 1.515699 9.0761e-07
2:215659943 C T 0.234459 -9.3762e-06
2:215662102 C A 0.037017 -6.7227e-06
2:215671029 T C 0.037694 1.3770e-05
2:215672546 T G 1.445227 7.3495e-06
2:215674224 A G 0.714779 -2.4504e-06
2:215692552 G T 0.110212 -3.1113e-06
2:215704700 C A 0.048315 -3.9938e-06
2:215708801 A G 0.053608 2.9393e-06
2:215713129 A C 0.131852 -6.8747e-06
2:215748105 C T 0.508695 -2.4516e-05
2:215763918 G A 1.083292 -1.4898e-05
2:215772333 G A 0.074789 -1.3049e-06
2:215772345 T C 0.074922 2.9569e-05
2:215775036 A G 0.108349 -6.6185e-06
2:215781903 A G 0.027093 -2.5618e-06
2:215790484 T C 0.044126 7.5438e-06
2:215794771 G A 0.826252 -8.3048e-06
2:215798231 G A 0.113833 2.0412e-05
2:215811401 A C 0.057532 1.2251e-06
2:215813331 T C 0.059619 1.6638e-05
2:215814777 A G 0.021946 7.8200e-06
2:215816787 C A 0.027620 4.6860e-07
2:215821825 A G 0.139862 1.2183e-05
2:215836851 T C 0.028395 -3.7978e-06
2:215841709 T C 0.064263 3.5793e-06
2:215847629 A G 0.216490 6.5086e-06
2:215855780 A G 1.007779 -3.0340e-06
2:215855943 T C 0.091941 1.0119e-05
2:215858828 C T 1.814050 -8.7086e-07
2:215876371 C T 0.174125 3.3881e-06
2:215879438 C G 0.035593 5.6783e-06
2:215882749 T G 0.022177 1.0440e-05
2:215888014 A C 0.169559 2.0172e-05
2:215893773 C T 0.877253 6.0013e-06
2:215899425 G A 0.026753 1.0037e-05
2:215900087 G A 0.431611 9.4468e-06
2:215909955 A G 0.020691 1.8369e-05
2:215910489 G A 0.048390 1.5894e-06
2:215910724 G T 0.021052 1.7969e-05
2:215923122 G A 1.200239 3.3415e-05
2:215937338 A G 0.055540 -1.1991e-05
2:215945682 T G 0.605355 2.9229e-06
2:215949200 T G 1.111613 -3.8988e-05
2:215951405 A G 0.166404 1.5179e-05
2:215959325 T C 0.040981 1.8037e-05
2:215964050 T C 1.035936 -3.8351e-06
2:215965443 C T 0.096660 -1.7585e-05
2:215969227 T C 0.049552 3.9335e-06
2:215969927 G A 0.202153 -6.8106e-06
2:215972892 G C 0.041668 2.1216e-05
2:215980683 T C 0.341730 -2.9281e-05
2:215985212 T C 0.405752 -1.8455e-05
2:216002662 C G 0.042600 4.2397e-06
2:216005163 A C 0.120048 -1.5764e-05
2:216017356 G T 1.092098 3.1124e-05
2:216022661 C T 0.299273 -3.2510e-05
2:216023682 A G 0.194993 -1.1955e-05
2:216023937 C T 0.320600 -2.5651e-05
2:216039701 A G 1.908341 -5.1527e-06
2:216040563 C T 0.085132 -1.7199e-05
2:216046389 C T 0.033277 -1.3637e-05
2:216055783 C T 0.240939 -1.6231e-05
2:216063138 G A 1.106826 -2.9707e-06
2:216091445 T C 0.039727 2.6116e-06
2:216093297 G T 0.025526 1.5865e-05
2:216101911 C T 1.306793 9.9438e-07
2:216105523 G T 0.048322 1.4071e-05
2:216105638 A G 0.181894 1.1819e-05
2:216106731 G A 1.965240 -2.1862e-05
2:216106916 G A 1.197404 4.1151e-06
2:216107350 G A 0.046703 3.7197e-06
2:216111428 A C 0.699068 7.0884e-06
2:216112998 A G 0.721228 -1.1890e-05
2:216124632 G A 1.965080 -1.6733e-05
2:216125320 A C 0.036001 7.0573e-06
2:216127898 G A 0.078900 6.6004e-06
2:216130934 T C 1.311295 -1.6591e-05
2:216137072 G A 1.203299 -1.4643e-05
2:216137978 C A 0.084628 -1.7576e-07
2:216139373 A C 0.423621 -7.1971e-07
2:216139578 G T 0.073807 1.5607e-05
2:216139605 A G 0.029772 9.3692e-06
2:216139726 A C 0.028701 -1.5178e-05
2:216141357 C T 0.270524 -3.9736e-05
2:216143603 T C 0.631194 1.5923e-06
2:216148382 T C 0.037143 2.1549e-05
2:216155860 T C 0.624350 1.1951e-05
2:216161103 C T 0.252104 3.2567e-05
2:216171986 T G 0.106425 4.6482e-06
2:216190654 T C 0.954939 1.4914e-05
2:216197779 T G 0.400180 -2.7019e-05
2:216197971 C T 1.043008 -1.5333e-05
2:216203672 C T 0.045877 6.7837e-06
2:216206053 G A 0.914923 -4.5264e-06
2:216210236 T C 0.317105 3.6355e-05
2:216212339 C T 0.643141 8.8133e-06
2:216214492 G T 1.230304 -1.2841e-06
2:216217813 C T 1.871398 1.6610e-05
2:216220412 T G 0.046962 -5.0171e-06
2:216229850 T C 0.626737 -4.7656e-06
2:216233064 T C 0.023819 -4.7111e-06
2:216234981 C G 0.064641 2.7634e-05
2:216235388 G A 1.061646 -1.3305e-06
2:216236147 C T 0.021504 5.6107e-06
2:216236712 C T 0.045496 8.0976e-06
2:216242416 G C 0.081184 8.4475e-06
2:216245392 T C 0.463505 4.8339e-06
2:216245694 A C 0.049168 -3.1036e-05
2:216248460 C A 0.506805 -4.0724e-06
2:216249587 T C 1.756661 3.0440e-05
2:216251279 C T 0.032091 2.4718e-05
2:216256227 C G 0.831311 1.7645e-05
2:216256344 G C 0.128224 1.1340e-07
2:216256981 C T 0.179062 -1.8786e-05
2:216263706 A G 1.130873 -2.2011e-05
2:216268444 A G 0.470739 -2.2266e-05
2:216279273 G A 0.121112 -1.3710e-06
2:216281122 C T 1.962534 1.0719e-05
2:216281630 C G 0.444554 -4.4197e-06
2:216285375 C T 0.120078 3.9246e-06
2:216287234 T C 0.028885 -1.4390e-05
2:216290202 C T 0.092853 2.2797e-05
2:216294957 G C 1.455739 -1.5586e-05
2:216304384 C T 1.477474 -7.0436e-06
2:216307103 A G 0.438628 4.6824e-06
2:216308438 C T 0.077999 1.6667e-06
2:216313886 A G 0.073103 2.4820e-05
2:216317657 C T 0.576691 -9.3342e-06
2:216319379 G A 0.036385 -2.3654e-05
2:216323133 A G 0.262806 1.1476e-05
2:216329878 T C 0.108308 -2.0477e-05
2:216331182 G A 0.968766 -3.2384e-05
2:216343083 A G 0.031625 8.5631e-06
2:216343401 G A 0.332265 9.6210e-06
2:216349517 T C 1.518038 4.9108e-06
2:216356666 G A 0.403365 -1.5495e-05
2:216378938 T G 0.036694 2.3290e-06
2:216380911 G A 0.121595 9.5187e-06
2:216382135 T C 0.458524 1.2105e-05
2:216385015 A G 1.207484 -2.6377e-05
2:216388966 A G 0.737048 -1.3381e-06
2:216389877 C A 0.471467 -2.3166e-05
2:216391491 C T 1.160053 -1.6547e-05
2:216413232 A G 0.036514 -3.4390e-06
2:216413660 G A 1.138791 -2.0207e-05
2:216424804 C T 0.043678 -8.5979e-07
2:216429439 T C 1.055023 -1.7537e-05
2:216444017 T C 1.004182 -2.9827e-05
2:216447176 A G 0.040373 -7.2025e-07
2:216448804 G A 0.058232 -2.8006e-06
2:216449856 G T 0.735943 1.9311e-05
2:216449970 G A 0.715632 3.0188e-05
2:216450655 C T 0.713592 -6.2411e-06
2:216450969 C T 1.118518 4.5866e-06
2:216451090 G A 0.052238 1.2292e-05
2:216451846 G A 0.069441 1.0878e-05
2:216452525 A G 0.040437 -2.3571e-05
2:216458974 C A 0.521767 -8.3739e-05
2:216465582 G A 0.199393 3.2335e-05
2:216469093 C T 0.081242 -1.9342e-05
2:216474068 G A 0.234506 -1.4732e-05
2:216477511 G A 0.526296 -3.8145e-05
2:216478592 C T 0.047584 2.9210e-05
2:216479311 G A 0.066395 2.9453e-06
2:216486034 T C 0.056430 1.3900e-05
2:216486126 G A 0.360589 -1.7385e-05
2:216486739 A G 0.855627 -2.9178e-07
2:216487800 C T 0.043338 -1.8407e-05
2:216488033 G A 0.236332 -3.0697e-05
2:216497932 G T 0.361245 -2.2513e-05
2:216505632 G A 0.134684 8.4835e-06
2:216506687 G A 0.058253 -2.1836e-06
2:216507455 T C 1.206410 1.7879e-05
2:216512080 C G 0.134592 1.2267e-05
2:216512381 G A 1.858659 3.4154e-05
2:216524826 A G 0.069625 5.1322e-06
2:216525024 C T 0.038778 2.1672e-06
2:216526011 G A 1.400802 -1.8138e-06
2:216526710 A G 0.032203 -6.7097e-08
2:216527249 C A 0.137876 -5.0512e-06
2:216534235 G A 1.339506 -1.5078e-05
2:216542261 T G 1.848524 2.5411e-05
2:216552937 G A 0.482785 9.5402e-06
2:216555144 G A 0.585905 -4.6541e-06
2:216555274 G A 0.034862 2.3987e-06
2:216555565 G C 1.457208 1.3180e-05
2:216557633 A C 0.065113 -6.7413e-06
2:216557733 A G 0.769257 7.6209e-06
2:216562321 A G 0.063998 -2.0483e-06
2:216564829 A C 1.599487 -1.5178e-05
2:216570309 G T 0.052939 1.9519e-05
2:216571759 C T 0.039404 -1.2519e-05
2:216579239 G A 0.057297 2.6208e-06
2:216582873 T C 0.082041 -9.2215e-06
2:216592127 T C 0.096147 -5.9990e-07
2:216595928 A G 0.028453 1.0139e-05
2:216596019 C G 0.255942 2.5772e-06
2:216600921 G A 1.481969 -1.2670e-05
2:216606809 C T 1.376313 -1.7493e-05
2:216612976 T C 0.293598 1.6329e-06
2:216617520 G A 0.139355 3.1683e-07
2:216618382 G A 1.437894 -1.5672e-05
2:216618831 T C 0.152455 -1.5913e-05
2:216620599 A G 0.068795 -1.2072e-05
2:216625527 A C 0.117763 1.7100e-06
2:216626492 T C 0.026995 1.7393e-05
2:216629374 C T 1.238443 5.9611e-06
2:216634361 C T 0.261756 -3.1656e-05
2:216635688 C T 0.055305 -1.1064e-05
2:216637127 A C 0.930752 3.2373e-05
2:216645242 T C 1.766204 1.2746e-05
2:216650175 C T 0.055730 -1.5511e-05
2:216655503 G A 0.749175 3.3118e-06
2:216656905 G A 0.292694 -1.8122e-05
2:216657553 G T 0.480636 -7.3096e-06
2:216660756 C T 0.135867 -5.7104e-06
2:216661293 C T 0.029806 -3.1809e-06
2:216662655 C T 0.304060 -2.1065e-05
2:216672389 T C 0.396715 -4.8961e-07
2:216676912 A G 1.205856 1.3573e-05
2:216705008 G A 0.089334 3.8891e-05
2:216710240 C A 0.045588 -6.3786e-06
2:216711860 C G 0.146770 -1.9954e-07
2:216716948 G T 0.209038 2.9569e-05
2:216719685 A G 0.068432 -1.0458e-06
2:216724090 T C 0.034515 5.1696e-06
2:216726320 A G 0.137485 -2.4357e-05
2:216728609 A G 0.296067 -1.8251e-05
2:216732445 T C 0.061809 1.6250e-05
2:216734047 G A 0.022514 5.0884e-06
2:216734638 A C 0.659549 -2.2807e-06
2:216742657 T G 0.050498 -1.7124e-05
2:216748034 T C 0.026719 7.3423e-06
2:216748035 A G 0.126137 -5.6620e-07
2:216750036 G A 0.047560 -5.6492e-06
2:216750763 G A 0.307874 -5.7712e-06
2:216750822 T C 0.077829 4.0836e-06
2:216753322 A G 0.348455 1.5678e-06
2:216754975 T G 0.079474 1.3126e-05
2:216755425 G A 0.047747 -9.8066e-06
2:216757167 G A 0.281893 -5.1887e-06
2:216759949 C G 0.610809 -1.7068e-05
2:216762162 C T 0.350508 -5.9229e-07
2:216766065 A C 1.966563 1.0285e-05
2:216768839 T G 0.809943 1.3593e-05
2:216769634 G A 0.044453 8.6880e-06
2:216776314 T C 0.069149 9.7166e-06
2:216776774 A C 1.292670 1.3865e-05
2:216776900 G A 0.041665 1.9357e-06
2:216777029 G T 0.981770 2.3686e-05
2:216777272 A G 0.033128 1.6710e-06
2:216779025 T G 0.079590 -1.2679e-06
2:216779667 A G 1.111293 -1.5301e-05
2:216784771 T C 0.025648 1.2437e-06
2:216785688 G A 1.014643 1.2663e-05
2:216786938 C T 1.297665 7.8030e-06
2:216793099 T C 0.205295 -1.3896e-05
2:216795091 T C 1.494657 1.0966e-06
2:216797325 G T 0.630953 -1.0144e-05
2:216798776 C T 0.044813 2.0720e-05
2:216799077 A G 0.791557 -9.3795e-07
2:216799126 G T 0.051341 -1.3024e-05
2:216800287 A C 0.094015 3.3912e-05
2:216802129 C T 0.050195 9.0792e-06
2:216802161 T C 1.294992 7.4475e-06
2:216806044 G C 0.709016 4.2791e-05
2:216806264 C T 0.113289 -1.6130e-06
2:216807502 A C 1.486610 -4.2562e-06
2:216810468 C A 0.774510 3.7443e-05
2:216810612 T C 0.185641 -1.4952e-05
2:216811025 T C 0.224099 3.4468e-05
2:216811307 T C 0.214549 -1.9433e-05
2:216813140 C T 0.118705 -2.5954e-06
2:216817646 C T 1.313549 6.0886e-06
2:216818551 G A 0.137938 -1.8876e-05
2:216818622 C T 1.103688 -2.4654e-05
2:216820325 T C 0.027287 6.4724e-08
2:216820354 T C 1.184777 -1.0293e-06
2:216820969 G A 0.095076 -2.2755e-05
2:216821632 C T 0.879571 3.8886e-06
2:216821900 T C 0.077380 8.7835e-06
2:216823328 C A 1.820585 7.7113e-06
2:216826579 G T 1.767405 1.6723e-06
2:216829660 A G 0.601143 1.8501e-05
2:216830053 T C 0.080895 1.9330e-06
2:216830114 G A 0.048913 7.0093e-06
2:216831034 A G 1.807720 4.2478e-06
2:216835468 A G 0.041338 4.6266e-06
2:216836800 A G 0.091771 1.0404e-05
2:216840121 A G 0.584678 2.3038e-06
2:216841060 G T 0.908579 -2.0951e-06
2:216843865 C T 0.163797 4.5371e-06
2:216844821 T C 0.087947 9.0904e-06
2:216845930 A G 0.199298 1.1115e-05
2:216846068 C A 0.099560 -5.0204e-06
2:216846285 G A 1.904383 5.3968e-06
2:216847565 T C 0.447243 6.1423e-06
2:216850582 C T 0.344093 -1.0312e-05
2:216851614 A G 0.046744 1.5676e-05
2:216859679 A G 0.101267 -1.1307e-05
2:216860102 T C 0.110290 8.5640e-06
2:216861273 C T 1.211183 3.7259e-05
2:216862623 A G 1.378356 4.9793e-05
2:216864235 G A 1.215576 3.1877e-05
2:216864594 C T 1.432699 -1.1150e-05
2:216864733 G C 0.837665 2.4367e-05
2:216866131 T C 0.049253 9.5619e-06
2:216866826 G A 1.119565 3.4548e-05
2:216868598 G C 0.720888 3.0526e-05
2:216870809 A G 0.095776 -3.5300e-06
2:216871480 T C 1.677874 -1.0588e-05
2:216871530 C T 0.102141 -2.1630e-06
2:216873352 G A 0.532008 1.2756e-05
2:216874257 A G 0.058640 -1.3220e-05
2:216876204 A G 1.368150 4.1937e-05
2:216876363 C T 0.541650 -4.9653e-06
2:216877611 G A 0.068646 -1.6426e-06
2:216891619 C T 0.344718 2.5316e-05
2:216894936 C T 0.211129 8.1782e-06
2:216895736 G T 1.318502 1.4734e-05
2:216896945 G C 0.070189 1.1104e-07
2:216898658 A G 1.422312 3.8225e-05
2:216899325 A G 0.545940 -3.1124e-06
2:216904019 T A 0.208990 1.2985e-05
2:216904399 T C 0.208596 8.7568e-06
2:216904597 G T 0.081433 2.0037e-05
2:216907427 A C 0.040431 2.0282e-05
2:216913164 A G 0.058865 3.2027e-05
2:216915026 A G 0.124865 1.5771e-07
2:216919393 C T 0.133436 1.5171e-05
2:216923679 T C 0.124923 2.5303e-05
2:216933792 T C 1.484679 2.9008e-05
2:216935057 C G 0.098241 1.2932e-05
2:216949123 T C 0.081266 2.1723e-05
2:216951143 A G 0.325972 -5.4120e-06
2:216953694 T C 0.092448 1.3459e-05
2:216956668 C T 0.656275 -9.0568e-06
2:216956929 T C 0.487524 9.1553e-06
2:216958402 G A 0.395892 -4.5062e-05
2:216965010 T C 0.028052 -3.5630e-05
2:216973814 T C 0.533184 8.4333e-06
2:216979479 A G 0.024951 -4.1267e-05
2:216981186 A G 1.146080 1.8491e-05
2:216982691 C T 0.112504 1.3642e-05
2:217002078 G C 0.061129 -2.7005e-05
2:217003425 A G 0.073844 -2.8057e-05
2:217006941 C T 1.760673 2.7597e-05
2:217007547 G A 0.095790 1.5001e-05
2:217015284 C T 0.694577 6.0438e-06
2:217018256 C T 1.274607 1.2084e-05
2:217018422 A G 1.755515 3.8380e-05
2:217021812 T C 0.057481 -5.6174e-06
2:217027560 A G 1.194436 -4.8204e-06
2:217029119 A G 0.032971 -9.5712e-06
2:217033294 A G 0.759320 -2.6902e-05
2:217036351 C T 0.034345 -2.4112e-05
2:217038327 T C 0.057562 3.9402e-06
2:217039887 G A 0.126375 -1.3685e-05
2:217041960 C T 0.037969 8.0539e-06
2:217043942 G A 1.867101 7.6228e-06
2:217059254 A G 0.195146 -1.3803e-05
2:217059809 A G 0.208549 7.9397e-05
2:217070376 G A 0.217378 -1.2946e-05
2:217073193 C G 0.083418 1.5143e-05
2:217080868 G C 0.060612 5.5736e-06
2:217097096 T C 0.086553 -1.5508e-06
2:217098604 C T 0.057314 -1.0808e-05
2:217103149 G A 1.762488 -1.3627e-05
2:217108221 C T 1.966967 -5.0325e-06
2:217125605 G A 0.256234 8.6763e-06
2:217140941 G A 0.035831 8.1431e-06
2:217146914 A G 1.780242 -1.6126e-05
2:217147791 T G 1.051490 3.1824e-05
2:217160522 C T 0.103987 2.8638e-05
2:217171643 C T 0.184906 -1.4953e-05
2:217175649 T C 0.912067 2.3641e-05
2:217183485 G A 0.121744 3.1725e-06
2:217186742 A G 0.029572 1.1743e-05
2:217187146 T C 0.039333 1.3919e-06
2:217194911 A C 0.654296 -6.4435e-05
2:217199884 T C 0.115968 1.1270e-05
2:217205084 A G 0.034916 1.4314e-05
2:217205856 T C 0.091380 8.9946e-06
2:217206433 T C 0.022704 1.6107e-05
2:217208571 T C 0.893504 -8.7483e-06
2:217209739 C A 0.901439 -9.8561e-06
2:217209797 T C 0.081446 -3.1911e-05
2:217213245 C T 0.025070 8.1503e-06
2:217229816 A C 0.662870 -8.2831e-06
2:217230478 C T 0.171837 -5.7768e-06
2:217239643 A G 0.031758 -5.8173e-06
2:217240036 G T 0.158928 -1.0042e-05
2:217240391 T G 0.056774 -1.6134e-05
2:217240630 C T 0.961545 -1.2047e-05
2:217241528 C G 0.851778 1.7365e-05
2:217244297 C T 0.035389 -2.5913e-06
2:217250235 C A 0.159275 -1.9785e-05
2:217253226 T C 0.043824 -1.5616e-05
2:217253962 T C 0.035277 -1.2381e-05
2:217254670 A G 0.073290 -2.2291e-06
2:217256027 C T 0.855008 -1.0333e-05
2:217258397 A G 0.038302 1.0456e-05
2:217261397 T C 1.303380 -1.2803e-05
2:217261649 T C 0.114445 -1.0152e-05
2:217262504 G T 0.659413 3.2805e-06
2:217263865 A C 0.022123 -9.1496e-06
2:217279850 C T 0.025227 7.0555e-06
2:217285104 G C 0.059245 1.9094e-06
2:217292333 T C 0.246562 -1.1727e-09
2:217294627 T A 0.027651 -2.2454e-05
2:217295342 T C 0.023428 1.6438e-05
2:217304152 G T 1.314902 -2.0564e-05
2:217304298 T C 0.035742 -6.5514e-06
2:217311635 T C 0.041202 1.7721e-05
2:217315664 T C 0.034321 -1.1519e-05
2:217315787 C T 0.252049 1.5970e-08
2:217318752 A G 0.080192 5.1858e-06
2:217343992 T C 0.605039 -2.3377e-05
2:217347193 A G 0.078254 1.1629e-06
2:217349836 T C 0.616367 -6.5461e-06
2:217358023 A G 0.267726 -5.2806e-08
2:217364539 T C 1.646306 3.2593e-05
2:217375647 A G 1.733386 1.4861e-05
2:217379167 G A 0.063706 -4.0866e-07
2:217400605 A G 0.033209 -4.9690e-06
2:217404445 T C 0.112691 2.5954e-06
2:217409475 A G 0.054047 -1.4656e-05
2:217410961 T C 0.121948 -4.3459e-05
2:217411246 C T 0.974525 1.7819e-05
2:217412652 G T 0.773058 1.0483e-05
2:217416862 G T 0.071267 -1.3772e-05
2:217418352 T C 0.152805 -2.6716e-05
2:217423295 G A 1.224521 2.8101e-06
2:217423589 G T 0.176906 -9.9238e-06
2:217427350 A G 0.604390 1.1325e-05
2:217427394 T C 0.155708 -3.0652e-05
2:217429969 A G 0.999640 7.1374e-06
2:217437729 C G 1.013290 5.3141e-05
2:217442931 C T 1.219156 3.6253e-05
2:217446590 G A 0.538671 -1.5985e-05
2:217452496 G C 0.041933 -1.4769e-05
2:217453875 C T 0.526123 -5.2642e-05
2:217455821 G A 1.127531 2.0347e-05
2:217457217 C T 0.034478 2.7114e-06
2:217461669 A G 0.031265 5.5433e-06
2:217465478 G A 0.928587 -6.1569e-06
2:217475535 G A 0.098874 -2.6302e-05
2:217475831 T C 0.084710 -6.7101e-06
2:217477177 A C 0.181319 1.5981e-05
2:217477217 C T 0.531168 3.8851e-07
2:217478202 A G 0.104262 1.1434e-05
2:217481271 A G 0.260671 1.8546e-05
2:217484157 C T 0.388270 1.6003e-05
2:217484229 C T 0.691133 7.7647e-06
2:217485416 A T 0.191648 1.8321e-05
2:217485550 T G 0.676735 3.2749e-06
2:217486858 A C 0.140494 -1.9418e-05
2:217493285 C T 0.182166 -8.7329e-06
2:217494921 A G 0.837968 1.7939e-05
2:217511100 T C 0.134755 3.9330e-06
2:217515034 A G 0.053194 -3.5523e-06
2:217515294 G A 0.033845 -1.1158e-05
2:217516007 C T 0.084098 -1.7943e-06
2:217520828 G T 0.111252 -6.3901e-06
2:217521648 T C 0.119018 5.9818e-06
2:217524323 A G 0.057375 2.7723e-06
2:217524881 A G 0.034291 -2.9251e-06
2:217526553 A G 0.070676 1.7689e-05
2:217536354 C A 0.541650 2.5789e-05
2:217538596 C T 0.072998 9.2920e-06
2:217543728 A G 0.088589 3.9727e-05
2:217545414 A G 0.038041 -7.7040e-06
2:217545925 C A 0.139321 1.3053e-05
2:217549081 T C 0.072855 8.9631e-06
2:217550529 G T 1.105146 1.8095e-05
2:217550570 G C 0.594925 1.4103e-07
2:217551961 T C 0.037231 -3.4889e-06
2:217554213 C T 1.734076 1.7790e-06
2:217555678 C T 1.506145 -1.4796e-05
2:217561467 G A 0.704919 2.5840e-05
2:217567487 C T 0.065644 -2.8780e-06
2:217570995 C T 0.307915 -6.6131e-06
2:217576692 T G 1.161471 -6.1766e-06
2:217579846 T G 0.063556 -1.4394e-05
2:217580133 G C 0.046013 -1.7469e-05
2:217584568 T C 0.108937 1.5946e-05
2:217586700 T C 0.063206 1.4702e-06
2:217592501 G A 0.103752 8.6830e-06
2:217597709 T C 0.050875 -2.1359e-05
2:217598245 G A 1.629331 -1.2587e-05
2:217598506 G A 0.194395 -1.5090e-05
2:217601034 T C 0.124094 -8.4276e-06
2:217601444 T G 0.036987 -2.0354e-05
2:217606808 C T 0.154913 -1.0474e-06
2:217609894 T C 0.045976 2.3034e-05
2:217616804 C T 1.702380 -1.9965e-06
2:217618048 G A 0.240711 4.0036e-06
2:217630341 T C 1.327264 1.9417e-06
2:217642427 T C 0.318332 4.2919e-06
2:217650962 C T 0.046605 2.5632e-05
2:217652164 A G 0.049566 -5.0690e-07
2:217658580 C T 0.403794 1.7975e-05
2:217662384 A G 1.010920 7.1692e-06
2:217674907 A G 0.186592 -3.5386e-06
2:217676054 G A 0.021636 -8.7439e-06
2:217681942 G T 0.249795 2.0098e-06
2:217684057 T C 0.045143 3.4378e-06
2:217699545 T C 0.029334 -1.4585e-05
2:217699628 T C 0.036742 2.2150e-05
2:217701606 G A 0.093240 7.0695e-06
2:217705850 T C 0.061952 -7.1085e-06
2:217706287 A G 0.052337 -5.5511e-06
2:217711655 T G 1.231861 -2.1107e-05
2:217714273 G T 0.167122 2.1971e-05
2:217719577 C T 0.082204 5.2306e-06
2:217723391 G A 0.296716 6.2364e-06
2:217728445 A C 0.120571 -1.4615e-05
2:217733397 C A 0.358831 -1.2882e-05
2:217733731 T C 0.525470 -8.4599e-06
2:217736943 T C 0.644878 -5.5718e-06
2:217751182 G A 1.036422 1.1843e-05
2:217756348 G A 0.359120 -2.0038e-05
2:217761381 T G 1.540347 -1.7856e-05
2:217763981 T G 0.076221 -5.8196e-06
2:217766287 A C 0.057440 -3.1575e-06
2:217774931 A G 0.084826 -1.9906e-05
2:217778696 T C 0.025298 5.1996e-06
2:217783264 C A 0.038207 -1.0817e-05
2:217786398 A G 1.918037 -2.0201e-05
2:217797525 A G 0.077662 -1.3980e-05
2:217797908 A G 0.158857 2.1343e-07
2:217803906 A G 0.070587 1.4747e-05
2:217806288 T C 0.049450 -6.2600e-06
2:217808729 T C 0.782700 9.9659e-06
2:217814118 C T 0.060915 2.6002e-06
2:217820429 T G 1.835914 -5.2603e-06
2:217828741 C T 0.088953 -2.1182e-05
2:217834515 T C 0.302724 3.2992e-06
2:217838285 A C 0.060626 2.5130e-05
2:217838507 C G 0.081977 1.1011e-05
2:217840620 C A 0.300351 -3.4156e-06
2:217849509 G A 0.052017 1.6406e-05
2:217850417 C T 0.509467 -6.8219e-07
2:217853158 C T 0.038615 -2.2797e-06
2:217856142 G A 0.900004 -5.8858e-06
2:217858428 C T 0.560410 -1.8207e-05
2:217863961 G T 0.212686 -2.2635e-05
2:217874931 C T 0.082079 -9.5486e-06
2:217878209 C T 0.637450 2.7902e-05
2:217878812 G A 0.037694 1.6042e-05
2:217880212 C T 1.969062 -1.0617e-05
2:217888079 A G 0.022490 8.2704e-06
2:217890643 G A 1.346180 3.7969e-05
2:217891253 C T 0.026797 1.4696e-06
2:217894756 C T 0.583600 3.5650e-05
2:217894996 A G 0.036365 1.9939e-05
2:217902505 T C 0.066171 -1.5380e-05
2:217905071 A G 0.055281 -1.5755e-05
2:217905832 G A 0.998953 1.2069e-05
2:217908461 T C 0.021902 -3.3096e-06
2:217910274 A G 0.070098 -7.7211e-06
2:217910588 C T 0.491509 5.3441e-05
2:217911029 A G 0.020032 1.7174e-06
2:217911696 A G 0.052398 2.2810e-06
2:217911953 T G 0.051664 1.1422e-05
2:217912437 T C 0.098581 -9.0271e-06
2:217924856 C G 0.032781 7.8476e-06
2:217925670 A G 0.028956 4.2337e-06
2:217926096 T G 0.068170 1.0780e-05
2:217930492 C T 0.193899 1.0893e-05
2:217936746 C A 0.486814 -3.1542e-05
2:217938346 A C 1.969007 -3.5897e-06
2:217938404 G A 0.051864 -1.7058e-05
2:217938434 A G 0.224392 -6.3788e-07
2:217940231 G A 0.342090 3.0950e-05
2:217943205 T C 0.448620 2.8844e-07
2:217944493 G T 0.087406 3.0078e-05
2:217946820 C G 0.471219 1.4854e-05
2:217950825 G A 1.390541 -1.8130e-05
2:217954718 G T 0.846015 -1.1557e-05
2:217954721 G A 0.055040 4.2171e-07
2:217957699 T G 0.071576 -4.6684e-07
2:217960513 A G 0.096504 -4.9755e-06
2:217961514 T C 0.023799 -1.5075e-05
2:217961981 T C 0.076618 -1.5580e-06
2:217962150 G C 0.948282 -1.7792e-05
2:217962805 A C 0.054812 2.0162e-06
2:217963735 T C 0.103895 3.1379e-05
2:217967717 A C 1.553420 1.2801e-05
2:217968298 C T 0.024907 -3.9320e-08
2:217969034 C A 0.047560 6.4008e-06
2:217976591 C T 0.288295 1.2316e-05
2:217976869 C A 0.111354 -1.1652e-05
2:217977728 C T 0.909425 9.0705e-06
2:217978557 T C 1.711437 8.8370e-06
2:217981113 T C 0.087256 -1.9942e-05
2:217982529 T G 0.162753 -3.4634e-06
2:217984809 A G 1.889244 -2.1996e-05
2:217987293 C T 0.080946 -9.0991e-06
2:217988868 T C 0.092876 -1.8919e-05
2:217989362 T G 0.049658 -1.7391e-05
2:217991004 T C 1.977174 -1.5460e-05
2:218012424 C T 0.049474 -1.9009e-05
2:218016330 A G 1.305287 -8.0474e-06
2:218017675 C G 0.068860 -5.4478e-07
2:218017794 C T 0.027093 -1.7822e-05
2:218022569 C A 0.294697 -2.0027e-06
2:218023013 T C 1.387420 2.4777e-05
2:218027795 C T 0.102919 4.5454e-05
2:218027973 A T 0.036653 -1.1206e-05
2:218030719 C T 0.398191 4.3820e-06
2:218041883 T C 0.066443 -1.5805e-05
2:218044981 C T 0.036844 1.5375e-05
2:218046715 C T 0.316170 -1.3784e-06
2:218050665 G A 0.231793 -4.1280e-06
2:218054791 T C 0.059082 -8.7158e-06
2:218058630 T C 0.037262 -2.3402e-05
2:218060427 T C 0.030626 -1.5319e-05
2:218067808 A C 0.248143 -4.6669e-07
2:218078613 G A 0.061418 1.2133e-05
2:218090930 A G 1.275175 -3.5192e-05
2:218096626 A G 0.064892 1.1024e-05
2:218109173 A T 0.071430 1.5003e-05
2:218119600 G C 0.105687 -1.6666e-05
2:218123648 A G 1.493171 -1.2959e-05
2:218134710 A C 0.048199 -3.5405e-06
2:218140135 T C 0.190727 -6.5373e-07
2:218143272 A G 0.080559 -3.2050e-05
2:218144954 A G 0.283583 1.1645e-05
2:218149208 G A 0.390674 5.7695e-06
2:218153874 A C 0.061241 -1.1264e-06
2:218154296 C T 1.633132 3.8931e-06
2:218154609 T C 0.595272 1.3490e-06
2:218155156 G A 0.357791 -1.8428e-05
2:218155805 T C 0.069458 1.8858e-05
2:218159072 C T 0.252943 -5.2908e-06
2:218164218 C T 0.564860 -4.0142e-06
2:218165243 T C 0.029572 -1.3493e-05
2:218174294 G C 0.276640 -9.0263e-06
2:218183337 C G 0.050579 -1.4897e-06
2:218183881 C T 0.051086 1.5773e-05
2:218192275 T G 0.098884 -2.0823e-05
2:218194171 C T 0.076391 -1.8254e-05
2:218201040 T C 1.756406 1.2246e-05
2:218208158 C T 0.026750 -2.9624e-05
2:218219516 A G 0.114292 1.5643e-05
2:218221469 A G 0.302951 2.6845e-06
2:218221625 C G 0.131379 -2.1596e-05
2:218232518 C T 0.206087 -5.3047e-05
2:218233058 G C 0.090054 1.4084e-06
2:218234103 C A 0.103732 -2.3430e-05
2:218236890 C G 0.527255 8.4628e-05
2:218237437 A G 1.007643 -1.9925e-05
2:218239239 G A 0.197611 -1.2337e-05
2:218239358 A G 0.083238 -1.9156e-06
2:218245234 A G 0.278789 2.6206e-05
2:218245603 A G 0.028375 1.2894e-05
2:218250738 A G 0.038721 2.5048e-07
2:218260986 G A 0.072076 -1.1964e-05
2:218261369 G C 0.039547 1.4632e-05
2:218262547 A G 0.052544 -1.0335e-05
2:218264810 G T 0.124022 1.5829e-05
2:218266288 T C 0.111640 -1.3862e-05
2:218269752 A G 0.151700 -4.4511e-05
2:218271898 C T 0.383201 6.9495e-06
2:218272689 G A 0.126667 -2.9761e-05
2:218277119 T C 0.205757 -1.5168e-05
2:218283181 T C 0.083870 1.8516e-05
2:218300515 T C 0.075806 1.5907e-05
2:218300530 G T 0.234452 3.1304e-05
2:218301532 A G 0.095239 2.3027e-05
2:218310340 T C 1.164670 -1.5724e-05
2:218310661 A G 0.266862 -4.5866e-06
2:218311446 G A 0.586068 5.2747e-06
2:218323657 T C 0.064651 3.4469e-05
2:218324481 G A 0.266335 8.8987e-07
2:218326443 C G 0.022140 -1.0645e-05
2:218356528 C T 0.301418 -5.7490e-06
2:218358312 C T 1.009917 -9.7932e-06
2:218362830 T G 0.133535 1.1826e-05
2:218366953 G T 0.528152 -1.3569e-05
2:218368996 T C 0.240942 1.2563e-05
2:218382456 T C 0.193528 8.7127e-06
2:218388070 A G 0.131284 -4.2370e-05
2:218393975 C T 0.809195 8.4750e-06
2:218396070 T C 0.046153 1.0374e-05
2:218403892 C T 0.034335 -4.9293e-06
2:218404304 C T 0.040084 -1.3352e-05
2:218406505 G A 0.066382 3.0397e-05
2:218413172 G T 0.259763 -4.0872e-06
2:218416322 C T 0.579799 -3.4820e-05
2:218419812 A G 0.022031 -3.4364e-06
2:218427771 T C 0.088106 -1.7933e-05
2:218428411 C T 0.064603 1.2840e-05
2:218429061 A C 0.069326 -5.5085e-07
2:218437453 A G 0.565322 -2.1944e-05
2:218438843 T C 0.250125 -2.5650e-05
2:218442499 G T 0.617663 -3.5711e-05
2:218453238 C T 0.050875 7.4949e-06
2:218460125 G A 0.048135 5.4766e-06
2:218462588 A C 0.045432 3.5338e-05
2:218463122 C T 0.080559 -2.2342e-05
2:218463361 A G 0.051297 -3.3998e-07
2:218466221 C T 0.425797 -3.5112e-05
2:218474204 A G 0.132042 8.1520e-05
2:218474482 T C 0.028504 4.8175e-06
2:218475096 T C 0.022357 3.5598e-06
2:218478752 G C 0.046547 -6.9162e-06
2:218488862 G A 0.072460 -2.9542e-05
2:218497672 T C 1.808447 1.8722e-05
2:218508585 T C 0.034022 -2.1871e-06
2:218523162 G A 0.024652 -2.8007e-05
2:218532424 G A 0.052469 -2.0637e-05
2:218535173 C T 0.089919 -7.6873e-06
2:218537009 T C 1.773313 3.8605e-06
2:218547335 T C 0.228920 1.1172e-04
2:218547863 C T 0.074946 -1.0523e-06
2:218557078 T C 0.050742 -2.3197e-05
2:218558507 A G 0.161220 1.4322e-05
2:218569674 A G 0.067966 6.9224e-07
2:218570310 A C 1.779671 -8.7076e-07
2:218571948 T C 0.055811 -2.0420e-05
2:218573367 C T 0.255653 -3.1664e-05
2:218589336 G A 1.791163 -1.3830e-05
2:218598949 A G 0.281339 4.5248e-05
2:218604356 A G 1.577633 -4.8115e-06
2:218610584 A C 0.032594 -6.1027e-06
2:218614351 G A 0.027083 -4.6610e-06
2:218617622 A G 0.079076 -2.8358e-05
2:218621116 C T 0.050708 -3.9149e-06
2:218628778 C T 0.086423 2.2965e-05
2:218634992 G A 0.969762 -2.1079e-05
2:218635438 T C 0.065219 3.5879e-06
2:218635840 T C 1.160999 -2.7592e-05
2:218636348 G A 1.090996 -1.1948e-05
2:218640837 C A 0.083622 -1.0536e-05
2:218648685 C T 0.087430 1.0847e-05
2:218649449 T G 0.079015 1.5575e-05
2:218650869 T C 0.022588 4.5176e-06
2:218653857 C T 0.072420 -2.5777e-05
2:218654159 T A 0.078060 7.8337e-06
2:218655603 C G 0.105197 -5.4654e-07
2:218655925 C A 0.079940 1.4953e-05
2:218657728 C T 0.206308 3.0117e-05
2:218659331 T C 0.071906 -2.7471e-05
2:218659712 A G 0.078138 1.1607e-05
2:218660997 G A 0.088606 8.0155e-06
2:218663979 A G 0.089538 -2.2869e-05
2:218665047 G T 1.114084 -4.2738e-06
2:218665582 T C 0.146138 -2.4591e-05
2:218669225 C T 0.233639 3.2634e-05
2:218671381 T G 0.064381 5.2736e-06
2:218672206 A G 0.045507 2.1936e-06
2:218672848 A G 0.065195 -5.1439e-06
2:218674614 T C 0.156833 -1.4143e-05
2:218675144 A G 1.202143 -3.0329e-05
2:218676267 A G 0.046741 -4.9784e-06
2:218676321 T C 0.064875 3.6028e-06
2:218676970 C A 0.064603 3.9048e-06
2:218677622 G A 0.633322 -1.4007e-05
2:218677711 A G 0.211721 1.3422e-06
2:218677800 G A 0.066953 -9.1368e-06
2:218679238 A G 0.064644 8.6388e-06
2:218682771 G A 0.811446 -1.5312e-05
2:218683139 A G 0.158571 -4.6390e-06
2:218683154 G A 1.209582 -2.7505e-05
2:218683257 G A 0.812163 -1.6227e-05
2:218686162 T C 0.046357 -6.3859e-06
2:218688143 T C 0.248588 1.9634e-05
2:218689188 C T 0.064916 3.9555e-06
2:218691321 C G 0.050484 1.2478e-05
2:218694551 G A 0.492668 -2.1734e-05
2:218695102 A G 0.708982 2.6203e-05
2:218696949 A G 0.955010 2.1629e-05
2:218699116 C T 0.209307 -3.5509e-05
2:218704239 C T 0.048118 -1.5524e-05
2:218712726 G A 0.616891 -5.1615e-06
2:218713282 A G 0.603836 4.5294e-06
2:218713469 A G 0.033825 -1.6869e-05
2:218716068 C T 0.089715 2.7069e-05
2:218720043 A G 0.117012 -3.3332e-05
2:218721095 C A 0.523392 2.4951e-05
2:218723084 C A 0.354251 2.8009e-05
2:218727634 A G 0.058049 3.2513e-05
2:218728010 G A 0.028888 6.0957e-06
2:218729865 A C 1.051925 2.5639e-05
2:218732864 G A 0.662166 3.2883e-06
2:218741329 G A 0.089609 3.2615e-05
2:218742002 A G 1.066443 2.2571e-05
2:218745134 T C 0.546198 -1.6601e-06
2:218745685 A G 1.259077 8.6678e-06
2:218748685 C T 0.165660 -1.5305e-05
2:218750053 T C 0.038809 2.7869e-05
2:218753115 T A 0.070387 3.7999e-05
2:218753636 T C 0.605930 2.0935e-06
2:218758200 G T 0.046408 -9.1498e-06
2:218760206 T C 0.073848 -1.1491e-05
2:218762616 T C 0.083850 -1.0851e-05
2:218763990 A G 0.203139 -4.3256e-06
2:218769437 T C 0.234744 1.9397e-05
2:218771607 T C 0.742854 2.9660e-05
2:218772689 G A 1.253481 -1.8952e-05
2:218773950 T C 0.025386 1.9976e-05
2:218774908 A G 0.024992 2.5969e-05
2:218775108 G A 0.222253 -1.9216e-06
2:218776935 C T 0.021806 3.8618e-05
2:218778253 A G 0.721820 -6.4438e-07
2:218779949 T C 0.560777 -4.9285e-06
2:218781093 A C 1.178399 -1.3606e-05
2:218782820 T C 1.227346 -3.6959e-05
2:218782970 T C 0.054574 -2.4312e-06
2:218783196 A C 0.147495 1.0145e-05
2:218783490 A G 0.065358 2.1437e-05
2:218783532 C G 0.028966 -4.6361e-06
2:218783608 G A 0.116577 1.2456e-05
2:218784531 A T 0.042913 1.9052e-05
2:218785667 C T 0.044113 7.7624e-07
2:218787712 T C 0.044004 2.6744e-06
2:218788237 A G 0.083812 2.3891e-05
2:218789430 C T 0.463158 3.8822e-05
2:218792117 T C 0.043695 -1.8085e-07
2:218796452 A G 0.428435 -9.2178e-06
2:218799764 A G 0.042964 -7.8308e-06
2:218800953 T C 0.273696 -2.5667e-05
2:218801925 A C 0.138410 1.0989e-05
2:218804676 C T 0.327168 6.6543e-06
2:218806161 G T 0.591066 2.0528e-07
2:218806782 C T 0.085954 2.4675e-05
2:218807195 G T 0.082599 -3.3381e-05
2:218808575 C T 0.462899 -3.0372e-05
2:218813754 C T 0.082673 -4.4021e-05
2:218815270 A G 0.081548 -3.9595e-05
2:218815695 C T 0.062608 1.1235e-05
2:218821278 C T 0.245617 -3.6107e-05
2:218822874 T C 0.240690 6.5126e-07
2:218826382 C T 0.420123 -4.2812e-05
2:218829678 A G 0.270279 2.4925e-06
2:218830592 T C 0.226265 -7.5371e-07
2:218835903 G T 0.059500 -7.5297e-06
2:218845034 C T 0.571514 9.2700e-06
2:218845440 C T 0.048519 -6.4519e-06
2:218858067 G A 0.569569 2.0138e-05
2:218858277 T C 0.026583 5.7361e-06
2:218858401 G A 0.046023 5.3820e-06
2:218861131 A C 0.343739 1.8117e-06
2:218864775 C A 0.029419 -9.1349e-06
2:218866036 C T 0.767088 1.5829e-06
2:218866047 T C 0.397908 7.5583e-06
2:218867971 G A 0.062247 -1.0189e-05
2:218869388 G A 1.495667 5.1013e-06
2:218871661 G A 1.582050 8.6220e-07
2:218874311 T C 0.093662 -1.8708e-05
2:218876567 A G 1.356672 3.1744e-06
2:218877398 A G 1.237705 1.7720e-05
2:218879547 A C 0.614865 1.0323e-05
2:218879805 G T 0.564813 6.9968e-06
2:218882977 T G 1.511745 2.1192e-05
2:218885231 G A 0.217119 -3.5929e-05
2:218885500 C G 0.052021 -1.7345e-05
2:218889302 T C 0.143982 3.5272e-05
2:218891888 T C 0.549445 -3.1451e-05
2:218894459 C T 1.740060 -5.5284e-06
2:218895164 T C 0.272537 -1.8087e-05
2:218906114 G A 0.550360 -1.3378e-06
2:218920510 A G 0.815022 -8.6540e-06
2:218927789 T C 0.056672 5.3330e-06
2:218930120 A G 0.058909 -8.9853e-07
2:218931549 A G 0.611210 -1.0270e-05
2:218935299 C T 0.224086 -2.1452e-06
2:218937527 A G 0.048097 1.4227e-05
2:218940259 T C 0.604016 -9.1088e-06
2:218940418 T C 0.267556 2.5517e-05
2:218945922 G C 0.155797 1.4967e-05
2:218955562 C T 0.056723 1.1500e-05
2:218958610 G T 0.023425 3.3612e-06
2:218967044 A G 0.059307 -1.2640e-05
2:218991005 A G 1.040624 1.3015e-05
2:218994403 T C 0.080481 7.6176e-06
2:219000292 T C 0.080562 1.0645e-05
2:219000460 T C 0.021898 3.0697e-06
2:219010146 T C 0.958396 7.0355e-06
2:219018013 T C 0.111280 1.8665e-05
2:219025056 G T 0.062492 -1.5391e-05
2:219028932 A G 0.058059 1.1506e-05
2:219029108 G C 0.111909 2.0154e-05
2:219029843 C A 0.058290 9.9579e-06
2:219029932 T C 0.020079 1.3104e-07
2:219032357 T C 0.059779 -5.4510e-06
2:219046437 C T 1.139308 -1.9361e-06
2:219050141 A G 0.173122 2.5984e-05
2:219051314 A G 0.990538 -1.2250e-05
2:219062001 C T 0.158935 1.8687e-05
2:219075843 G A 0.069751 6.3556e-06
2:219076403 C T 0.163188 1.9633e-05
2:219089070 G A 0.039877 -1.0869e-05
2:219095339 A C 0.031425 1.0661e-05
2:219099807 G A 0.038231 -1.0383e-05
2:219106172 A G 0.036830 3.3670e-06
2:219107165 T C 0.076248 4.5138e-05
2:219109882 G A 0.142283 2.8635e-05
2:219110555 G A 1.009448 -1.0256e-05
2:219128506 T C 1.934734 -6.2524e-06
2:219136461 G A 0.026899 5.1468e-06
2:219146423 A G 0.059354 1.7476e-05
2:219146724 A G 0.061856 7.0851e-06
2:219151767 T C 0.807584 1.0100e-05
2:219157692 T C 1.186660 -8.3732e-06
2:219185545 G A 1.247803 -4.6415e-06
2:219188669 C T 0.065708 2.3796e-06
2:219193963 T C 1.009859 -2.4019e-07
2:219206435 G C 0.288336 3.8719e-06
2:219208927 A G 0.021840 6.5830e-07
2:219209248 A G 0.039554 -1.9519e-05
2:219210897 T C 0.097871 2.2667e-05
2:219214640 C A 1.053442 4.9846e-06
2:219219072 T C 0.578286 -3.6289e-05
2:219220859 A G 0.069547 -1.1991e-05
2:219222733 A G 0.238365 1.8077e-06
2:219231238 A G 0.099826 1.9895e-05
2:219232354 A C 1.159312 9.7140e-06
2:219235224 T C 0.059490 7.0792e-07
2:219237012 C T 0.089929 8.1187e-06
2:219248035 C T 0.124804 1.0411e-05
2:219249013 T C 0.555840 -2.3441e-05
2:219252208 T C 0.114567 2.8828e-05
2:219257426 C T 0.021409 -3.9820e-06
2:219258856 C T 0.020844 2.1833e-06
2:219259135 T C 0.023653 1.5326e-05
2:219259732 A G 0.034699 2.4721e-05
2:219261176 T C 0.748872 -7.3641e-06
2:219262887 G A 0.058630 2.2778e-05
2:219267537 T C 0.023806 -1.6460e-05
2:219267913 G A 1.197941 2.5169e-05
2:219272294 T G 1.172684 -7.5283e-06
2:219279097 G A 1.132620 -1.7826e-05
2:219279230 A G 0.197846 1.0568e-05
2:219282429 A G 0.682151 1.4731e-05
2:219310324 T C 0.053972 -8.2591e-06
2:219327500 A G 0.070125 -2.8370e-05
2:219341618 G C 0.047927 -7.0719e-06
2:219356131 T C 0.065144 1.3797e-05
2:219364621 G C 0.025084 1.2595e-06
2:219376791 A G 0.032326 2.1451e-06
2:219388437 A G 0.063257 -4.6048e-06
2:219426464 G A 0.049624 -1.0351e-05
2:219431291 A G 0.533266 3.2424e-06
2:219445165 C T 1.142493 -2.0651e-05
2:219454529 C T 0.066269 1.0481e-06
2:219491630 T C 0.107846 3.9664e-06
2:219493479 C G 0.041709 3.6924e-06
2:219497928 C A 0.244559 1.1465e-05
2:219501133 A G 1.140623 -2.2080e-05
2:219508988 C T 1.210888 -2.5436e-05
2:219514759 G A 1.140545 -2.1833e-05
2:219520135 A G 0.154185 -3.7169e-06
2:219523325 G C 0.047254 5.9501e-06
2:219533165 C T 0.065644 -7.3593e-06
2:219544388 G A 0.106408 7.9016e-07
2:219553423 G C 0.036375 1.9324e-07
2:219555262 A G 0.894792 1.9842e-05
2:219555573 A C 0.895554 2.3861e-05
2:219555813 C T 0.055556 -4.0154e-05
2:219562675 A G 0.788313 2.2099e-05
2:219563602 A G 0.102080 4.5750e-06
2:219575353 C G 0.101899 -3.7348e-06
2:219590325 T C 0.238124 -1.5906e-05
2:219599757 G A 0.042277 1.1064e-05
2:219602499 C G 0.971244 2.1563e-05
2:219602819 A G 0.971231 2.3264e-05
2:219615799 G A 0.061870 1.1797e-05
2:219621034 G A 0.046625 -6.2397e-07
2:219654527 A C 0.104820 1.5373e-07
2:219669002 G A 1.021109 2.7405e-05
2:219669375 G T 0.109688 1.1923e-05
2:219671029 A G 0.091571 -2.2729e-06
2:219672837 G T 0.062822 2.7341e-05
2:219678877 T C 0.040784 2.7013e-05
2:219681601 G A 0.168046 -1.0791e-05
2:219682257 T C 0.309044 -1.2990e-05
2:219685547 C G 0.046904 -9.7595e-06
2:219691801 A G 0.115121 -4.3757e-05
2:219693754 T C 0.060068 2.8252e-05
2:219694794 A G 0.067789 -2.0511e-06
2:219695487 C G 0.353575 -2.9938e-06
2:219699177 C T 0.030408 7.0078e-07
2:219706694 T C 0.348257 -3.2181e-06
2:219719071 T C 0.081494 -1.6940e-05
2:219720288 T C 0.080957 1.0877e-05
2:219720349 C T 0.462614 5.2240e-06
2:219721190 T C 0.382398 6.7480e-06
2:219726498 C T 0.413969 -4.9751e-06
2:219732461 T C 0.344966 -9.9691e-06
2:219736472 A G 0.061170 -1.7597e-06
2:219746561 C T 0.388654 -2.2206e-05
2:219749923 A G 0.073086 -9.4807e-06
2:219754822 A G 0.026658 -1.9712e-05
2:219756383 T C 0.292677 -1.9637e-05
2:219771539 A G 0.073868 -1.2663e-05
2:219779911 A G 0.070240 -1.7013e-05
2:219803614 G A 0.357644 -4.1330e-05
2:219803902 T C 0.074609 -8.5570e-06
2:219809241 A G 0.095470 -9.0652e-06
2:219812100 C T 0.110957 -1.6292e-05
2:219821674 C G 0.357318 -4.1916e-05
2:219826934 G A 0.141677 3.3926e-06
2:219828118 C T 0.077791 3.2871e-06
2:219831670 G A 0.289869 -3.2433e-05
2:219835012 A C 0.088229 -7.8476e-06
2:219835489 G A 0.263799 1.9748e-06
2:219845141 T C 0.224939 -3.3802e-05
2:219860185 T C 0.036827 -1.6454e-05
2:219863656 G A 0.330544 -1.8251e-05
2:219871806 G A 0.061629 -9.8873e-07
2:219878756 A G 0.058841 3.2471e-06
2:219879646 A G 0.064505 2.0566e-06
2:219889278 A G 0.124702 -9.0202e-06
2:219892233 A T 0.346714 3.4148e-05
2:219895315 G A 0.201579 1.3552e-05
2:219895548 A C 0.200838 1.4309e-05
2:219896981 A C 0.243475 1.6418e-05
2:219900068 T C 0.197326 1.3537e-05
2:219903723 T C 1.534275 1.0787e-05
2:219905247 C T 0.201786 1.1789e-05
2:219906367 T C 0.100808 -1.8970e-05
2:219908369 G T 0.194565 9.9473e-06
2:219912295 C T 1.526235 1.1305e-05
2:219915015 C T 0.060201 -4.8111e-06
2:219928365 A G 0.025060 5.1598e-06
2:219934348 T G 0.193215 1.2132e-05
2:219938270 T C 0.685006 1.1611e-05
2:219940484 T C 1.972274 9.3375e-06
2:219941678 C T 0.097864 -2.7600e-05
2:219941939 T C 0.038972 1.1676e-05
2:219943846 A G 0.193565 1.1946e-05
2:219949184 T C 0.072508 -6.1059e-06
2:219962625 T C 0.088011 -3.8929e-06
2:219964955 A G 0.023816 1.9085e-06
2:219965682 T C 0.068255 -1.4756e-05
2:219970106 T C 0.027909 -2.1313e-05
2:219978697 G A 0.038785 1.8565e-05
2:219997213 T C 0.099496 -3.0158e-08
2:220015930 T C 0.245389 2.4016e-05
2:220025122 C T 1.290991 -1.5910e-05
2:220033956 C T 1.281621 -4.0677e-05
2:220037444 A G 0.272234 6.4073e-05
2:220037557 A G 0.041913 -1.2890e-06
2:220037608 C A 0.067949 -1.5950e-06
2:220037666 G A 1.208623 -3.3705e-05
2:220037756 G A 1.224854 -3.1433e-05
2:220045035 A G 0.639585 2.4794e-05
2:220045902 T C 0.055206 6.7406e-06
2:220046840 A G 0.280543 8.2438e-05
2:220046975 A C 1.245307 -4.0224e-05
2:220050527 T G 1.844581 3.5570e-06
2:220052089 G A 1.249380 -3.5541e-05
2:220068335 T C 0.117899 4.8859e-06
2:220068488 G A 0.120476 -2.9095e-05
2:220072039 A C 0.023551 3.7664e-06
2:220072431 A C 0.089358 2.8102e-06
2:220081416 A G 0.030238 1.1665e-05
2:220086280 T C 1.805581 3.5335e-05
2:220087441 C T 0.174730 -2.0862e-05
2:220090147 C T 0.032873 -1.8788e-05
2:220094307 A G 0.173779 -2.0096e-05
2:220094551 A G 0.302356 -1.6254e-05
2:220100787 T C 0.238974 2.7498e-05
2:220107149 G A 0.062169 -1.8515e-05
2:220107997 A G 0.024135 1.8141e-05
2:220109607 G T 0.099880 -2.2386e-05
2:220113159 T C 0.048335 -8.1668e-06
2:220113728 A G 0.372100 3.7375e-05
2:220117428 T C 0.073025 -7.4490e-06
2:220126645 G A 0.330157 1.7912e-06
2:220128392 C T 0.052935 1.2603e-05
2:220128508 T G 0.044425 1.9543e-05
2:220137991 G A 1.813935 1.3838e-05
2:220152359 C T 0.366650 -1.3889e-05
2:220156103 C T 0.052055 -2.4128e-05
2:220160077 C T 0.356216 -2.2367e-05
2:220165527 T C 0.029711 9.5273e-06
2:220166611 G A 0.092084 -2.3658e-05
2:220168299 C T 0.021993 2.1344e-05
2:220171765 T C 0.204299 2.9847e-05
2:220174523 G A 0.226238 1.8379e-05
2:220176442 C T 1.938239 2.1127e-05
2:220178332 T C 0.048039 -3.5821e-06
2:220190728 A G 0.044463 -2.9392e-05
2:220193434 G A 0.320018 -4.1867e-05
2:220193917 T C 0.020722 -1.8470e-05
2:220194993 G A 0.222291 7.7720e-06
2:220197388 A C 0.541476 -2.4386e-05
2:220215933 C A 0.441283 9.7950e-06
2:220217618 T G 0.263503 1.4228e-05
2:220217785 T C 0.126725 -2.3099e-05
2:220227886 A G 0.262334 1.0624e-05
2:220228371 G A 1.112357 -4.3036e-06
2:220238496 A G 1.731978 -1.4303e-05
2:220247013 T C 0.044235 1.2892e-06
2:220248445 A G 0.642107 -7.2816e-06
2:220250232 C G 0.036585 8.7624e-06
2:220251685 G T 0.060979 9.8219e-06
2:220253952 G A 0.023183 1.8711e-06
2:220256076 T C 0.034634 9.8785e-06
2:220259392 G A 0.035674 -9.0846e-06
2:220263983 C T 0.115495 6.2023e-06
2:220267068 A G 0.041542 -1.2339e-05
2:220267763 C T 0.026308 -9.1129e-07
2:220284876 T C 0.037187 1.4692e-05
2:220285182 A C 0.092577 3.6572e-06
2:220286694 T C 0.068523 3.1389e-06
2:220289229 C G 0.080423 1.6148e-05
2:220291841 C T 0.066225 -2.0052e-05
2:220297038 A G 1.295652 3.0183e-05
2:220297176 A G 0.025230 -7.6572e-06
2:220299018 C T 0.774820 -2.7883e-05
2:220301208 T C 0.032360 -9.2284e-06
2:220302285 G A 0.838253 1.4286e-05
2:220303879 G A 0.090847 -2.6593e-05
2:220305778 T G 0.034940 -4.4927e-06
2:220308137 G A 0.051728 2.2288e-06
2:220308949 C T 0.059521 -2.3404e-06
2:220309685 A G 0.032805 2.1287e-05
2:220310627 A G 0.111562 1.9320e-06
2:220315013 A G 0.020171 -2.0310e-06
2:220316039 A G 0.149517 -2.9358e-06
2:220317457 T C 0.046095 -1.5433e-05
2:220319481 A G 0.078651 -3.1743e-05
2:220320044 A G 1.073426 -1.8886e-05
2:220334821 A G 0.988451 1.4273e-05
2:220335248 A G 0.090748 2.5312e-06
2:220337690 A G 0.026087 2.3708e-06
2:220339466 T C 1.313719 3.6463e-05
2:220348751 T C 0.479596 -2.8068e-05
2:220353532 A C 0.285806 1.3000e-05
2:220354108 G A 0.647486 -3.9096e-05
2:220355529 G A 0.648554 -3.7385e-05
2:220362557 T C 0.681647 -5.2061e-05
2:220366272 T C 0.030490 -6.6460e-06
2:220379560 G C 1.275341 2.5644e-05
2:220380542 T C 0.024594 1.0699e-06
2:220384126 G A 1.073232 -8.5769e-06
2:220385450 C A 0.452550 1.9390e-05
2:220391173 A G 0.424532 -4.5931e-05
2:220396215 C G 0.035290 -1.2759e-05
2:220402665 A C 0.410770 7.4210e-06
2:220404484 C G 0.051208 -4.0487e-06
2:220404726 A G 0.960239 3.5204e-05
2:220406144 G A 0.551234 2.7087e-05
2:220407736 G A 1.065243 -3.9797e-05
2:220410188 A G 0.369364 7.4842e-06
2:220412282 G T 0.043501 -4.8842e-05
2:220413324 T C 0.101240 6.4411e-06
2:220417266 T C 0.938123 2.2689e-05
2:220417364 T G 0.025040 3.4006e-06
2:220418556 G C 0.341165 -6.3319e-07
2:220419887 A G 0.063386 7.9544e-06
2:220420785 A G 0.570242 1.7289e-05
2:220420990 T C 0.025176 -3.6864e-05
2:220421417 G C 1.451394 -4.1643e-05
2:220422583 A G 0.025091 2.2780e-05
2:220423363 A G 0.092938 2.9147e-05
2:220425602 A G 0.027845 1.9667e-05
2:220427395 A G 0.522580 1.6364e-05
2:220427680 T C 1.236600 -6.0165e-06
2:220428570 G A 0.097133 7.0414e-06
2:220430678 C T 0.498819 1.9836e-05
2:220432957 A G 0.095341 -2.6239e-05
2:220433113 C T 0.486474 -1.1776e-05
2:220433286 T C 0.051079 -4.6015e-06
2:220435034 G A 1.821720 3.7743e-05
2:220438162 A G 0.949737 1.4824e-05
2:220439916 A G 0.049767 -1.7839e-05
2:220442618 C T 0.083704 -3.1235e-05
2:220443330 A G 0.986132 -2.1242e-05
2:220453909 C A 0.123223 -4.0822e-05
2:220462640 T G 1.949377 4.2577e-07
2:220476443 T C 1.947599 -2.4047e-06
2:220477008 T C 1.932010 -2.4865e-06
2:220480363 T G 0.059296 -3.6622e-06
2:220483204 T C 0.053585 -3.2458e-06
2:220488040 C T 0.552155 6.6092e-06
2:220489794 T C 0.077417 -1.1421e-05
2:220496429 A G 0.087906 7.9752e-08
2:220498350 C G 0.390691 2.2246e-05
2:220500426 G A 1.972815 -1.6729e-05
2:220502367 C A 1.541840 -2.9178e-05
2:220509083 T C 1.685856 -2.1961e-05
2:220510036 A G 0.049906 -1.7348e-06
2:220512823 T C 1.501375 -1.6951e-05
2:220513872 A C 0.137118 -1.6088e-05
2:220522973 A G 0.107887 -5.2956e-06
2:220524548 C T 1.382245 -2.4091e-05
2:220534468 T C 0.574543 -1.1968e-05
2:220535148 A G 1.259233 -1.8666e-05
2:220541246 T C 0.035994 8.9484e-06
2:220545506 A C 0.036147 -1.7936e-05
2:220547215 A G 0.030707 -1.2748e-05
2:220547348 C G 0.038877 -4.0636e-06
2:220549446 G C 0.152825 1.8026e-05
2:220553739 A G 0.042250 -6.2207e-07
2:220555862 T C 0.284399 1.7028e-05
2:220556378 G A 1.361541 -4.8391e-06
2:220556448 T C 0.033685 1.0867e-05
2:220556512 A G 0.039540 -1.0219e-05
2:220563983 T G 0.022687 -1.4803e-05
2:220567392 T C 0.057484 -3.0370e-05
2:220569145 C A 1.052031 -1.5470e-05
2:220569671 G T 0.280492 1.1631e-05
2:220573195 C T 0.568182 -3.0003e-06
2:220575527 T C 1.360361 -8.8226e-06
2:220583415 A G 0.116988 2.2710e-06
2:220588411 T C 0.040111 1.7055e-05
2:220590182 A G 0.627553 -1.7134e-05
2:220592930 A G 0.084819 -7.8381e-06
2:220598915 T C 0.514128 7.2122e-06
2:220603363 C A 0.066749 -9.7225e-06
2:220603899 T C 1.186450 2.2257e-05
2:220604060 G A 0.039574 3.0579e-05
2:220604512 T C 1.172976 1.9048e-05
2:220606931 C T 1.558261 1.5620e-06
2:220609472 C T 0.140219 -6.2787e-05
2:220613144 A G 0.225446 1.1653e-05
2:220619811 G A 1.576821 1.4756e-06
2:220621141 G A 0.028140 -2.0128e-05
2:220625929 A G 1.198560 2.1383e-05
2:220629306 G A 0.059313 -1.1078e-05
2:220638506 G A 0.136622 3.1401e-05
2:220639332 G T 0.053153 1.0712e-05
2:220648394 A C 0.411460 -4.4502e-05
2:220649891 C A 1.822087 5.8402e-06
2:220652942 C T 0.130043 1.7316e-05
2:220653301 C T 0.071937 -4.2125e-06
2:220658022 G T 1.029657 3.1947e-05
2:220660639 C T 0.041549 -9.9677e-06
2:220665100 T C 0.938300 -2.4208e-05
2:220665739 G T 0.183131 -1.4798e-06
2:220667582 A G 1.855586 -6.6658e-07
2:220668738 T C 0.879571 -1.7391e-05
2:220686023 A G 1.162498 1.6522e-05
2:220689631 A G 0.090286 -4.0672e-05
2:220691522 A C 0.078906 -2.1955e-05
2:220692981 G A 0.232045 -9.9623e-06
2:220693819 A G 0.108512 1.5187e-05
2:220694810 T C 0.027596 -6.0362e-06
2:220695472 C G 0.496639 -3.7846e-05
2:220695737 A G 0.047968 1.2856e-05
2:220696155 C T 0.147715 -3.2519e-05
2:220696298 C T 0.691242 1.2313e-07
2:220698160 G A 0.474608 1.4319e-06
2:220702082 C T 0.600065 9.9881e-06
2:220711361 G A 0.177209 -1.7266e-06
2:220712045 C T 0.668256 -9.2510e-06
2:220714502 G A 1.343780 1.2006e-05
2:220715212 A G 0.430071 1.7952e-05
2:220717767 G T 0.386526 4.3484e-05
2:220718240 A G 0.094950 9.4767e-06
2:220718405 T C 0.048301 2.4951e-05
2:220718723 A G 0.027773 -6.0508e-07
2:220721779 T G 0.057195 -8.2287e-06
2:220724521 G A 0.185464 -1.5556e-05
2:220726301 G A 1.802130 -9.8198e-06
2:220728031 C T 0.156698 -1.0579e-05
2:220732142 T C 1.430591 1.5416e-05
2:220733584 A G 1.369401 1.7556e-05
2:220735571 C T 1.517698 -8.6960e-07
2:220738372 C G 0.039146 -2.9406e-05
2:220742685 C T 1.362934 -4.1984e-06
2:220744911 A G 0.124502 -1.2726e-05
2:220753358 T G 0.108159 5.3245e-06
2:220753783 C T 1.333288 -6.9760e-06
2:220759623 T C 0.026026 -1.1424e-06
2:220769969 A G 0.032774 2.1939e-05
2:220771575 T C 0.559961 4.6438e-05
2:220777562 C G 0.567634 3.1017e-05
2:220778334 T C 0.595452 -2.4776e-06
2:220779637 T C 0.129775 2.9616e-06
2:220784191 G A 0.681535 9.8541e-06
2:220786741 C T 0.741981 -1.5912e-05
2:220786974 G T 0.418080 2.0094e-06
2:220787598 A G 0.471980 1.0296e-05
2:220792112 A G 0.293976 4.1902e-06
2:220792320 C T 1.236787 -1.2082e-06
2:220792476 C T 0.282512 -1.1821e-05
2:220812182 C T 1.808270 -2.0267e-05
2:220822826 A G 0.675545 -2.2731e-06
2:220823837 A G 0.422826 -1.0447e-05
2:220833892 A G 0.161753 -2.9021e-05
2:220837962 C A 0.103191 5.9349e-06
2:220840672 T C 1.094155 -7.2186e-06
2:220840785 A G 0.097136 -1.3270e-07
2:220841109 T C 0.509120 3.1312e-05
2:220849198 C T 0.630048 -7.3027e-06
2:220854992 C T 0.557799 -2.2783e-05
2:220858807 A C 0.042702 -1.8466e-05
2:220861593 T C 1.116413 -1.3050e-05
2:220861711 C T 0.115767 -2.2765e-05
2:220861977 A G 0.112820 -6.4988e-06
2:220862409 G A 1.000738 -3.9402e-05
2:220867113 G A 0.286612 2.2156e-05
2:220869286 G T 0.027012 1.0292e-05
2:220877302 G T 0.663020 1.9513e-05
2:220878691 A G 0.088222 -2.7927e-05
2:220883012 A G 0.160006 3.2534e-06
2:220885866 T C 0.123811 -5.9379e-06
2:220892607 C T 0.026400 9.5323e-06
2:220893017 T C 0.036613 1.2822e-05
2:220893404 A C 0.554705 -2.8631e-05
2:220893525 G C 0.027277 1.0254e-05
2:220894925 G A 0.051888 -1.8825e-05
2:220899320 C T 0.404650 1.2308e-06
2:220903715 C T 1.672617 -1.5197e-05
2:220907827 T C 0.370285 -2.7598e-06
2:220912449 T G 0.026971 9.6863e-06
2:220916773 G A 0.952117 -6.6053e-07
2:220928471 G A 1.383320 -1.1420e-05
2:220936733 A G 0.066212 -7.0991e-06
2:220944474 A G 0.029599 -1.4396e-05
2:220949035 G T 0.050991 -1.1354e-05
2:220950273 T C 0.127507 2.8490e-06
2:220954007 G A 0.274801 -8.3472e-05
2:220961346 T C 1.231219 -1.1262e-05
2:220968209 T C 0.103062 -1.8183e-05
2:220970849 G A 1.361241 -1.2376e-05
2:220973765 T C 0.522454 7.5902e-06
2:220981981 T C 0.058936 7.6122e-06
2:220987805 C T 0.069333 -1.3602e-05
2:220994339 T C 0.064107 -1.2592e-06
2:220999334 A G 0.341193 -2.5444e-05
2:220999979 C T 1.829669 -1.2648e-05
2:221014968 G T 0.728354 -3.7497e-05
2:221015100 G T 0.376544 -1.3862e-07
2:221016421 T C 0.835449 -3.0364e-05
2:221016520 C T 0.038680 2.0815e-05
2:221019458 A G 1.086546 2.5428e-05
2:221019604 T C 0.063597 -1.1380e-05
2:221020225 G A 0.026270 1.1616e-05
2:221020767 G A 0.285296 3.1253e-06
2:221023267 T C 0.102763 -1.4038e-05
2:221028768 T C 0.177736 7.3626e-06
2:221028875 A G 0.224490 -9.6750e-06
2:221033386 G T 1.244991 -2.5512e-05
2:221035322 A G 0.178395 1.4194e-05
2:221041270 A G 0.024496 1.3066e-05
2:221053047 C T 0.055669 -1.5062e-05
2:221053277 G A 0.201266 -2.8320e-05
2:221058583 C T 1.907963 -5.7383e-06
2:221060026 G A 0.180850 1.8113e-05
2:221066196 A C 1.909636 1.6146e-06
2:221066916 G A 0.048869 -1.8381e-05
2:221074529 A G 0.383969 5.9649e-06
2:221075546 T C 0.067701 -1.9935e-06
2:221077544 T C 1.215732 -1.7335e-05
2:221086523 T G 0.092502 8.7770e-06
2:221086653 A G 0.148593 -2.0667e-05
2:221094353 T C 0.045160 -2.7058e-06
2:221106546 A G 0.030986 -1.3560e-05
2:221107064 C T 0.148868 -2.5462e-05
2:221115414 T C 0.411671 -1.9779e-05
2:221124709 A G 0.049583 2.3083e-05
2:221126731 C T 0.182859 -3.7371e-05
2:221132199 A G 0.026134 -1.2737e-05
2:221136667 G A 0.073671 -4.2727e-06
2:221149512 A G 0.128088 -2.2185e-05
2:221158354 T C 0.454023 -1.2923e-05
2:221160172 G A 0.386672 -1.6562e-05
2:221165448 T G 0.040941 2.0937e-06
2:221166863 A G 0.572160 -8.0081e-06
2:221173798 T G 0.113234 2.2627e-05
2:221182005 G C 0.052735 -6.5541e-06
2:221187246 C T 0.040978 1.9367e-05
2:221191887 C T 1.203061 -1.9056e-05
2:221198901 C T 0.065936 -4.7091e-06
2:221203998 G A 0.086621 -1.9425e-05
2:221216128 A G 0.025896 -1.3900e-05
2:221220210 C T 0.758514 1.7522e-05
2:221221114 G T 0.357247 -4.6594e-05
2:221230167 T C 0.769322 1.2385e-05
2:221232625 G A 0.636182 -1.8076e-05
2:221234133 T C 1.618027 -7.4880e-06
2:221234617 G T 0.051552 9.7597e-06
2:221242822 T C 0.164313 1.5434e-05
2:221257005 A C 0.469203 -1.8412e-05
2:221261270 A G 0.840848 3.4168e-05
2:221279541 A G 0.352789 3.8371e-07
2:221287091 T C 0.083928 -2.5347e-06
2:221296950 A G 0.256319 1.0984e-06
2:221297217 A G 0.056872 3.3719e-07
2:221297935 A G 0.470311 -2.8514e-05
2:221312123 A T 0.878453 1.9007e-05
2:221312618 C G 0.465103 -1.5591e-05
2:221315486 C T 0.113054 8.4353e-07
2:221325529 A C 0.232640 -5.8822e-06
2:221325944 A G 0.045388 1.6471e-05
2:221326273 G A 0.311771 -3.1708e-05
2:221341460 T C 0.149871 2.5784e-05
2:221344483 C T 1.588982 1.6182e-05
2:221347221 G A 0.045282 6.8774e-06
2:221347380 G C 0.740638 2.4442e-05
2:221350413 A C 0.030581 -2.0804e-07
2:221360139 C T 0.036674 -3.5198e-05
2:221362838 C T 1.253096 1.9888e-05
2:221365221 T G 0.072705 -2.2234e-05
2:221367986 T C 0.226673 4.8613e-06
2:221369130 T C 0.098292 9.3140e-06
2:221371309 T C 0.115064 4.8391e-06
2:221376871 T C 0.387927 -7.4283e-06
2:221385684 A G 0.124355 -1.0525e-05
2:221387249 G A 0.033947 9.5141e-06
2:221388129 C T 0.147328 -1.9000e-05
2:221388928 C T 0.147508 1.2999e-05
2:221389424 G A 0.041168 3.2106e-06
2:221395535 A G 0.027715 1.3507e-05
2:221397008 C T 1.657801 1.2645e-05
2:221400525 A G 0.095647 -8.4671e-06
2:221409333 A G 0.053690 -1.0256e-05
2:221409658 A G 0.176855 4.0997e-06
2:221420097 G A 0.169536 -6.6026e-06
2:221424650 A C 0.056950 1.0469e-05
2:221429175 C T 0.196925 3.3244e-06
2:221432992 A G 0.089092 -5.3681e-07
2:221434576 A G 0.221689 1.7596e-05
2:221437082 A G 0.146420 -1.8074e-05
2:221442957 C T 0.052639 3.0210e-06
2:221448460 G C 0.478097 1.1437e-05
2:221453118 T G 0.062013 3.9874e-06
2:221453481 G A 0.073066 6.3205e-06
2:221455604 C T 0.072195 -2.5744e-05
2:221475506 G A 0.065158 -7.9157e-06
2:221478541 G A 0.094274 2.1637e-05
2:221482643 C T 0.192597 -2.8326e-05
2:221485590 C G 1.781096 3.5987e-06
2:221487992 A G 0.056155 -7.0198e-07
2:221489332 T G 0.074698 1.0002e-05
2:221489559 G A 1.098901 8.9642e-06
2:221490303 G A 0.226061 -3.4243e-05
2:221490835 T C 0.028552 -2.1143e-05
2:221494875 C T 0.098683 3.2616e-05
2:221500717 C A 1.274049 -1.4644e-05
2:221501600 G A 0.186603 3.4569e-05
2:221502606 G T 0.084717 2.7123e-05
2:221504479 G A 0.037422 -5.1979e-06
2:221511559 A G 0.052000 4.9362e-06
2:221514156 A C 0.759123 -2.1193e-05
2:221519979 C T 0.045632 -2.8065e-06
2:221532215 C T 0.047139 -1.2487e-05
2:221540944 A G 1.607796 -8.0213e-06
2:221541332 G A 0.405568 1.5883e-05
2:221543902 C T 0.709281 -2.7262e-05
2:221551341 G T 0.062540 9.1637e-06
2:221557173 C T 0.086454 2.4255e-06
2:221557785 C T 0.051586 -6.9216e-06
2:221561705 A C 0.355924 -2.9424e-05
2:221567918 T C 0.168754 -2.5914e-06
2:221574691 G T 0.088219 -3.2931e-06
2:221575501 A G 0.137652 -1.0139e-06
2:221606833 G A 0.056444 -3.9081e-07
2:221610016 C T 0.626591 -2.4327e-05
2:221617030 A G 0.076204 -6.1944e-06
2:221626421 A C 1.263326 1.3800e-05
2:221631927 A C 0.060755 -3.3669e-05
2:221636640 A G 0.033566 -3.2123e-06
2:221638254 A G 0.062224 8.5673e-06
2:221639454 C T 0.106850 2.1282e-05
2:221640809 A G 0.107781 1.4498e-05
2:221641905 A G 0.101053 -3.1545e-05
2:221642978 A G 0.130074 -8.3484e-06
2:221643134 T G 0.034189 -7.4656e-07
2:221643640 C T 0.241245 2.8585e-05
2:221644928 C T 0.523726 -1.7382e-06
2:221646444 T C 0.033158 7.0770e-06
2:221647324 A G 0.099299 1.3213e-06
2:221648888 T C 1.511724 -2.0583e-05
2:221659649 G C 0.943855 6.4856e-06
2:221665022 T C 0.065198 6.1819e-07
2:221665362 G T 0.070536 1.4188e-05
2:221671733 G A 0.950138 6.3770e-06
2:221678972 A G 0.508270 -2.6973e-05
2:221679348 G T 0.040580 2.5992e-05
2:221679980 G T 0.683633 -1.4432e-05
2:221689091 T C 1.036864 3.0631e-06
2:221689092 A G 0.355577 7.5550e-06
2:221689783 C T 0.941091 -6.2641e-06
2:221689857 A G 0.129309 3.4372e-05
2:221695905 G A 0.849384 2.0158e-05
2:221703011 G A 1.962959 -2.9471e-05
2:221704514 A G 1.522437 1.6429e-05
2:221704949 C A 0.070958 -3.9421e-05
2:221705306 T C 0.056621 1.3098e-05
2:221705657 T C 0.573499 -3.0585e-07
2:221714058 T G 0.673858 -1.2788e-05
2:221717134 C T 0.038241 -4.6592e-07
2:221720088 A G 0.680447 -1.6508e-05
2:221729171 T C 0.524916 -1.5599e-05
2:221730131 C G 0.686451 6.7292e-06
2:221730797 A G 0.044259 1.1387e-05
2:221737592 A G 0.060847 6.1636e-06
2:221737759 G A 0.085002 5.5781e-06
2:221744383 T C 0.037048 -4.9837e-06
2:221745652 T C 0.771484 -2.4110e-05
2:221750516 A G 1.423247 -1.4740e-05
2:221759795 C A 0.086169 1.3147e-05
2:221761150 C T 0.212968 6.2623e-06
2:221764855 C T 0.087729 1.0110e-06
2:221767835 A C 0.030435 -3.0003e-05
2:221772269 C T 0.160852 -1.9138e-05
2:221773548 A G 1.274145 -9.9693e-06
2:221777501 G A 0.117362 -2.2031e-05
2:221779559 T C 0.043086 6.2615e-06
2:221786860 C A 0.563884 4.6950e-06
2:221786935 G A 0.035161 -1.6194e-05
2:221795276 G A 0.081759 -1.1878e-05
2:221798712 A G 1.284606 -6.7233e-07
2:221799804 G A 0.096188 1.5236e-05
2:221801685 C T 0.231052 -2.7995e-06
2:221804970 G T 0.443837 -2.2732e-05
2:221805770 A G 0.041223 7.3924e-06
2:221809908 T C 0.963989 -2.0951e-06
2:221810250 C T 0.064314 -2.6234e-05
2:221810486 C T 0.129900 1.5993e-05
2:221810656 T C 0.236536 1.3230e-05
2:221812262 C T 0.054931 -1.0216e-05
2:221812588 T C 1.563555 -1.3125e-05
2:221815879 C T 0.086835 -8.5341e-06
2:221817032 C T 0.296754 4.2323e-06
2:221818549 C T 0.073256 -1.6395e-05
2:221828465 A G 1.036745 -3.4785e-05
2:221829168 C T 0.074602 1.2048e-05
2:221830817 T G 0.026835 6.6492e-06
2:221835326 T G 0.413102 2.0371e-05
2:221839685 T G 0.063611 -7.6631e-06
2:221849591 A G 0.110566 1.4660e-05
2:221852642 A G 0.079974 5.7353e-06
2:221858610 A G 0.044327 -1.8378e-07
2:221860170 C T 1.038092 -2.5739e-05
2:221861142 G A 0.095926 -5.0331e-06
2:221866088 T G 1.592201 -9.9314e-06
2:221874311 T C 0.042991 -7.0158e-06
2:221876981 T G 0.416930 1.5261e-05
2:221877269 C T 0.071481 -1.7473e-05
2:221880937 A G 1.588771 -1.2021e-05
2:221882655 C T 0.118032 1.8880e-05
2:221882811 C T 0.215661 9.9908e-07
2:221884669 T G 0.187453 1.4758e-05
2:221898197 C T 0.040913 -2.8538e-06
2:221899444 T C 0.300500 2.1492e-05
2:221913642 T C 1.392605 -1.6160e-05
2:221915452 C T 0.046520 -3.4119e-06
2:221918233 G C 0.041454 8.5894e-06
2:221925633 A G 1.601888 -4.1365e-06
2:221929281 C G 1.478226 -2.7442e-05
2:221938126 C T 0.123407 5.2230e-06
2:221953666 T C 0.030731 1.2305e-05
2:221953841 T C 0.074942 -8.4795e-06
2:221960036 G A 0.064464 1.2836e-05
2:221962837 C T 1.197693 -1.3352e-06
2:221967789 C T 0.147515 -1.5408e-05
2:221975626 A G 0.024176 4.0704e-06
2:221979806 G A 0.033597 -1.5532e-05
2:221980851 A G 1.061353 2.1754e-05
2:221984728 T C 0.468679 7.7029e-06
2:221986879 T G 0.102348 -4.9953e-05
2:221987040 G A 0.130064 -3.5019e-05
2:221987660 A G 0.179827 -8.7794e-06
2:221988945 C T 0.029371 -1.0126e-05
2:222001997 T C 0.027029 -2.5779e-05
2:222013732 C T 1.955568 1.8188e-05
2:222015677 G A 0.059711 -3.1959e-05
2:222016227 G C 0.141310 5.2292e-06
2:222016671 C T 0.062927 1.1488e-05
2:222017394 G T 1.716710 -4.3256e-06
2:222020347 T C 0.088997 1.1217e-05
2:222021468 C T 0.092455 -1.5451e-06
2:222026796 C T 0.690728 -6.1892e-07
2:222027144 A C 0.111167 -4.2364e-06
2:222035912 C A 0.832287 1.5829e-05
2:222043250 T C 0.307721 3.5290e-06
2:222047622 T C 0.180483 5.7599e-06
2:222053859 A G 0.291657 1.0110e-06
2:222062935 A G 0.426725 -1.1362e-05
2:222065101 C T 0.244889 -1.5140e-05
2:222068942 G A 1.852053 -1.4154e-05
2:222071337 A G 1.799189 -8.4375e-06
2:222072178 C T 0.111810 1.2674e-06
2:222073903 A G 0.169961 -3.6117e-05
2:222077225 T C 1.973067 1.7375e-05
2:222083151 G A 0.038306 2.3683e-05
2:222094515 C A 0.044344 3.6462e-06
2:222098917 A G 0.031822 2.3657e-06
2:222100198 A T 1.538610 1.6457e-05
2:222105141 G A 0.900902 -1.2554e-05
2:222115919 T C 0.029769 4.6940e-06
2:222117164 A G 0.060316 -8.8563e-06
2:222121065 C A 0.025686 -1.5805e-05
2:222125965 A G 0.632262 2.7770e-05
2:222137893 A C 0.621634 2.7954e-05
2:222138098 C T 0.058154 -2.4869e-06
2:222139344 T C 0.167533 -3.6716e-05
2:222141379 T C 1.058273 1.0338e-05
2:222144299 A G 0.046768 -2.4701e-05
2:222145264 C T 0.053330 -1.1985e-05
2:222145991 T C 0.060476 -8.0447e-06
2:222150749 A G 0.109964 -3.6751e-06
2:222152611 C T 0.482438 -3.5817e-05
2:222153932 G A 1.173588 -1.3456e-05
2:222162924 T C 0.087474 -1.1299e-05
2:222168218 G A 0.160223 6.8792e-07
2:222168285 A G 0.030537 -9.8968e-06
2:222172363 C T 1.188605 1.6909e-05
2:222173106 T C 0.038710 7.3433e-06
2:222174705 A G 0.176199 -9.2756e-06
2:222175709 A G 0.172024 5.6566e-07
2:222185631 G A 0.869450 3.0889e-05
2:222191554 T C 0.045194 -2.9420e-06
2:222193919 C G 0.243111 1.2489e-05
2:222194279 A G 0.315646 -1.6660e-05
2:222194916 T G 1.299324 1.5916e-05
2:222204827 T C 1.279972 1.2629e-05
2:222205749 A G 1.277786 1.5198e-05
2:222205885 A C 0.036483 1.7151e-05
2:222208451 C G 1.219078 1.2459e-05
2:222210670 G A 0.953232 2.9311e-05
2:222213686 G T 0.029572 1.0433e-05
2:222218146 T C 0.024924 8.5628e-06
2:222218535 G T 0.606304 3.1689e-05
2:222227393 C T 0.656421 2.4039e-05
2:222227883 T C 0.098503 -9.6583e-06
2:222228465 T G 0.171171 -3.0175e-05
2:222235670 A G 0.270595 -3.3311e-06
2:222236015 T C 0.123526 5.9502e-06
2:222260749 C A 1.496649 -4.9716e-07
2:222261724 C A 0.438462 -2.4364e-05
2:222264036 C T 0.848341 2.8702e-06
2:222264309 G A 0.041175 5.5912e-06
2:222265232 G A 0.057794 2.4575e-06
2:222266962 T C 0.074147 -5.6933e-06
2:222285268 G A 0.058688 1.9134e-05
2:222287869 C T 0.305967 -1.3629e-06
2:222290963 C A 0.071614 -7.7254e-06
2:222292957 G A 0.044915 1.8576e-05
2:222296320 T C 0.899522 -1.1251e-05
2:222297107 T C 0.201790 2.9083e-06
2:222299882 C T 1.515192 2.7852e-06
2:222304672 T C 0.501749 -1.6467e-05
2:222319618 C A 0.143139 2.4596e-05
2:222320427 A G 1.501780 -2.1102e-05
2:222323904 C T 0.106703 1.5938e-05
2:222325540 C T 0.160536 7.5715e-06
2:222333496 T C 0.149116 3.6565e-06
2:222337810 T C 1.115764 -1.0019e-05
2:222343387 A C 0.393958 -3.1817e-06
2:222345118 C T 0.043953 -4.3662e-06
2:222354052 C T 0.037048 -2.0087e-06
2:222357410 T G 0.168023 8.0563e-07
2:222367238 T C 0.109627 -2.1498e-05
2:222368985 T C 1.364594 1.1474e-05
2:222372125 G C 0.435895 1.2740e-05
2:222398337 C T 0.074616 -3.9825e-06
2:222405497 G A 0.285422 3.5542e-06
2:222410368 A G 1.043389 1.0595e-05
2:222413626 A G 0.058086 9.4177e-06
2:222426016 G T 0.147709 -4.3941e-06
2:222428430 A C 0.063043 6.5301e-07
2:222432320 C T 0.463389 1.2106e-05
2:222434898 C T 0.367636 -2.2138e-06
2:222443821 A C 0.046737 -4.9743e-06
2:222448817 C T 1.170970 1.7128e-07
2:222456469 T A 1.773647 -1.2993e-05
2:222459419 A C 0.322800 1.2068e-05
2:222471270 G T 0.431111 -1.2193e-05
2:222472163 G A 1.774877 -1.3777e-05
2:222474498 C T 0.072270 2.3922e-05
2:222475129 C A 0.220971 -4.5022e-06
2:222476908 T C 0.101413 2.1137e-05
2:222477607 C A 0.426093 -1.4387e-05
2:222485914 C T 0.031210 6.5378e-06
2:222493429 C T 0.116740 6.3289e-07
2:222501014 G T 0.499594 1.2032e-05
2:222504146 A G 0.353262 1.6017e-05
2:222504561 A G 0.966661 4.9089e-06
2:222517244 A G 0.437724 2.3609e-05
2:222521168 G A 0.453649 8.8928e-07
2:222526681 T C 0.025196 -1.9948e-05
2:222527701 A C 0.118035 5.7056e-06
2:222531528 T C 1.374103 2.7462e-05
2:222532542 A G 0.141888 2.0496e-06
2:222536261 G A 0.167761 -1.0147e-05
2:222545005 A G 0.163229 -1.7474e-05
2:222547283 A G 0.175597 -6.9086e-06
2:222550973 C A 0.288468 -4.9835e-05
2:222565455 T C 0.302962 -2.1691e-06
2:222570407 C T 0.112021 -1.9687e-05
2:222601729 C T 0.075418 -2.0679e-06
2:222619222 A G 0.053755 2.2399e-05
2:222629597 A G 0.128551 -5.3031e-06
2:222630233 C A 1.973515 -7.4177e-06
2:222636691 A G 0.067014 1.2728e-05
2:222641193 C T 1.202017 3.8485e-05
2:222648242 C T 1.857955 -2.0224e-05
2:222653143 T C 0.038921 -2.2287e-05
2:222660766 A G 0.256561 -2.0560e-05
2:222662254 A C 0.115489 1.7054e-05
2:222668411 C G 0.262361 -4.3614e-05
2:222681528 G T 0.427803 1.2229e-05
2:222682374 C T 0.798917 -6.4359e-06
2:222685565 G A 0.464712 2.0354e-05
2:222686599 A G 0.196955 -1.9406e-05
2:222687576 G T 0.038347 1.2053e-05
2:222688528 G A 0.114095 1.3408e-05
2:222691040 T C 0.078872 -1.6373e-06
2:222692046 C T 0.451082 8.7084e-06
2:222701222 T C 0.115890 -9.5935e-06
2:222703581 C T 0.067364 -9.1845e-06
2:222716428 C T 0.051987 -2.2578e-06
2:222719169 A G 0.490292 1.3992e-05
2:222730879 G A 0.192461 -3.9043e-07
2:222742853 C T 0.911176 4.9528e-05
2:222744300 G A 0.230294 4.0946e-05
2:222749154 T G 0.131026 -5.6357e-06
2:222750345 A G 0.051123 -1.0281e-05
2:222755728 A G 0.435568 1.5088e-05
2:222766109 G A 0.060904 -7.4222e-07
2:222775360 A C 0.053517 -4.5178e-06
2:222783914 C G 0.282450 4.7371e-06
2:222784735 C T 0.211731 2.9915e-05
2:222789024 A G 0.128782 -1.4948e-05
2:222796204 G C 0.044419 -3.7151e-06
2:222799918 G A 0.084843 -1.1442e-05
2:222803350 A G 0.424787 1.7747e-05
2:222811800 T G 0.080018 4.6173e-05
2:222814486 T C 0.071165 2.8962e-05
2:222815785 A G 1.290335 -2.9094e-05
2:222820044 A G 0.882917 -8.2105e-07
2:222822455 C T 0.021181 -1.1988e-06
2:222828022 T G 0.068323 5.5167e-06
2:222828686 C A 0.289491 1.7124e-05
2:222840691 G A 0.243448 -2.5780e-06
2:222844845 T C 0.349617 -2.2359e-05
2:222845062 T C 1.332105 1.5978e-05
2:222847966 A G 0.202497 5.7025e-06
2:222858354 T C 1.665468 1.7155e-05
2:222858395 C T 0.050154 4.0193e-07
2:222859340 T C 0.642281 6.8412e-05
2:222860040 T C 0.079287 -3.8734e-06
2:222864832 A C 0.046996 1.3867e-06
2:222865746 C T 1.479236 6.1992e-06
2:222872562 G A 1.065076 -7.2849e-06
2:222880604 C T 0.234955 1.0567e-05
2:222880881 T C 0.080562 2.6701e-06
2:222881031 A G 0.305627 3.2016e-05
2:222881081 C T 0.529346 -3.4303e-06
2:222884678 G A 0.093210 1.5477e-05
2:222894776 G T 1.130611 -3.0057e-05
2:222895856 C T 0.047754 -1.7975e-06
2:222898385 G A 0.026043 1.4794e-05
2:222901335 C T 0.547684 1.8462e-05
2:222903188 C T 1.178963 -3.0965e-05
2:222906079 G A 0.131373 -1.6447e-05
2:222922524 G T 0.498411 2.6587e-05
2:222926680 A G 1.068792 -1.9007e-06
2:222927645 C T 0.265074 -1.6961e-05
2:222929512 T C 0.111150 -1.8721e-05
2:222933186 G A 0.123978 2.3581e-05
2:222933377 T C 0.077958 1.8447e-05
2:222935704 A G 0.030830 1.5239e-05
2:222936487 T C 0.060884 3.0199e-05
2:222936557 T C 0.055203 1.5791e-06
2:222943520 C A 0.128010 -9.2708e-06
2:222943945 T C 1.077632 -1.9030e-05
2:222950830 T C 0.281757 7.6304e-06
2:222951080 T C 1.362713 -1.4190e-05
2:222952354 C T 0.073508 7.0818e-06
2:222976134 A G 0.069554 8.5270e-06
2:222977035 A G 1.253113 -6.9816e-06
2:222979877 C A 0.860067 -1.4803e-05
2:222983718 G C 1.273883 -7.0963e-06
2:222984939 C T 0.279748 -3.3240e-06
2:222985126 A C 0.133032 1.6105e-05
2:222986114 A G 0.397439 1.1940e-05
2:222986395 T C 1.493773 6.9267e-06
2:222989850 C T 1.410464 3.1336e-06
2:222992451 A G 0.036609 -3.7578e-06
2:222993012 T C 0.082939 3.4507e-05
2:222995606 A G 0.074398 -1.4132e-06
2:223001708 T C 0.041318 -3.9800e-06
2:223002430 T C 0.051222 1.1710e-05
2:223009465 A G 0.202504 -1.1655e-06
2:223011891 C T 1.745741 4.2432e-05
2:223022007 C T 0.888214 5.1753e-06
2:223025055 T G 0.087124 1.0273e-05
2:223029413 C A 0.407632 4.0848e-05
2:223039092 G A 0.055002 1.3106e-05
2:223043911 G A 1.873717 1.3588e-05
2:223056083 G A 0.403695 4.1593e-05
2:223059445 T C 0.114941 2.3665e-05
2:223059484 C T 0.160203 -2.4152e-05
2:223059951 G A 0.838597 7.6869e-06
2:223065470 T C 0.030037 1.1259e-06
2:223068286 A G 1.244593 4.7078e-05
2:223072493 G A 0.034886 2.7521e-06
2:223085955 T G 0.085849 1.4308e-05
2:223093008 G C 0.075020 2.2301e-05
2:223099107 C A 0.063458 7.5779e-06
2:223099163 G A 0.086784 -8.9020e-07
2:223102757 T G 0.920383 -2.1490e-06
2:223104305 T G 0.150140 -1.6477e-05
2:223105017 A G 0.408669 9.1154e-06
2:223105846 G A 0.979227 -1.5850e-06
2:223108422 G A 0.199536 -2.3464e-06
2:223108704 T C 0.264540 -7.8868e-06
2:223108791 G C 1.130142 -2.5598e-06
2:223109247 T C 1.068707 -3.9670e-05
2:223109307 C A 0.111218 -1.7732e-05
2:223109596 T G 0.064515 1.8648e-05
2:223111894 A G 0.061700 -1.9524e-05
2:223113463 G A 0.022092 -5.4598e-07
2:223122365 G A 0.250479 3.3521e-05
2:223133829 T C 1.596903 1.7115e-06
2:223135094 A G 0.305250 -2.2819e-05
2:223135983 A C 0.224817 -3.4188e-06
2:223136970 T C 0.453054 1.8094e-05
2:223138353 G A 0.353129 -3.8244e-06
2:223139222 A G 0.198543 1.9507e-05
2:223142924 A C 0.055172 -1.0883e-05
2:223150148 T C 0.059803 -5.1252e-06
2:223156587 C T 0.358906 1.4083e-06
2:223160493 T C 0.052435 2.2178e-05
2:223161997 G A 0.068544 -6.3167e-06
2:223162024 G T 1.678917 1.1027e-05
2:223167213 G A 0.044534 -1.0476e-05
2:223167710 G A 1.049229 1.7239e-06
2:223167875 G A 0.417216 1.5930e-06
2:223168272 A G 0.032849 8.1185e-08
2:223169150 T G 0.271816 1.9038e-05
2:223172412 C A 1.473748 1.6245e-05
2:223181783 C A 0.034600 5.0230e-06
2:223183415 G A 0.926571 2.0494e-05
2:223185695 T C 0.080062 -2.3421e-05
2:223188498 T C 0.064066 6.2833e-06
2:223198167 C A 0.050923 1.2843e-05
2:223201601 A G 0.038588 9.2854e-06
2:223206949 T C 0.040998 7.5092e-06
2:223209331 G A 0.021426 -5.1720e-05
2:223221309 G T 0.212499 -5.5251e-06
2:223246297 A G 1.496007 1.9853e-05
2:223253848 T C 0.047139 6.7417e-06
2:223258096 A G 0.072029 -1.2557e-05
2:223258292 A G 0.352354 3.7400e-06
2:223285117 C A 0.050991 9.8307e-07
2:223294412 G A 0.065005 1.9833e-05
2:223306987 C T 1.519364 1.8115e-05
2:223309674 A G 0.070852 2.6560e-06
2:223314000 G T 0.040203 4.5433e-06
2:223319555 A G 0.027763 6.6493e-06
2:223322196 A G 0.389987 -3.2717e-06
2:223324589 C T 0.641275 -5.9939e-05
2:223324953 T C 0.557639 -4.1606e-05
2:223325487 G A 0.062594 -9.9812e-06
2:223325919 A G 0.069333 -5.5068e-06
2:223327218 A G 0.082422 -1.2316e-05
2:223327417 T C 0.905774 -1.0961e-05
2:223327609 C T 0.051307 2.4752e-05
2:223331920 T C 0.851543 2.0738e-06
2:223335075 G A 1.057341 1.7176e-05
2:223339154 T C 0.544964 2.4759e-05
2:223340906 G A 0.137037 4.8461e-07
2:223344694 A C 0.549745 1.5733e-05
2:223349997 A G 0.264064 9.8969e-06
2:223350760 A G 0.042165 -2.1261e-05
2:223350906 C T 0.107200 7.9991e-06
2:223351821 G A 0.060541 1.6426e-05
2:223352414 A G 0.110909 4.6744e-05
2:223354717 T C 0.069441 3.2696e-06
2:223359365 T C 1.322055 -9.9577e-06
2:223360730 T C 0.909160 -2.2049e-05
2:223361363 A C 0.027953 -5.6300e-06
2:223368629 T C 0.061363 1.5865e-05
2:223369949 T G 1.851404 -1.4361e-05
2:223374256 T C 0.718117 -1.2979e-05
2:223386557 G A 0.050076 1.9366e-05
2:223386578 T C 0.049661 1.9449e-05
2:223388169 C T 0.375432 1.5967e-05
2:223388631 G A 0.746482 -9.2595e-06
2:223389692 T C 0.044300 7.7464e-07
2:223392069 T C 0.049658 1.4340e-05
2:223395224 T C 0.053928 -2.8049e-06
2:223395932 T C 1.805520 -4.6271e-06
2:223396350 G A 0.065579 -1.3832e-06
2:223398757 T C 0.065212 1.6450e-05
2:223405326 A G 0.768037 -2.2477e-05
2:223405971 A G 0.298661 1.8301e-05
2:223411021 G A 0.453040 3.6459e-06
2:223415918 T C 0.714602 -2.3911e-05
2:223423362 G A 1.847746 3.5596e-06
2:223436607 T C 1.715000 1.2371e-05
2:223437776 A G 0.026087 1.1400e-05
2:223443761 C T 0.297892 2.6804e-05
2:223461218 C T 0.086675 1.4390e-06
2:223462044 T C 0.027188 -2.3817e-05
2:223463855 T C 0.118446 -1.2477e-05
2:223471978 G T 0.104497 1.8015e-06
2:223472857 A G 1.943906 6.8099e-07
2:223473394 C G 0.080657 1.9240e-05
2:223473513 G T 0.050151 1.8298e-05
2:223474697 A G 0.595363 -7.5902e-06
2:223477167 A G 0.033971 6.7297e-06
2:223480973 G A 0.051599 3.6261e-09
2:223484106 A G 0.279778 -1.3484e-05
2:223485788 C T 0.746632 -6.0407e-06
2:223488979 A G 0.143167 2.0373e-05
2:223529658 A G 1.341805 -1.3397e-05
2:223533821 G A 0.023724 -1.3557e-05
2:223534495 A G 1.700499 -2.7810e-05
2:223536541 A G 0.029578 1.4896e-05
2:223544983 T G 0.676150 -1.2994e-06
2:223551039 A G 0.023615 -1.6643e-05
2:223554134 C G 0.086780 1.5327e-05
2:223554275 C T 0.257941 1.2664e-05
2:223557047 G A 0.342576 3.6304e-06
2:223559089 C T 0.437231 -1.5759e-05
2:223563611 T C 0.059993 -3.8893e-05
2:223564559 C T 0.932908 -3.3299e-05
2:223567016 G A 1.116672 -2.2102e-05
2:223574708 C T 0.272890 -2.5153e-05
2:223582400 C T 0.113996 -2.4339e-05
2:223592956 C T 1.097395 -1.3839e-05
2:223597741 C T 0.107047 -9.3118e-06
2:223599003 G T 1.747386 1.3837e-05
2:223602254 C A 0.041729 -1.5226e-05
2:223608376 A G 0.918221 3.0196e-05
2:223608407 T C 0.154753 4.3068e-05
2:223611835 C T 0.052962 1.5938e-05
2:223617646 G A 0.020970 1.4171e-05
2:223618156 T G 0.036130 7.2687e-07
2:223618422 A C 0.133650 2.9506e-05
2:223620151 T C 0.882750 3.8829e-06
2:223631940 G A 1.684337 -1.8777e-05
2:223643904 T C 1.590107 -6.5527e-06
2:223658212 T C 0.293959 1.6409e-05
2:223661778 T C 0.088555 6.3437e-06
2:223663875 G A 0.556313 -1.4736e-05
2:223668804 G A 0.283919 -6.3566e-06
2:223669375 G A 0.811762 -1.3549e-05
2:223690293 G A 0.269684 2.9105e-06
2:223696155 T C 0.103552 9.8142e-06
2:223703857 G A 0.895340 -2.5314e-05
2:223708530 T C 0.266128 -2.9563e-05
2:223714729 A G 0.114163 -2.9493e-06
2:223715529 G A 1.080984 -6.2308e-06
2:223719972 T C 0.055689 -8.8159e-06
2:223746173 G T 0.030714 -1.1400e-06
2:223755038 T G 0.040635 -1.3455e-05
2:223767917 G A 0.620386 -1.1709e-05
2:223770232 T G 0.035698 9.8073e-06
2:223771053 G A 0.294309 -2.4026e-05
2:223772902 T C 0.061938 4.7671e-06
2:223774907 A G 1.538783 -2.3385e-07
2:223778606 A G 0.031710 -1.2680e-05
2:223782306 G A 0.807138 1.4549e-05
2:223793042 A G 0.084479 5.2104e-06
2:223793480 T C 1.727977 8.5380e-06
2:223804331 T C 0.194721 9.4045e-06
2:223814732 A G 0.075432 -3.2133e-06
2:223816442 C T 0.076431 -2.9332e-06
2:223819997 G A 0.235132 -1.2679e-05
2:223819999 C T 1.879854 -1.0927e-05
2:223820025 C T 0.168465 8.8743e-06
2:223823385 G A 0.556816 -4.3322e-05
2:223826312 C T 0.926958 3.9761e-05
2:223835500 A C 1.890352 -2.1729e-05
2:223844132 A C 0.035205 -1.0273e-05
2:223850322 A G 0.236719 -1.3592e-05
2:223859470 G A 0.060928 2.8308e-06
2:223863846 G T 0.026869 -1.9815e-05
2:223864053 G T 0.097966 1.9612e-05
2:223870244 G T 0.388858 -3.0049e-05
2:223882932 T C 1.876705 -5.9383e-06
2:223883540 G T 0.125593 -1.8579e-05
2:223889156 A G 0.179344 -6.8089e-06
2:223891136 G A 0.126416 -1.6310e-05
2:223894276 A G 0.199828 -1.4509e-05
2:223895123 C T 1.894514 -1.6364e-05
2:223897917 G A 1.430771 1.0684e-07
2:223900314 T C 0.026702 2.1770e-05
2:223902530 A G 0.043018 2.1988e-05
2:223907605 A G 0.106700 1.8811e-05
2:223914998 T C 0.075391 1.3402e-05
2:223915499 T G 0.064709 1.0499e-05
2:223916080 T C 1.869454 1.3035e-05
2:223916682 A G 0.066123 2.9248e-06
2:223917629 T C 1.418518 -5.0237e-06
2:223917983 G T 1.424209 -1.9426e-06
2:223918019 A G 0.066361 1.0329e-05
2:223936738 T C 1.883294 9.3163e-06
2:223937559 G T 1.790037 -8.7894e-06
2:223942332 C T 0.182098 1.7236e-06
2:223947573 A G 1.621420 -2.0944e-05
2:223948401 G A 1.102800 -1.7499e-06
2:223956147 T C 0.105361 1.5805e-05
2:223956770 G T 0.087396 8.1407e-07
2:223959108 G A 0.301673 1.3395e-05
2:223960190 A G 0.156742 -1.1326e-05
2:223963163 T G 0.152438 2.7725e-05
2:223964797 A G 1.269351 -1.8312e-05
2:223979358 A G 0.070427 2.3356e-05
2:223981348 C A 1.889047 -2.6634e-06
2:223981430 A G 0.052187 5.1609e-06
2:223981440 A G 0.037221 3.8422e-06
2:223981919 T C 0.033730 -1.0845e-05
2:223990641 T G 0.044925 -2.5112e-05
2:223994128 A G 1.734838 -1.6696e-05
2:224002355 A C 1.891753 -1.0119e-06
2:224009048 C T 1.735273 1.1444e-05
2:224012136 G A 0.139661 1.2386e-05
2:224021310 A C 1.373233 -2.1925e-05
2:224023018 G A 0.385156 1.1083e-05
2:224029170 G A 0.096031 1.8250e-05
2:224037343 A G 0.790384 2.3338e-05
2:224038711 A G 0.100162 -1.7355e-05
2:224040439 T C 0.075911 -2.9967e-05
2:224062185 C T 0.323558 1.0826e-05
2:224083303 G A 0.094685 1.8290e-05
2:224087227 C T 1.363699 -4.1261e-05
2:224090340 A C 0.046768 2.6008e-05
2:224092445 T C 1.024581 -3.8207e-05
2:224096286 T G 0.202252 3.8775e-07
2:224097043 G A 0.036405 -1.0810e-05
2:224102083 G T 0.097636 1.6204e-05
2:224102115 T C 1.816709 -4.2794e-06
2:224104660 G A 0.035827 1.0650e-05
2:224115055 G T 0.076486 -2.1524e-05
2:224116596 A G 0.149276 1.3308e-05
2:224117912 G A 0.042219 -2.4977e-06
2:224132235 A G 0.080858 9.1815e-06
2:224141122 A G 0.121200 -1.4538e-05
2:224142053 T C 0.044881 2.4543e-05
2:224151643 A G 0.501005 -1.4215e-05
2:224154125 A G 0.133725 -3.1071e-05
2:224161668 A G 0.232497 -3.6912e-06
2:224168853 T G 0.098690 -2.3262e-06
2:224178057 A G 0.034573 5.5988e-06
2:224180502 G A 0.256517 9.1773e-06
2:224182774 G A 1.553838 6.2010e-06
2:224192105 A G 0.380872 1.2617e-06
2:224203859 C T 0.078380 -3.0323e-05
2:224204815 T C 0.593629 -6.7686e-07
2:224206687 G T 0.334957 1.7748e-05
2:224211053 A G 0.029915 -1.5377e-05
2:224214759 A G 0.929824 1.2939e-05
2:224226574 C T 0.553144 -3.8444e-05
2:224227624 A C 1.512085 -2.3105e-06
2:224238080 A G 0.057331 -2.5145e-05
2:224241106 C T 0.035719 4.2521e-06
2:224241813 A G 0.371182 6.9344e-06
2:224244607 C T 1.956955 2.1963e-06
2:224250150 T C 0.534343 2.4753e-05
2:224251458 T C 0.191702 -5.1274e-06
2:224256932 A G 0.091231 1.2504e-05
2:224258436 T C 0.139488 5.5413e-06
2:224261994 C T 0.674810 -1.6805e-05
2:224274622 A G 0.175145 -4.2256e-06
2:224277669 A C 0.351144 9.3353e-06
2:224283013 C A 0.291059 5.8984e-06
2:224288079 A G 1.228703 8.8014e-06
2:224303749 T C 0.144445 -3.0236e-05
2:224314448 A G 0.059572 -2.4052e-05
2:224316624 A G 0.668946 3.8171e-05
2:224322082 C T 0.021327 3.0645e-06
2:224324204 C T 0.021130 -3.0335e-05
2:224335482 G A 0.040832 2.0465e-05
2:224338351 T C 1.228250 9.2118e-06
2:224340533 T G 0.022378 -5.2183e-06
2:224343196 C G 0.059395 5.0809e-06
2:224347748 T A 0.053880 -3.2081e-07
2:224359950 C T 0.144479 -2.3393e-05
2:224362580 C T 0.764267 3.2361e-05
2:224362937 T G 0.048247 -2.0540e-05
2:224365038 C T 1.204550 2.0403e-05
2:224365120 T C 0.146131 -1.4635e-06
2:224366149 G A 1.347241 -4.6268e-06
2:224371051 C T 0.426559 -1.4078e-05
2:224375702 T C 0.060343 4.7759e-07
2:224390509 A G 0.031816 -7.3854e-06
2:224394316 T C 0.224796 7.8444e-06
2:224394966 C T 0.096008 1.2493e-05
2:224397461 T G 0.278881 1.8426e-05
2:224403797 C T 0.024377 -1.3614e-06
2:224407821 A C 0.133902 1.5668e-05
2:224410192 G A 0.279924 1.3169e-05
2:224414848 T C 0.573958 -1.8930e-05
2:224418871 C A 0.023411 4.5063e-06
2:224424858 T C 0.048981 -2.3390e-05
2:224449334 C G 0.905220 1.2275e-05
2:224451988 G A 0.237869 -1.9409e-05
2:224459683 G A 0.038034 -1.2881e-05
2:224462310 A G 0.049134 -2.4185e-05
2:224462714 A G 0.037119 -1.5564e-05
2:224463164 A G 0.144088 -1.0356e-05
2:224472212 A G 0.021677 5.3908e-06
2:224472245 C T 0.077927 -1.0971e-05
2:224472511 G A 0.386186 7.7339e-06
2:224473767 G T 0.169760 -6.1186e-06
2:224476560 A G 0.078835 -5.6957e-06
2:224480259 G A 0.101301 -4.9842e-06
2:224482499 G A 0.113500 -8.4965e-06
2:224491279 C T 0.027736 -6.4647e-06
2:224496429 T C 0.078006 -1.6734e-05
2:224501906 G A 0.222155 -7.3424e-06
2:224507662 C T 0.101838 -3.9262e-06
2:224512693 A T 0.417145 7.6011e-07
2:224512860 G A 0.104041 -3.0322e-06
2:224513612 A C 0.797904 1.1717e-05
2:224520623 C T 0.032876 -9.7497e-07
2:224521624 C T 0.096579 1.1802e-06
2:224529513 T G 0.022163 8.3365e-06
2:224530672 C T 0.032859 7.3830e-07
2:224532665 C T 0.050878 1.8085e-05
2:224533899 A G 1.951644 -4.2303e-06
2:224541473 C T 1.344416 -1.6785e-05
2:224552894 G A 1.418154 -1.1133e-05
2:224556644 T C 0.033505 -6.6607e-06
2:224561707 C G 1.433498 -7.7732e-06
2:224562229 G A 0.023071 3.4313e-06
2:224562525 G A 1.376564 -1.3643e-05
2:224564599 T C 0.032009 1.3639e-06
2:224569975 C A 1.902704 -8.9400e-06
2:224570135 A G 0.056468 -7.0734e-06
2:224576402 T C 1.418464 -2.3289e-08
2:224577377 T C 0.020899 -6.5859e-06
2:224581753 G T 0.479593 -1.3401e-05
2:224582248 A G 1.456923 -1.5283e-05
2:224588897 A T 0.089541 -8.4306e-06
2:224590692 C T 0.443306 -4.3759e-05
2:224592555 A T 1.948075 -1.2983e-05
2:224593151 A G 1.516107 -2.6983e-05
2:224595026 T C 0.567131 2.8370e-05
2:224595304 A G 0.049515 6.8578e-06
2:224596785 C T 0.026247 -4.6652e-06
2:224599799 T C 0.044799 1.8058e-06
2:224600826 G A 0.354833 -1.4934e-05
2:224605193 A G 1.945980 -9.0425e-06
2:224605340 T C 1.043888 3.1306e-05
2:224606976 T G 0.061941 -1.1487e-05
2:224616156 G A 0.384336 -2.1053e-05
2:224620594 T C 0.097354 -1.2937e-05
2:224624121 A G 0.077798 1.5790e-05
2:224630554 A G 0.059419 -3.0034e-06
2:224632390 T C 0.063604 -1.6180e-05
2:224632797 T C 0.038258 1.3050e-05
2:224635249 A C 0.144258 3.9289e-06
2:224639462 A G 1.186803 1.2187e-05
2:224641264 T C 0.176679 -1.1968e-05
2:224641569 T C 0.075435 -1.2997e-05
2:224642493 A G 0.021844 3.1634e-06
2:224642579 C A 0.027049 -1.9228e-05
2:224645154 T C 0.091275 -1.2105e-05
2:224647136 C T 1.097031 -2.0293e-05
2:224649172 T C 0.076775 -1.4951e-05
2:224650941 A G 0.116811 3.1252e-06
2:224652246 G T 1.597774 -1.9069e-06
2:224653766 T C 0.068914 -1.9982e-05
2:224660965 G A 0.079977 -9.3132e-06
2:224660972 T C 0.883080 1.9930e-05
2:224668667 A G 0.031836 4.2895e-06
2:224679975 G A 0.769142 5.6687e-06
2:224689660 A C 0.172670 4.9982e-06
2:224690775 G A 0.942125 7.0295e-06
2:224693528 A G 0.039305 1.7262e-05
2:224694654 C G 0.259461 2.0821e-05
2:224697810 C T 0.032458 6.8885e-06
2:224699709 A G 0.173435 2.1510e-06
2:224723386 A G 0.370237 1.0644e-05
2:224727978 A G 0.288533 1.1702e-05
2:224732125 A G 1.921090 3.5137e-06
2:224738114 A G 1.931810 4.5735e-06
2:224749191 T C 0.047101 1.5838e-05
2:224751847 C T 0.052265 4.6483e-06
2:224754537 T C 1.932446 2.3171e-06
2:224761523 A G 0.024737 -1.5156e-05
2:224765511 G A 1.932174 2.4713e-06
2:224774148 T C 0.835639 -4.3819e-06
2:224806545 A G 1.882237 1.0807e-05
2:224808313 A G 0.868991 -3.5724e-06
2:224821216 T C 0.209354 -1.4146e-05
2:224824617 G A 0.286897 5.2977e-06
2:224836191 C T 0.862538 2.4279e-05
2:224836587 C G 0.047931 -1.0320e-05
2:224839615 T C 0.051987 -1.2245e-05
2:224846159 T C 1.599759 -2.8150e-06
2:224846548 C T 0.979125 -2.3018e-06
2:224852681 T C 1.971513 -4.1598e-06
2:224856502 T C 0.044541 -1.0668e-05
2:224857266 C A 1.369262 -3.6759e-05
2:224858093 G A 0.146362 -3.1407e-05
2:224858750 C T 1.397361 -5.8723e-06
2:224860058 T G 0.024251 1.7629e-05
2:224866387 A G 0.187684 -1.0601e-05
2:224866576 A C 0.196721 -1.6417e-05
2:224867078 A G 0.400217 -1.1449e-05
2:224873132 C T 0.073096 -1.3225e-05
2:224873604 A G 0.054316 1.8025e-05
2:224874874 A G 0.464871 7.6659e-05
2:224877561 G T 1.825283 1.4046e-05
2:224878460 A G 0.033957 -6.0587e-06
2:224878569 T C 1.420646 1.6990e-05
2:224883620 A G 0.055189 3.5790e-05
2:224884980 T G 1.506189 1.0020e-05
2:224885290 A C 0.050827 1.6509e-05
2:224890480 T C 0.077414 2.3858e-05
2:224890840 A C 1.104528 2.0418e-05
2:224896162 C T 0.034716 1.1477e-05
2:224897225 T C 1.282403 8.2861e-06
2:224915905 G C 0.145084 -1.6531e-05
2:224920176 T C 0.503534 -1.7582e-05
2:224925060 C A 0.912601 -1.3471e-05
2:224927984 C T 0.021844 -3.8216e-06
2:224928024 T C 0.069809 -1.5500e-06
2:224932239 T C 0.029555 3.4466e-06
2:224932946 T G 1.879347 1.2414e-05
2:224940352 C T 1.299361 -4.8643e-06
2:224942253 A C 1.859659 -5.1406e-06
2:224948946 G T 0.292776 -3.6582e-07
2:224949706 A G 0.037038 4.4098e-06
2:224951055 C T 0.020634 4.3285e-06
2:224970482 G T 1.582634 8.2128e-07
2:224992906 T C 1.745326 -1.0616e-06
2:224994448 C T 0.381293 1.6331e-05
2:224999226 A G 1.153760 -6.2013e-06
2:225007484 G T 0.583488 2.5000e-06
2:225015967 A G 0.035759 2.1347e-05
2:225016486 A G 1.357777 -3.8103e-05
2:225025162 A C 1.823012 -6.0925e-06
2:225039072 G T 0.145492 -1.4562e-05
2:225043382 A G 0.024900 -8.1752e-06
2:225047744 C T 0.911965 1.0262e-05
2:225052841 T C 0.022102 -2.0656e-05
2:225053301 C A 0.044470 3.2939e-07
2:225056211 A G 0.035127 5.8443e-06
2:225056970 A C 0.121312 -1.8935e-05
2:225078351 A G 0.815454 2.2578e-05
2:225080172 C A 0.095117 -5.6756e-06
2:225102677 C A 0.071138 6.6890e-06
2:225103940 G A 0.237209 4.2412e-06
2:225106992 T C 0.035810 1.1792e-05
2:225107300 C T 0.229393 -2.4456e-06
2:225107638 G A 0.259196 9.5546e-06
2:225119044 A G 0.036538 -1.7767e-06
2:225122028 C G 1.563789 -1.1082e-05
2:225124528 T G 0.031329 -4.3505e-06
2:225127572 A G 0.129588 6.8295e-06
2:225129317 C T 0.039081 1.7712e-05
2:225130618 A G 0.109131 -4.5397e-06
2:225139975 G A 0.256391 1.2102e-05
2:225146016 T C 0.038258 -9.1324e-06
2:225151242 A C 0.460316 1.2692e-05
2:225159450 C T 0.211537 3.1191e-06
2:225167222 A G 0.460346 1.8082e-05
2:225174530 G A 0.843819 2.3309e-05
2:225175597 A C 0.033560 -9.8144e-06
2:225178128 T C 0.075024 8.7201e-06
2:225192767 T C 0.056753 -2.4278e-06
2:225195454 T C 0.102964 9.4225e-06
2:225195536 T C 0.069149 -1.6956e-05
2:225204839 T C 0.156905 -1.7383e-05
2:225208223 T G 0.115281 -8.2663e-06
2:225211505 G A 0.040145 5.0718e-06
2:225212619 C A 0.437105 -3.3951e-06
2:225219849 T C 0.291691 -1.1064e-05
2:225230600 T C 0.033532 -2.5776e-06
2:225232765 C T 0.596108 5.5982e-06
2:225234210 C A 0.268052 -2.8686e-06
2:225244352 A G 0.122577 1.7107e-05
2:225244888 G A 0.267291 -5.3834e-06
2:225247730 C T 0.026709 1.0055e-05
2:225255014 C T 0.410253 1.5243e-05
2:225256887 T C 0.047312 -4.4223e-06
2:225260545 T G 0.423468 3.4633e-06
2:225260677 G A 0.043885 2.4610e-06
2:225265371 T C 0.108043 -2.6641e-05
2:225272619 T C 0.076122 4.8833e-06
2:225275795 A C 0.363166 -8.2629e-06
2:225279719 A G 0.046054 1.9182e-05
2:225280766 A G 0.030184 -3.7655e-06
2:225281331 A C 0.291117 -1.6723e-06
2:225286383 G A 0.829727 1.3672e-05
2:225295654 G A 0.843275 1.2379e-05
2:225298738 T C 0.867111 3.1415e-05
2:225299163 T C 0.915691 2.7734e-05
2:225301598 C T 0.047431 1.9001e-05
2:225305832 T C 1.674287 -4.0607e-06
2:225306709 G A 0.467904 1.4005e-05
2:225308978 C T 1.608463 -1.7929e-05
2:225310582 G A 0.681654 -3.8817e-05
2:225334104 C T 0.632884 -5.5757e-06
2:225362478 T C 0.184641 3.6189e-05
2:225368321 G A 0.894102 1.1185e-05
2:225380370 C T 0.263452 2.8831e-05
2:225386080 C T 0.124773 1.1122e-05
2:225386544 C T 0.021694 1.9310e-05
2:225420139 C T 0.061608 -1.6694e-05
2:225426777 G T 0.020671 -3.5692e-06
2:225435356 T C 1.896724 1.3315e-05
2:225452257 A G 0.051942 -2.2561e-06
2:225462004 G A 0.310128 3.1032e-05
2:225469575 G A 0.039907 -4.7186e-06
2:225473789 C T 0.347033 1.4263e-05
2:225475664 C T 0.219139 8.2046e-06
2:225478400 T G 0.237933 1.3714e-06
2:225479958 G A 0.045235 8.2716e-06
2:225493558 T C 0.205043 4.7401e-05
2:225502655 G A 0.045779 1.0478e-05
2:225507349 A G 0.039044 -3.0259e-05
2:225518456 C G 0.421296 -7.0721e-05
2:225519115 A G 0.070958 -1.2098e-05
2:225523685 G T 0.837975 5.4557e-05
2:225530216 T C 0.029021 1.0047e-05
2:225543387 G A 0.064379 -4.0760e-06
2:225547688 G T 0.324639 -5.2601e-05
2:225557392 T C 0.060207 1.3731e-05
2:225558242 C T 1.259366 4.5211e-06
2:225568694 T C 0.088926 -1.9833e-06
2:225570845 A G 0.059657 1.2783e-05
2:225572176 T C 0.034141 7.7217e-06
2:225578418 T C 0.076931 -5.0726e-06
2:225582425 G A 0.047870 7.4590e-06
2:225613552 A G 1.275899 7.0254e-06
2:225613899 T C 0.401907 -8.3514e-05
2:225629713 A G 0.066293 8.8937e-07
2:225633209 T G 0.369377 -4.4971e-05
2:225641615 G A 1.379223 2.9354e-05
2:225643133 C T 0.022293 -1.1862e-05
2:225643831 G A 0.216259 2.1536e-05
2:225649063 T C 0.091856 5.7437e-06
2:225670901 C G 0.254671 -3.2451e-06
2:225680268 C A 0.024384 1.6837e-05
2:225684166 G A 0.255544 -3.7537e-06
2:225700881 C T 0.467578 -1.7537e-05
2:225726154 C T 0.266104 1.7842e-06
2:225734518 C T 0.021800 1.7521e-05
2:225740514 T C 0.026641 1.2835e-05
2:225747860 T C 0.029289 1.3048e-05
2:225748300 A G 0.154930 3.8468e-07
2:225751189 A G 0.048522 3.5311e-06
2:225769259 G A 0.021256 -4.3728e-06
2:225771867 A G 0.073888 -1.2398e-05
2:225774887 T C 0.111983 1.5004e-05
2:225793868 G A 1.273298 -1.5540e-05
2:225799107 G A 0.711556 -1.7617e-05
2:225801525 T C 0.032264 -7.6658e-06
2:225803555 A G 0.561205 -1.6389e-09
2:225809668 T C 0.037677 -5.2641e-07
2:225811581 A T 0.569664 -7.5394e-06
2:225811592 A T 0.260545 -7.2834e-06
2:225813899 A G 0.140056 -1.8532e-05
2:225815567 T C 0.029211 -2.9736e-06
2:225817668 T C 1.273812 -1.2071e-05
2:225820282 C T 0.096963 -5.8373e-06
2:225824336 G A 0.046183 -1.4302e-05
2:225828494 C T 0.031887 1.4077e-05
2:225835800 A C 0.263734 -3.7823e-06
2:225837342 C A 0.041376 -2.3316e-05
2:225839256 A G 0.089273 1.0393e-05
2:225840035 A C 0.626281 -1.7859e-05
2:225840782 T C 0.860121 -8.7473e-06
2:225841197 T G 0.101209 4.1970e-06
2:225843945 T C 1.461087 1.7761e-05
2:225846014 A C 0.042025 2.6867e-06
2:225846529 T C 0.104449 3.3457e-06
2:225848579 C T 1.463783 1.6967e-05
2:225851064 G A 0.233044 3.2234e-06
2:225851816 C G 0.726579 -2.9800e-06
2:225852943 G T 0.055424 -1.1782e-05
2:225856712 G C 0.070900 1.0653e-05
2:225864128 C A 0.101468 2.4528e-06
2:225866915 T C 0.064518 5.6331e-06
2:225867677 A C 0.094855 -9.3934e-06
2:225887086 A G 0.462689 -4.6908e-06
2:225890593 G A 0.052061 1.1085e-05
2:225892985 C T 1.591953 -1.5137e-05
2:225896014 A G 0.434848 1.1258e-06
2:225898467 G A 0.098010 -1.1548e-05
2:225928691 C T 0.613093 -1.0198e-07
2:225930867 T C 0.063281 3.8541e-07
2:225936588 C A 1.561933 -7.6282e-06
2:225937079 T G 0.021025 1.0433e-05
2:225938996 C T 1.470960 -9.7307e-06
2:225944426 C T 0.057222 2.3010e-05
2:225944586 C T 0.980645 -1.0765e-05
2:225944686 T C 0.480092 9.8919e-06
2:225946057 G T 0.383724 7.4582e-08
2:225951253 A G 0.051467 1.0173e-05
2:225951978 G A 0.047788 3.5134e-06
2:225954460 G A 0.167536 -1.9098e-06
2:225957905 T C 0.135656 3.1185e-06
2:225966322 C G 0.039438 1.0395e-05
2:225969665 G A 0.497605 9.7526e-07
2:225976861 T C 0.064712 8.2999e-06
2:225978972 T C 0.258370 -1.7204e-06
2:225987420 T C 0.635702 -1.1069e-05
2:225988922 G A 0.689855 1.3608e-05
2:225989485 A G 0.037969 1.7185e-05
2:225997487 C T 0.153601 -1.2086e-05
2:225998468 A C 1.497907 -1.2313e-06
2:225999793 T C 0.852828 1.5429e-05
2:226021410 C T 0.044915 2.0433e-05
2:226029598 A G 0.036575 8.3757e-06
2:226030081 A G 0.383017 -1.7834e-05
2:226030707 C G 0.095185 -7.3673e-06
2:226037824 G A 0.725077 1.3603e-06
2:226043526 G A 1.147172 -1.5967e-05
2:226045190 G A 0.064943 -1.1182e-05
2:226053521 A G 1.884556 -1.2944e-05
2:226064714 T G 0.026944 -1.4498e-05
2:226072606 C A 0.621090 -4.5512e-05
2:226073877 A G 0.579496 4.0435e-06
2:226081521 G A 0.025390 -2.1359e-06
2:226089011 G A 0.714904 -2.8405e-05
2:226090732 C A 0.067731 7.8082e-06
2:226094887 G T 0.030503 3.8121e-06
2:226095622 T C 0.061782 1.0067e-05
2:226099671 C T 0.048359 7.3838e-06
2:226100108 T G 0.088256 7.7718e-06
2:226100628 A G 0.376136 -4.1158e-05
2:226114211 G C 0.475190 -1.2308e-05
2:226115446 A G 0.918686 1.0670e-05
2:226117359 C T 0.093856 3.9865e-06
2:226142508 T C 0.672835 1.8830e-05
2:226147473 A G 0.022119 5.4346e-07
2:226148202 G A 0.510364 -2.2061e-05
2:226148774 T C 0.053459 8.7072e-06
2:226157141 A G 0.123539 -2.0989e-05
2:226161301 T C 0.065987 1.0149e-05
2:226165840 T C 0.034481 -1.0644e-05
2:226172486 T C 0.172113 -3.3079e-05
2:226185215 G A 0.663329 -1.1744e-05
2:226189979 G C 0.024302 -2.4292e-06
2:226190871 A G 1.416091 -6.6025e-06
2:226199576 A G 0.284960 1.2219e-06
2:226201128 C T 0.091119 -5.1043e-06
2:226206662 G A 0.382779 5.3915e-06
2:226213478 T G 0.049002 1.4396e-05
2:226221710 A G 0.537002 -1.5989e-05
2:226229864 T C 0.062353 1.2576e-08
2:226235505 C T 1.213203 -1.2238e-06
2:226237910 T C 0.886038 3.6658e-05
2:226241629 T G 0.109702 -1.1576e-06
2:226241726 T C 0.125399 1.3617e-05
2:226245229 T C 0.045830 1.3080e-06
2:226254785 T G 0.090578 -8.2529e-06
2:226255655 C T 1.579214 3.1577e-05
2:226273689 C T 1.628552 1.9244e-05
2:226283792 G T 0.195660 1.8247e-05
2:226289739 A G 0.121374 -2.0849e-05
2:226291292 A G 0.031853 1.4504e-05
2:226299309 T C 1.529703 2.2474e-05
2:226302613 A G 0.080246 9.0265e-06
2:226314628 T C 0.086617 -2.0823e-05
2:226317818 C T 0.771386 -8.5821e-06
2:226320082 C T 0.101009 -7.7349e-06
2:226324771 C A 0.031476 1.0015e-05
2:226329323 A G 0.066596 -1.7883e-05
2:226329419 A G 0.156239 -2.2790e-05
2:226330733 A G 0.057590 -2.4334e-07
2:226336413 T C 0.047020 -1.3485e-05
2:226341446 C T 0.039380 -1.8364e-05
2:226360417 A G 0.590950 -7.4628e-05
2:226360771 G T 0.265761 -5.2213e-06
2:226375028 C T 0.618982 -3.3006e-05
2:226397681 G A 0.445047 1.9231e-05
2:226400141 A C 0.020630 2.4355e-06
2:226400211 A G 0.084713 -9.8854e-06
2:226400345 A G 0.140634 1.6893e-05
2:226416525 G A 0.037667 1.3271e-07
2:226428946 G A 0.195979 -2.9821e-05
2:226431397 C T 0.309278 -1.7085e-05
2:226439746 C T 0.137305 2.2490e-07
2:226441073 G A 1.893868 -2.0985e-05
2:226446404 G A 0.200753 4.7933e-05
2:226447735 T C 1.309085 -3.1709e-04
2:226459664 C T 0.020141 5.1230e-06
2:226460340 A C 0.848035 8.6229e-05
2:226478077 T G 0.060884 -1.3554e-05
2:226482672 A G 0.279975 5.2137e-06
2:226487833 G A 1.079722 -1.3510e-04
2:226490511 A G 0.038999 6.3101e-07
2:226495709 G A 1.894918 -2.8418e-05
2:226496972 T C 0.287305 1.8998e-06
2:226505159 G A 0.472902 -5.8019e-05
2:226505676 C T 0.436510 2.4977e-05
2:226507874 C T 0.025206 1.2388e-05
2:226510457 A C 1.953691 -1.3097e-05
2:226514448 C T 0.377914 2.9698e-05
2:226515698 G A 0.368180 -3.4450e-05
2:226528041 T C 0.034155 1.2008e-05
2:226530787 T C 0.041440 5.5082e-06
2:226555103 T C 0.142157 2.2720e-05
2:226565844 T C 0.628294 7.3214e-05
2:226567401 C T 0.112303 8.6931e-07
2:226586719 G A 0.038357 -1.2674e-05
2:226587668 T G 0.045537 -1.3449e-05
2:226591434 C T 0.143156 1.9461e-05
2:226592673 T C 0.043127 -2.0814e-05
2:226597693 G A 0.094284 -1.3932e-06
2:226599702 G A 0.076805 7.3647e-07
2:226610333 G A 0.113663 1.7103e-05
2:226615365 A C 0.023262 1.4581e-05
2:226617266 C T 0.037820 1.2028e-05
2:226622221 A G 0.065124 1.3134e-05
2:226622879 T C 0.120350 5.3813e-06
2:226624664 A G 1.869256 -5.6635e-05
2:226629084 C T 1.256268 -2.8783e-05
2:226631165 G A 0.313392 7.5189e-06
2:226631816 G T 0.105248 3.0963e-05
2:226632146 C T 0.522444 -2.6932e-05
2:226636274 G A 1.704984 -7.1170e-06
2:226636943 C T 0.049046 1.3675e-05
2:226639419 A G 0.092424 -7.7272e-06
2:226644649 G A 0.021579 8.7407e-06
2:226650264 C T 0.093138 -6.8785e-06
2:226655383 A G 0.157334 1.7086e-05
2:226655503 C T 0.029456 1.1146e-05
2:226655535 G A 0.079025 3.8326e-06
2:226659785 G T 0.037728 5.3895e-06
2:226667194 T C 0.496979 -2.6247e-05
2:226672288 C T 1.425760 -1.1041e-04
2:226680123 T C 0.095511 3.3712e-05
2:226682663 T C 0.066116 4.2300e-05
2:226684152 G A 0.057049 3.5259e-06
2:226687341 C A 0.409039 -1.2835e-05
2:226700471 A G 0.555473 -3.0316e-05
2:226710150 A G 0.027542 3.5470e-06
2:226711445 T C 0.093390 -1.4327e-05
2:226731955 A G 0.162165 2.2595e-05
2:226741815 C A 0.309091 -1.1735e-05
2:226747566 A G 0.022150 1.2448e-05
2:226757724 A G 0.025822 1.0351e-05
2:226761160 C T 0.120000 1.4943e-05
2:226761239 T A 0.044242 1.0013e-05
2:226769705 C T 0.116937 7.7486e-06
2:226780772 T G 1.226993 9.0746e-06
2:226794576 C T 0.041869 -1.2901e-05
2:226809036 A G 1.446098 3.1869e-05
2:226813902 C T 1.754842 2.1270e-05
2:226816224 C T 0.050647 2.3808e-05
2:226816897 C T 0.074963 1.4705e-06
2:226820608 A C 0.147338 -2.0697e-05
2:226827715 T C 0.029055 9.3281e-06
2:226839312 G A 0.062152 9.0567e-06
2:226844332 G A 0.087375 -8.8720e-06
2:226845095 A G 1.905757 1.9351e-05
2:226845877 C T 0.022500 2.4932e-07
2:226846611 T C 0.287594 6.7280e-06
2:226855425 C T 0.298974 -9.6173e-08
2:226857165 C T 0.032788 -1.4726e-06
2:226865739 T G 0.037228 1.7124e-05
2:226869597 A G 0.026192 -5.3329e-06
2:226870869 A C 0.170953 -6.1168e-06
2:226875241 A C 0.033815 5.6919e-07
2:226886153 T C 1.747145 1.2192e-05
2:226895738 G T 0.089837 2.7233e-06
2:226897273 T C 0.034933 -4.2043e-06
2:226899712 A C 1.695770 5.7923e-06
2:226903462 A G 0.028776 5.5256e-06
2:226916511 T C 0.036483 -3.6685e-07
2:226920277 A G 0.021473 1.9666e-05
2:226925810 G A 0.075272 6.3649e-06
2:226935636 T C 0.447281 1.7373e-05
2:226940969 T C 0.121384 8.2683e-07
2:226941190 T C 0.974729 -6.2816e-06
2:226968235 T C 0.049474 -8.2582e-06
2:226969789 G A 0.553865 -1.9199e-05
2:226970735 C T 0.552852 -2.3448e-05
2:226982659 C T 0.114727 1.5799e-05
2:226986614 C T 0.062696 -7.1827e-06
2:226993313 G A 0.335382 2.0975e-06
2:226997537 C T 0.049304 -2.2293e-05
2:227000986 A G 0.520703 1.1057e-05
2:227002099 T C 0.032781 1.0459e-05
2:227003483 T C 1.045377 1.7323e-05
2:227012623 C T 0.408023 5.1433e-06
2:227013050 A G 0.056250 1.2391e-05
2:227016204 T C 0.094845 1.1411e-05
2:227020653 G A 0.679750 2.2027e-05
2:227021967 T C 0.042311 1.3510e-05
2:227037916 T C 0.061799 -2.5657e-06
2:227040849 G A 0.051603 -3.4807e-06
2:227043040 A G 0.137438 -5.0086e-06
2:227044268 A G 0.266070 -1.8110e-05
2:227050569 C T 0.025284 -2.0656e-06
2:227054596 C T 0.025907 5.8504e-06
2:227057578 A G 0.093529 -6.4300e-06
2:227058243 A C 0.021891 2.6948e-05
2:227058980 T C 0.085937 8.7023e-06
2:227070092 T C 0.063427 1.1362e-05
2:227093585 C A 1.305212 -2.7609e-06
2:227099150 T C 0.032254 -3.6698e-06
2:227099180 T C 1.294387 -1.1257e-06
2:227100698 T G 1.295485 -2.3170e-06
2:227113668 C T 0.309921 9.7689e-06
2:227116365 G A 1.293911 -1.0922e-06
2:227121399 C T 0.046748 -1.3867e-05
2:227123798 A C 0.047472 5.8413e-06
2:227125254 A G 1.273206 7.5005e-06
2:227129623 A G 0.279669 5.6482e-06
2:227177236 A C 0.987152 3.5074e-06
2:227179630 G C 1.276980 8.1012e-06
2:227182519 C A 0.330436 6.2825e-06
2:227184231 T C 0.078533 2.1479e-05
2:227184438 G A 0.146328 2.1241e-05
2:227184743 T C 0.028776 4.5426e-06
2:227190985 T G 0.163402 2.5195e-05
2:227193998 T C 0.070220 1.5560e-05
2:227198983 A G 1.103314 2.4589e-05
2:227202252 A G 0.407275 -1.2248e-05
2:227209756 A G 0.574692 -2.3402e-06
2:227215854 A G 1.680563 4.2249e-06
2:227234636 A G 0.502361 2.0875e-06
2:227241327 C A 0.587537 5.6571e-08
2:227253078 T C 0.069020 2.3057e-05
2:227263540 G C 0.222053 -1.3839e-05
2:227270493 C A 0.046251 7.3431e-06
2:227271548 C T 0.104752 -1.0931e-05
2:227275772 T C 0.040652 2.5417e-06
2:227291268 C T 0.545994 1.1635e-06
2:227299540 A G 1.702815 2.7699e-05
2:227304650 T C 0.084679 2.0425e-05
2:227309737 G A 0.057634 1.8892e-05
2:227310218 G A 0.125804 -1.3664e-06
2:227312391 A C 0.303533 -2.0726e-06
2:227316948 G A 0.322480 1.7773e-05
2:227328883 C T 0.021059 1.9902e-05
2:227332615 A G 1.003532 1.3730e-05
2:227342352 A G 0.071270 1.8561e-06
2:227348128 T G 0.062921 1.4490e-05
2:227353803 C T 0.048760 -4.5130e-05
2:227355138 T C 0.042817 3.1406e-05
2:227356771 T C 0.050413 1.4721e-05
2:227357749 T C 0.034450 1.9507e-05
2:227360822 A G 0.501351 9.8552e-06
2:227376088 A T 0.999901 1.0808e-06
2:227376986 T C 0.037415 -1.2443e-05
2:227391678 T C 0.045537 1.5957e-05
2:227395509 A G 0.884086 -3.8116e-05
2:227401319 T C 0.045537 3.1288e-05
2:227402018 T C 0.132324 -9.5865e-06
2:227411359 C A 1.917683 3.0082e-07
2:227415900 C T 0.388970 -1.9786e-05
2:227418826 T C 0.886949 4.6852e-05
2:227423777 C T 0.052442 -8.3390e-06
2:227424394 T C 0.060367 2.3023e-06
2:227432257 A G 0.084625 1.8673e-05
2:227436479 A G 0.092829 8.5479e-06
2:227446101 G A 0.157259 3.1945e-05
2:227446230 G A 0.104228 -2.2102e-06
2:227449269 T C 0.038537 2.2352e-05
2:227449695 G A 0.727372 -3.8889e-05
2:227449782 G T 0.223994 -4.5573e-06
2:227456715 A G 0.040951 7.8410e-06
2:227460210 G A 0.028776 -6.1756e-06
2:227466089 T C 0.031285 1.3697e-05
2:227486298 T C 0.089239 -1.6695e-05
2:227488439 C T 1.882866 -1.1900e-05
2:227497661 T C 0.044262 -1.4383e-05
2:227503120 A G 0.022565 4.0179e-06
2:227518448 A C 1.917966 1.3524e-05
2:227520467 T C 0.124981 2.4083e-05
2:227521599 T C 0.049617 -5.5616e-06
2:227523774 T C 1.179228 1.6999e-05
2:227525535 G A 0.029748 5.9549e-06
2:227528328 T C 0.195313 1.0091e-05
2:227528883 T C 0.943080 -1.6617e-05
2:227531652 T C 0.035695 -7.7570e-06
2:227532885 A G 1.111443 2.0406e-06
2:227535983 A G 0.079257 -7.0739e-06
2:227537342 A G 0.031448 8.4692e-06
2:227541481 C T 0.117165 -1.6981e-05
2:227542062 T C 0.273764 -2.8994e-06
2:227543573 G T 0.243788 5.0105e-05
2:227546916 C G 0.078849 -4.6360e-06
2:227547990 A G 0.022225 1.6275e-05
2:227555534 G A 0.939657 -4.1949e-06
2:227555875 G A 0.218724 -8.5822e-06
2:227559414 G A 0.400214 -2.2202e-05
2:227559824 C T 0.047492 1.8432e-05
2:227561224 C T 0.176757 -2.6460e-05
2:227561488 T C 0.094410 -1.4256e-05
2:227561738 C T 0.469573 1.1983e-05
2:227562139 G A 0.756002 2.9600e-05
2:227564025 T G 1.185838 2.2499e-05
2:227564527 T C 1.681345 2.5283e-05
2:227565431 G A 0.069856 -1.8314e-06
2:227571630 T C 0.032139 1.0441e-05
2:227573256 A G 0.211483 -3.7361e-05
2:227573379 A G 0.065678 -1.7240e-05
2:227574116 T C 1.615001 1.2522e-05
2:227574207 T C 1.956074 -1.1653e-05
2:227575441 C T 0.237233 -2.6131e-05
2:227578044 A C 0.066827 4.3544e-08
2:227578572 C A 0.169508 -3.1487e-05
2:227589780 G A 1.517841 1.7727e-05
2:227610241 A G 0.127667 -6.5455e-06
2:227614005 T C 0.088443 -8.3194e-06
2:227615439 T C 0.112286 2.8288e-05
2:227621296 A G 0.030775 1.9197e-06
2:227625210 A G 0.066507 -1.1090e-05
2:227626592 A G 0.088528 1.8257e-05
2:227631947 G C 0.096178 1.0568e-05
2:227632548 G T 0.087328 -1.1027e-05
2:227632652 G A 0.045007 2.6526e-06
2:227636250 C T 0.054115 -1.5025e-05
2:227637298 A C 0.038622 3.0029e-05
2:227647181 A G 0.046544 -1.4574e-05
2:227649559 G A 0.021025 -1.6443e-05
2:227652189 C T 0.032832 2.3783e-06
2:227652802 C T 0.128048 -1.0145e-05
2:227661003 G C 0.030010 6.5402e-06
2:227661043 C T 0.161951 -7.8086e-06
2:227661921 G C 0.044867 1.9512e-05
2:227662753 T C 0.135480 1.8556e-05
2:227666657 C A 0.069890 -2.1905e-05
2:227668401 G A 0.047329 -2.2502e-05
2:227669041 A G 0.029592 -1.1966e-05
2:227669542 G A 0.473480 -5.1130e-06
2:227679451 C T 0.155260 -5.7522e-06
2:227700818 T C 0.718019 -2.2174e-05
2:227704551 A G 0.170929 4.4438e-06
2:227710879 A G 1.839532 -1.4867e-05
2:227712389 A G 0.090874 -1.2617e-05
2:227714868 T G 0.066861 3.5769e-05
2:227727541 A G 0.027413 2.2507e-06
2:227740599 A G 0.101281 3.7330e-06
2:227742840 T C 0.047203 2.0086e-05
2:227745227 A G 0.246161 -1.0661e-05
2:227745650 C A 0.047264 -2.0924e-05
2:227755109 T C 0.028997 1.6784e-05
2:227755334 T G 0.085417 1.7292e-05
2:227759890 T C 0.088722 -5.3947e-06
2:227767102 A G 0.118001 2.2621e-05
2:227773466 C T 0.800549 1.3619e-05
2:227780266 C G 0.720470 -5.3723e-05
2:227793588 T C 0.051623 5.7246e-06
2:227822704 A G 0.083483 1.8122e-06
2:227831135 T C 0.038914 8.9058e-06
2:227835462 C T 0.068051 3.9844e-06
2:227842073 T C 0.022388 7.5388e-06
2:227853157 A G 0.043919 -3.0167e-06
2:227856485 A G 0.053993 2.3552e-06
2:227862291 G A 0.053772 2.4711e-05
2:227867719 A G 0.814091 1.6963e-05
2:227871200 T C 0.021677 1.9535e-06
2:227872995 C T 1.001649 1.2595e-05
2:227882459 T C 0.090286 2.0121e-05
2:227886773 G A 0.835710 1.2292e-05
2:227886925 T C 0.834636 1.3289e-05
2:227892720 T C 0.840990 1.1430e-05
2:227893902 T G 0.028171 1.1759e-05
2:227911849 C T 0.025560 -1.3179e-05
2:227912951 C T 0.256663 -5.4132e-05
2:227915832 A G 0.953953 2.1117e-05
2:227915847 T C 0.040825 -2.3831e-05
2:227915924 C T 0.188870 9.3069e-06
2:227922321 G A 0.174839 1.4128e-05
2:227922454 A G 1.195735 -5.1310e-06
2:227924774 T C 0.257843 -4.5542e-05
2:227925991 T C 0.142680 -5.3521e-06
2:227946893 G C 0.070475 2.1119e-05
2:227948746 A G 0.600847 1.5975e-05
2:227950021 T C 0.763879 1.2357e-06
2:227951300 G A 0.086498 -2.0846e-05
2:227954599 A G 0.988488 4.4129e-06
2:227956067 C T 0.981522 1.0447e-05
2:227956798 T C 0.029191 2.5358e-06
2:227959365 G A 0.064984 5.1020e-06
2:227959973 A G 1.489534 -6.3626e-06
2:227962226 A G 0.094685 -1.4941e-05
2:227962467 A C 0.085995 3.5918e-05
2:227967023 G T 1.301632 3.1207e-05
2:227970914 C T 1.261154 5.0239e-05
2:227971876 T C 0.106880 1.4405e-05
2:227973193 A G 0.093305 -7.0337e-06
2:227973892 C T 0.147379 -1.0071e-05
2:227974069 T C 0.034002 3.0071e-07
2:227974113 G A 1.279595 4.7974e-05
2:227975934 G A 0.073848 6.3400e-06
2:227978032 A G 1.120361 4.2275e-05
2:227983891 C T 0.106367 1.8096e-05
2:227986406 C T 1.418926 9.2689e-06
2:227992686 C A 1.917337 1.2633e-05
2:227995068 C T 0.812381 2.4309e-05
2:227996875 G A 0.119990 -1.3016e-05
2:227998124 A G 0.047020 2.9707e-05
2:227999455 A G 0.021460 -3.1686e-06
2:228002144 C T 0.962786 1.3687e-05
2:228010545 C T 0.134925 3.8920e-06
2:228017587 C G 1.145635 -1.4441e-05
2:228018960 G T 0.051021 7.9104e-06
2:228024138 A C 1.086488 3.7464e-06
2:228026767 C T 0.045221 -9.5286e-06
2:228028481 A G 0.095821 -1.2009e-05
2:228029843 T G 0.055247 1.7685e-05
2:228030362 T C 0.598365 -1.2020e-05
2:228043161 T C 0.257611 9.1764e-06
2:228044558 A G 0.320403 1.4902e-05
2:228045318 T C 0.025301 1.1904e-05
2:228051846 A G 0.966930 5.7193e-06
2:228053906 G A 0.022983 8.3890e-06
2:228056218 A G 0.265516 -7.0890e-06
2:228056368 A G 0.092230 -1.4643e-06
2:228056820 T C 0.068874 3.2321e-06
2:228057217 T C 0.128816 1.5917e-05
2:228057885 C T 0.060177 -2.6716e-06
2:228058016 A G 0.690147 -2.6817e-05
2:228058913 T C 0.740594 5.2381e-05
2:228059487 C T 1.268668 2.9258e-05
2:228062729 C T 0.129214 2.3879e-05
2:228062790 G T 0.753149 -2.1897e-05
2:228062952 A G 0.538518 -2.4606e-05
2:228064346 A G 0.116587 2.8907e-06
2:228064983 C T 0.352854 -2.8959e-06
2:228069010 G A 0.757066 -2.3890e-05
2:228072227 G A 0.346245 -4.0442e-06
2:228074630 G A 0.604332 -1.8569e-05
2:228077585 C T 0.047023 1.0810e-05
2:228079814 A G 1.899743 7.2258e-06
2:228081435 C T 0.147348 1.5016e-05
2:228084161 C T 0.033393 -1.0926e-06
2:228084574 A G 1.165966 -6.9671e-07
2:228087067 C T 0.232640 -3.6574e-06
2:228087479 G A 0.036660 -1.3421e-05
2:228088011 C T 0.027399 -5.2130e-06
2:228088482 G T 0.185875 -4.3619e-06
2:228093667 G A 0.384068 -1.5480e-05
2:228099477 T C 0.042600 -1.8025e-05
2:228101056 G T 0.185372 1.0927e-05
2:228101100 C A 0.168927 -4.8354e-06
2:228102922 A G 0.762539 2.6081e-05
2:228103909 T G 1.642923 6.9926e-07
2:228106563 G C 0.269093 -2.8470e-05
2:228108463 G A 1.660759 8.8947e-06
2:228113175 G A 1.690592 -2.1049e-06
2:228113422 A C 0.272479 1.1619e-05
2:228116391 A G 0.043470 1.3138e-05
2:228118403 G T 1.622759 -1.2727e-05
2:228118508 A G 0.524066 1.1435e-05
2:228119461 A G 0.156535 1.0273e-05
2:228122606 C T 0.449783 -1.1459e-05
2:228123661 G A 1.015507 -1.1062e-05
2:228131169 G A 0.144880 1.1822e-05
2:228135631 T C 1.004240 -4.1953e-06
2:228141494 A G 0.304029 1.8821e-05
2:228147093 G A 0.038690 -1.7500e-05
2:228156567 A G 0.067231 7.6892e-06
2:228160853 T C 0.034930 -4.0832e-06
2:228162641 T C 0.073171 -2.1369e-05
2:228163453 A C 0.068608 4.9841e-07
2:228170200 T G 1.829876 8.8815e-07
2:228171745 T C 0.044847 -3.1806e-07
2:228171971 T C 0.140705 2.3452e-05
2:228173636 G A 0.024282 -3.2330e-07
2:228189920 T C 0.069880 2.0640e-06
2:228194481 T G 0.799257 -9.4664e-06
2:228198773 G A 0.651865 -1.0737e-05
2:228199020 T C 0.086655 1.6406e-05
2:228200605 G A 0.032057 -7.4477e-06
2:228213060 A G 0.043916 -6.6549e-06
2:228221280 C A 0.721677 -1.3390e-05
2:228229469 T C 0.028429 2.0889e-05
2:228240175 A C 0.620512 -9.1885e-06
2:228240198 G C 0.401471 -8.8170e-06
2:228240766 G A 0.358909 -4.5060e-06
2:228241621 C A 0.259315 -4.5885e-06
2:228243247 G A 0.061924 -1.0894e-05
2:228244107 T C 0.170746 6.6171e-06
2:228245607 G A 0.183128 -9.2336e-07
2:228251691 A C 0.190781 1.6778e-05
2:228253249 C A 1.180626 -1.6210e-05
2:228255420 T C 0.041029 -2.3506e-06
2:228262455 T C 0.029670 -5.2458e-06
2:228264306 A G 0.038098 6.4140e-06
2:228266077 T C 0.290831 -6.6050e-06
2:228266719 T C 0.081824 -3.5912e-06
2:228266997 C T 0.185396 -6.7047e-06
2:228270964 T C 0.257173 -4.0687e-06
2:228272364 T C 0.177263 3.2470e-05
2:228282365 C T 0.329898 -2.5079e-05
2:228286405 G T 0.195483 -1.8598e-05
2:228286727 T C 0.079008 1.1842e-05
2:228286829 T C 0.079688 -2.0070e-06
2:228288754 A G 0.831695 2.4579e-05
2:228296144 T C 0.143795 1.3050e-05
2:228310666 A G 0.045007 -1.6290e-06
2:228312330 G A 1.197632 1.9356e-06
2:228325544 G T 1.630269 7.0257e-05
2:228331057 T C 0.055288 -1.6296e-06
2:228340522 C T 0.042267 1.9237e-05
2:228343656 C T 0.044973 -2.3593e-06
2:228349898 G A 0.030408 8.3579e-06
2:228352446 T C 0.057950 -1.0115e-05
2:228353071 T G 0.906260 2.2743e-05
2:228354828 G A 1.303353 1.0744e-05
2:228355418 T C 0.175128 -2.5649e-05
2:228361707 T C 0.092485 1.6399e-05
2:228377952 G A 0.069503 4.5785e-06
2:228385631 G A 0.047944 -8.0584e-06
2:228388517 C T 0.023806 6.3295e-06
2:228398422 G A 0.175876 3.1452e-05
2:228423689 A G 1.244791 1.4771e-05
2:228439360 T C 0.041770 1.6134e-05
2:228452592 A G 0.063726 1.0944e-05
2:228459720 T C 0.300565 5.7501e-06
2:228466247 G A 0.035083 -1.8514e-06
2:228466793 T C 1.395049 -4.7928e-05
2:228467598 C G 0.192892 -1.8953e-05
2:228470122 C A 0.615755 -2.1274e-05
2:228474038 G A 0.074293 4.1886e-05
2:228475472 A C 1.856018 2.6129e-06
2:228475552 G T 0.520632 1.7438e-05
2:228476140 T C 0.595057 4.3799e-05
2:228476253 G C 1.808434 1.7871e-06
2:228478189 A G 0.036585 -2.1985e-06
2:228481316 C T 0.090904 2.4732e-05
2:228481419 T C 0.127891 1.8586e-05
2:228484794 C T 0.183686 2.8502e-05
2:228486391 G A 0.133606 2.2046e-06
2:228489184 A G 0.354890 -9.5936e-06
2:228493211 A G 0.546073 -7.9590e-06
2:228493990 T C 0.229845 3.5228e-05
2:228504222 T C 0.405361 -1.4291e-05
2:228506119 A C 1.742018 -6.4346e-05
2:228507079 T C 0.265043 3.9332e-05
2:228509049 G A 1.426923 -8.9343e-06
2:228515068 T C 0.600092 -1.5886e-05
2:228518704 T C 0.314994 3.9175e-05
2:228519518 G A 0.482765 -1.0823e-05
2:228520709 C T 0.921556 -5.2496e-06
2:228523261 A G 0.220512 -7.1532e-06
2:228524110 G A 0.230756 1.3145e-05
2:228524310 C T 1.424685 3.7105e-06
2:228524407 C T 0.921848 -9.0331e-06
2:228526100 G A 0.191750 -2.9678e-05
2:228526255 G T 0.910024 3.2922e-05
2:228526473 G A 0.052816 1.0144e-05
2:228528092 T C 0.278779 -2.8003e-05
2:228530307 A G 0.793325 -1.7215e-06
2:228531214 G A 0.720259 3.8953e-06
2:228537236 A G 0.083857 1.0363e-06
2:228537398 A C 0.680080 9.1029e-06
2:228541986 A G 0.033016 -1.0918e-05
2:228542883 A G 0.049954 -1.2235e-05
2:228552709 T C 0.915701 -1.7059e-06
2:228553070 A G 0.100370 -5.4991e-06
2:228560728 G A 0.022238 -6.4286e-07
2:228567907 T C 0.644324 1.5097e-06
2:228574875 A C 0.385989 2.3521e-05
2:228576366 A C 0.221624 -1.3055e-05
2:228577758 G A 1.487861 -1.6228e-05
2:228578328 T C 0.089140 6.1888e-05
2:228578681 T C 0.021052 2.5171e-05
2:228579279 T A 0.347458 4.7606e-05
2:228580910 A G 0.091360 4.4143e-05
2:228585453 A G 0.026916 2.6320e-06
2:228586517 C A 0.446815 2.2438e-05
2:228589987 T C 0.697912 -6.9048e-06
2:228590850 T C 0.385710 1.5587e-05
2:228593556 A G 0.043232 1.3952e-07
2:228594811 A G 0.053999 -1.4733e-05
2:228595308 G A 0.411426 -2.6527e-06
2:228595557 T C 0.802786 -5.0037e-06
2:228601482 A G 0.046510 9.3472e-06
2:228605191 A G 0.455515 1.1887e-05
2:228607404 C T 0.872197 -4.6800e-06
2:228609069 T G 0.032890 4.0787e-06
2:228609394 T C 0.057511 -1.3238e-05
2:228611088 G A 1.101522 -5.8690e-06
2:228612048 A G 0.044249 -6.7775e-06
2:228612325 G A 0.929290 -1.6464e-05
2:228613070 T C 0.088052 -2.0895e-05
2:228614900 A G 0.070903 -1.6876e-05
2:228618764 T C 1.149188 -8.2995e-07
2:228620066 T C 1.450035 9.0802e-07
2:228622225 T G 0.702335 1.6549e-05
2:228623223 G T 1.767561 -1.4124e-05
2:228624416 T C 0.045830 9.9321e-07
2:228631890 A G 0.021069 -1.8218e-06
2:228636156 C G 0.262867 1.0485e-05
2:228639941 T C 0.077363 -1.4485e-05
2:228640442 T C 0.193345 1.5205e-06
2:228643872 T C 0.547201 2.0889e-05
2:228649931 C A 0.292252 2.3079e-06
2:228650243 G A 0.091584 -1.6317e-05
2:228651554 G A 0.127558 3.3087e-06
2:228653239 C T 0.315704 2.8274e-05
2:228654932 C T 0.263156 3.3271e-06
2:228657511 C G 0.071896 -1.5050e-05
2:228657978 A G 0.078872 -1.3741e-05
2:228658830 A G 0.126786 -2.2000e-05
2:228662474 A G 0.040546 4.1183e-06
2:228663692 T G 0.048322 2.4340e-06
2:228664003 G A 1.186062 -2.0556e-05
2:228667258 T C 0.356601 1.8698e-05
2:228667456 A C 0.455413 -2.2878e-05
2:228669066 G C 0.038132 -7.8929e-06
2:228669087 A G 0.040859 6.4856e-06
2:228669735 G A 0.640013 -1.6639e-05
2:228670131 G A 0.076720 -6.1122e-06
2:228670387 A G 1.496619 -2.8467e-05
2:228671423 T C 0.290491 1.6885e-05
2:228676208 T C 0.031472 1.1163e-05
2:228676922 A G 0.252988 -4.2362e-07
2:228677842 C T 0.584875 -1.5356e-05
2:228682696 T C 1.892929 -1.9657e-05
2:228684223 A G 0.029408 -2.2799e-06
2:228685262 C T 1.021439 5.6472e-06
2:228691267 T C 0.704889 -8.3715e-06
2:228691456 A G 0.024622 3.7908e-06
2:228692014 G T 0.596931 -2.0783e-05
2:228692175 T C 0.103919 -3.9576e-05
2:228692431 C G 0.097911 -1.3838e-05
2:228698520 T C 0.078033 -3.3647e-05
2:228711598 A G 0.102671 7.2635e-06
2:228715375 T C 1.515243 8.9592e-05
2:228722658 G A 0.051725 4.6754e-06
2:228722747 T G 0.142300 1.2121e-05
2:228728714 G A 0.039496 -9.9474e-06
2:228730190 C A 1.002710 7.4774e-06
2:228735035 T C 1.034532 8.4993e-06
2:228735183 A G 0.220224 -3.7592e-05
2:228735777 T C 0.073824 -9.7607e-06
2:228736826 C T 0.239450 1.7125e-05
2:228749847 G A 0.029895 -6.6757e-06
2:228751060 C T 1.779192 3.9436e-05
2:228755065 T C 0.041240 8.2033e-06
2:228758554 T A 0.420691 3.6201e-05
2:228761293 T C 0.565241 2.6294e-05
2:228765065 G A 0.084091 3.0113e-05
2:228767322 A G 0.023017 2.2367e-06
2:228770299 G C 0.814359 7.5545e-06
2:228776938 G A 0.705395 -2.3093e-05
2:228777561 A C 0.054105 -2.0312e-05
2:228779190 T C 0.082486 1.6765e-05
2:228780437 T C 0.086964 8.1560e-06
2:228790328 A G 0.525011 1.6638e-05
2:228796958 G C 0.097432 2.4109e-05
2:228797266 T C 0.080260 1.4241e-05
2:228797628 G A 0.212288 3.5919e-06
2:228801982 G A 0.858166 -2.4176e-05
2:228804641 A G 0.745676 -2.5078e-05
2:228805251 A C 0.064624 1.1122e-05
2:228806625 C T 0.698857 -9.6193e-06
2:228807489 G T 1.277018 -1.0830e-05
2:228808210 A G 0.035596 -1.7040e-05
2:228812013 G T 0.559138 -7.8405e-06
2:228817132 G C 0.190835 1.5200e-05
2:228818564 A G 0.026386 -7.9685e-06
2:228818749 C T 0.110885 -3.2690e-06
2:228822395 G A 0.944736 1.4856e-05
2:228823311 C A 0.219370 -3.7273e-05
2:228838054 A G 0.784461 2.2547e-05
2:228838093 C T 0.171745 7.8546e-06
2:228838202 C T 0.048879 -1.6718e-05
2:228853183 G C 0.051521 2.5096e-05
2:228855866 C G 0.552332 2.8263e-05
2:228855993 T C 0.028310 5.4257e-06
2:228858384 T C 0.052908 -1.3990e-05
2:228862289 A G 0.366086 8.1870e-06
2:228878455 C G 0.043576 -3.0118e-06
2:228882970 C T 0.317591 2.0435e-05
2:228883029 C A 0.496745 -3.0039e-05
2:228883721 C T 0.967630 -1.8474e-05
2:228886080 G A 0.050307 -1.1766e-05
2:228894339 C A 0.654792 -4.6845e-05
2:228907927 G A 1.064661 -7.6479e-06
2:228908458 A G 1.924810 -3.7954e-07
2:228920753 G T 0.517691 2.6505e-05
2:228922407 T C 0.066623 1.2704e-05
2:228925597 G A 0.097922 2.1882e-05
2:228931165 A C 0.021351 -4.2938e-06
2:228939014 A G 0.051976 4.4283e-06
2:228946467 C T 0.558506 -2.5674e-05
2:228949712 T C 1.460601 -2.6716e-05
2:228962063 G A 0.571078 1.9878e-05
2:228968171 A G 0.470869 6.9536e-06
2:228970249 T C 0.129737 -1.1309e-05
2:228971045 C T 0.285106 8.3943e-06
2:228971501 T C 0.173180 -4.5071e-06
2:228972426 C G 0.280356 7.9733e-06
2:228976157 A C 0.047417 -1.4078e-05
2:228980843 A G 0.037282 1.0126e-05
2:228992311 A G 0.063176 -1.4775e-05
2:228994183 C G 0.049692 7.5804e-06
2:228994810 A C 0.024526 3.4325e-06
2:228996470 G A 0.683140 1.5379e-05
2:228999318 T C 0.269395 1.6314e-05
2:229005731 C A 1.510745 1.6447e-05
2:229021005 C T 0.422438 2.6663e-05
2:229025007 T C 0.420313 1.4922e-05
2:229028024 G A 0.166085 3.5098e-06
2:229036257 G A 0.238277 2.8601e-05
2:229047431 G C 0.083646 1.0874e-05
2:229047563 G A 0.047971 -2.6958e-06
2:229048515 A G 0.349128 -9.3154e-06
2:229056865 G A 0.044660 3.7138e-06
2:229089031 T A 0.040053 -7.9065e-06
2:229100137 C T 0.085288 1.2682e-05
2:229100197 T C 1.186045 2.9700e-05
2:229110404 C T 0.225891 -4.6561e-07
2:229111186 T C 0.034552 8.2670e-07
2:229113381 C T 0.523161 -1.3401e-05
2:229123123 G A 0.276385 1.4241e-05
2:229138913 A G 1.224613 1.1172e-05
2:229139611 G A 0.038500 1.1732e-05
2:229151850 A G 0.073654 -1.7765e-05
2:229154188 T C 0.150446 7.3209e-06
2:229154300 G A 0.339350 -2.1958e-05
2:229160341 T C 0.342182 -2.5516e-05
2:229173032 A G 0.365977 8.8859e-06
2:229174113 G A 0.055451 1.2549e-05
2:229175504 T C 0.223634 2.5585e-05
2:229177765 A T 0.168434 5.9578e-06
2:229182818 G A 0.043698 4.9206e-06
2:229183017 A G 0.203816 -8.0739e-06
2:229203625 T C 0.066402 2.2463e-05
2:229207215 A G 1.167710 1.1815e-05
2:229208887 A G 0.039625 3.4727e-06
2:229219638 T G 0.026172 -8.7883e-06
2:229219868 G A 0.286520 9.4640e-06
2:229221014 G C 0.532562 3.8589e-06
2:229230767 A G 1.167812 1.2457e-05
2:229232050 C T 0.559682 -4.7836e-05
2:229232431 C T 0.335702 -1.0610e-06
2:229234301 T C 0.030629 -4.6612e-06
2:229234987 A G 0.066341 4.8130e-07
2:229235224 A G 0.639928 -1.3071e-05
2:229237860 A G 0.046401 -5.0857e-07
2:229239399 G A 0.342162 -6.0034e-06
2:229241334 T C 0.020253 -5.9555e-06
2:229241517 C T 0.083496 5.9052e-06
2:229242025 A G 0.040189 2.9502e-06
2:229243699 G T 1.420374 -1.4474e-05
2:229244562 C A 0.051348 -3.7503e-06
2:229252925 A G 1.808260 2.0555e-05
2:229253147 T C 1.905431 -3.2306e-06
2:229263152 A G 0.063036 1.8148e-05
2:229270406 C T 0.580428 -5.3377e-06
2:229273493 A G 0.162590 1.0662e-06
2:229293255 T C 0.349247 -5.3716e-06
2:229296035 G A 0.065766 -6.1984e-06
2:229296726 A G 0.031765 1.5429e-05
2:229297199 G A 0.451099 -2.7405e-05
2:229307105 T C 0.057620 -4.4089e-06
2:229310496 T C 0.054656 9.8958e-06
2:229310548 C T 0.083469 1.2841e-06
2:229310573 T C 0.138567 5.1417e-06
2:229312238 G A 0.021755 1.9047e-06
2:229313141 A C 0.073688 1.5874e-07
2:229317831 T C 0.960327 -2.2901e-05
2:229326001 C T 0.089198 -1.0126e-05
2:229343602 C T 0.189214 -2.6110e-06
2:229344280 C T 0.063879 3.9892e-06
2:229344520 C T 0.040247 -6.5425e-07
2:229345645 T C 0.041648 3.7994e-06
2:229353894 A G 1.191186 9.3012e-06
2:229354667 A G 1.685292 -1.4289e-05
2:229358083 G A 0.245413 1.1834e-05
2:229358474 A G 0.021888 -8.4971e-06
2:229362295 T C 0.635692 -4.2291e-06
2:229362373 C T 0.058191 -2.0119e-07
2:229368132 A G 0.122948 -4.9053e-06
2:229368812 G C 1.782031 -3.0429e-06
2:229370057 T C 0.320161 7.5159e-06
2:229371034 C T 0.221298 -2.5109e-06
2:229373487 C T 0.289427 -1.6121e-05
2:229374036 C T 0.072753 -6.0311e-06
2:229375608 T C 0.033886 -7.2234e-06
2:229382616 T G 0.269089 7.4529e-06
2:229388583 G A 0.062292 -9.1891e-07
2:229389990 C T 0.555198 -1.6970e-05
2:229418603 C T 0.062186 1.5087e-05
2:229419791 A G 0.162287 2.3500e-05
2:229420921 C T 0.096188 -1.4152e-05
2:229439153 T C 1.972475 1.5728e-05
2:229441554 C T 0.075986 -1.7054e-05
2:229441829 A G 0.050634 -8.3026e-06
2:229443954 T C 0.546052 -8.4974e-06
2:229444610 T G 0.026403 -1.9321e-06
2:229446145 T C 0.159594 -3.7260e-05
2:229457998 A G 0.052667 -8.9396e-06
2:229462424 G A 1.971819 1.5489e-05
2:229484949 T C 0.062533 -4.4141e-05
2:229488736 A C 0.052480 1.6769e-06
2:229489051 C T 0.532416 1.9113e-07
2:229489268 G A 0.059045 5.7178e-06
2:229490307 A G 0.131009 -1.5972e-05
2:229493942 A C 0.087256 2.2185e-05
2:229506590 A G 0.363495 2.4600e-06
2:229510929 C T 0.159360 -2.7361e-05
2:229512916 T C 0.064682 -8.5274e-06
2:229527640 A G 0.038663 -2.1713e-06
2:229555660 T C 0.036466 4.5100e-06
2:229562293 G A 0.029038 4.7631e-05
2:229563310 C T 0.090983 -8.9300e-06
2:229566827 G A 0.730078 -1.6065e-05
2:229575517 A G 0.085244 9.6317e-06
2:229581042 A G 0.110776 -8.1266e-06
2:229587243 C T 0.053993 9.4818e-06
2:229591867 G A 0.083517 -2.1594e-05
2:229603631 A G 0.080239 -1.4802e-05
2:229611155 T C 0.259801 2.3344e-05
2:229627153 C T 1.141596 7.0994e-06
2:229627908 C T 0.057141 8.2457e-06
2:229628738 T C 0.192304 1.1747e-05
2:229634880 A G 0.101447 -7.1821e-06
2:229639826 G T 0.193525 1.2872e-05
2:229640235 G T 1.021055 2.4958e-05
2:229641426 C A 0.157963 -2.5383e-05
2:229656324 C T 0.077506 -6.7028e-06
2:229656721 A G 0.336858 2.1422e-05
2:229657645 C T 0.064114 -4.9319e-06
2:229665112 G T 0.062676 -1.6154e-05
2:229668013 A C 0.192845 -2.1551e-05
2:229681087 T C 0.256160 -3.6058e-05
2:229709363 T G 0.041855 1.5183e-06
2:229715259 T C 0.322613 1.0792e-05
2:229716822 A G 0.070529 -4.0229e-06
2:229721578 C G 0.158238 -3.1303e-05
2:229723961 G A 0.170474 -3.1416e-07
2:229726206 C T 0.213607 -3.5447e-05
2:229729554 G A 0.283729 -3.7812e-05
2:229732020 T C 0.038306 -1.9118e-05
2:229733287 A G 0.109345 -4.2200e-06
2:229738318 C T 0.037877 -2.6084e-06
2:229741913 C T 0.022857 -7.9506e-06
2:229743752 C T 0.041005 -5.8513e-06
2:229760241 A C 0.449072 -2.2374e-05
2:229760639 G A 1.273444 -7.5648e-06
2:229768373 C G 0.167142 1.0539e-05
2:229777065 A G 0.075949 2.3275e-05
2:229781703 T G 0.041974 1.1230e-06
2:229789967 T C 0.310519 -2.8550e-05
2:229797578 T G 0.158286 8.8807e-06
2:229801335 C T 0.279717 -1.9982e-05
2:229802321 A C 0.040808 1.2409e-05
2:229803281 C T 0.591069 5.9527e-05
2:229814353 T C 0.210629 1.5396e-06
2:229820444 C A 0.124077 1.2530e-06
2:229831082 A G 0.021585 1.3514e-05
2:229837567 C T 0.115179 -2.8494e-06
2:229841662 T C 0.183257 3.9546e-06
2:229849237 G A 0.061030 -1.6032e-05
2:229856533 T C 0.041383 1.1268e-05
2:229867935 G A 0.147270 1.5589e-05
2:229871811 A G 0.704338 -5.5942e-06
2:229873886 A C 0.224290 -8.5870e-06
2:229876728 C T 0.210721 -2.1322e-05
2:229878206 A G 0.839583 -1.2982e-05
2:229881453 T C 0.083982 -7.2195e-06
2:229890660 G A 0.227771 -1.1475e-05
2:229891788 T C 0.048634 -1.5839e-05
2:229892345 C T 0.188439 5.4996e-05
2:229895174 G A 0.025944 2.0081e-07
2:229895429 C T 0.048104 1.7604e-05
2:229899217 T C 0.031561 1.5828e-05
2:229899441 A G 0.274145 5.5134e-05
2:229902569 A G 0.030541 -6.9563e-06
2:229903121 G T 1.147304 7.5889e-05
2:229903956 C T 0.336100 3.5601e-05
2:229906252 A G 1.089409 2.0890e-05
2:229906421 G A 0.679132 1.8455e-05
2:229906564 G A 0.171592 -1.0999e-05
2:229908245 T C 0.128387 -2.9311e-05
2:229908581 T C 0.052106 -5.9019e-06
2:229908613 T G 0.021558 -1.3549e-05
2:229909492 A C 0.679230 1.1908e-05
2:229910041 C T 0.065909 1.4730e-05
2:229913299 T C 0.872289 -5.5377e-07
2:229918898 A G 0.136656 1.1535e-06
2:229921155 A G 0.141715 -2.4690e-05
2:229921225 G A 0.294153 -2.0713e-05
2:229924038 G T 0.030017 2.0185e-06
2:229932372 T C 0.220380 2.2058e-05
2:229935156 G A 0.057392 8.5528e-06
2:229938811 G A 0.104755 -7.0059e-06
2:229940635 T C 1.484906 2.1868e-06
2:229947701 A G 0.098751 -6.9598e-06
2:229949218 A G 0.084360 8.2168e-06
2:229949377 T C 0.067976 1.3284e-05
2:229958306 A G 0.122553 1.7730e-05
2:229959734 T G 1.537879 4.2583e-06
2:229959872 A C 0.092343 -1.3159e-05
2:229960341 T C 0.268501 -2.8366e-05
2:229961651 T C 0.115288 2.3663e-05
2:229963404 G T 0.144159 2.1839e-06
2:229963577 T C 1.849174 1.3986e-05
2:229968022 A G 0.132828 1.2188e-05
2:229968218 C T 0.902677 -8.2670e-06
2:229969798 G A 0.530087 1.3589e-05
2:229971605 T C 0.088865 2.4367e-05
2:229972476 A G 0.028117 2.0313e-05
2:229973506 A G 0.046289 -1.5478e-05
2:229975512 A G 1.969269 -1.4518e-05
2:229977915 T C 1.250601 4.9106e-05
2:229981613 T C 0.445115 7.6238e-06
2:229989940 G A 0.082864 2.9142e-06
2:229990006 C T 0.168060 -1.0750e-05
2:229993318 T C 0.062584 1.1438e-05
2:229994776 C T 1.518177 9.0721e-05
2:229995254 A G 0.081868 -3.4817e-07
2:229997205 A G 0.064478 1.8964e-05
2:230009317 T C 0.813000 -1.4983e-05
2:230012602 A C 0.026716 2.5154e-05
2:230013020 A G 0.169148 2.4347e-05
2:230015290 G T 0.065865 -2.1465e-05
2:230021166 G A 0.549350 1.0405e-05
2:230022719 G T 0.074446 3.4039e-05
2:230025610 A G 1.282192 -3.9880e-05
2:230035585 T C 0.264948 -2.4076e-05
2:230036143 A G 0.114010 2.5367e-05
2:230042560 T C 1.034743 -3.0675e-06
2:230042940 C T 0.086189 1.5973e-05
2:230052702 G A 0.262205 -2.2923e-05
2:230054862 A C 0.166088 -2.1482e-05
2:230056391 C A 0.165429 1.2416e-05
2:230056493 C A 0.105891 6.4500e-06
2:230062106 A G 0.058987 1.2157e-05
2:230068152 T C 0.560729 3.3088e-06
2:230068955 A G 0.040016 -1.9156e-05
2:230069311 C G 0.094498 -1.3935e-05
2:230071645 T C 0.045649 2.2415e-06
2:230073272 T C 0.037269 1.9148e-05
2:230074837 G A 0.958515 -7.5845e-06
2:230083652 G A 0.366304 -4.9566e-06
2:230086210 T C 0.044035 1.8216e-07
2:230090480 T C 0.050878 1.1953e-05
2:230092137 G T 1.037371 7.4521e-06
2:230092723 A G 0.443922 1.1465e-05
2:230094590 T C 0.592178 -3.0379e-06
2:230096093 T G 0.540776 7.9188e-06
2:230100172 A G 0.060517 -1.6655e-05
2:230100791 T C 1.619142 9.2752e-06
2:230104110 T C 0.623742 1.1452e-05
2:230117059 C T 0.695777 1.7797e-05
2:230119278 T C 1.869076 2.4795e-06
2:230123353 G A 0.585602 2.0933e-05
2:230135332 A C 0.275389 -1.4391e-05
2:230136603 T C 0.025131 4.3283e-06
2:230137409 T C 0.079117 -1.2311e-05
2:230138196 A G 0.084112 -3.5961e-06
2:230141849 G A 0.404518 1.9268e-06
2:230154314 C G 0.059391 2.4979e-05
2:230155626 T G 0.145094 2.0411e-05
2:230167383 G A 0.041417 5.8058e-06
2:230185696 A C 0.028684 -1.3813e-05
2:230187659 G A 0.110957 1.3352e-05
2:230195686 A G 0.071750 2.7030e-05
2:230196984 T C 0.145162 8.9893e-06
2:230209373 A G 0.382840 5.3351e-06
2:230213624 C T 0.072610 7.9643e-06
2:230221029 A C 0.238807 3.0035e-05
2:230224469 T C 1.297219 2.1432e-05
2:230224848 C T 0.043599 -5.0617e-06
2:230225555 A G 0.912591 4.8235e-07
2:230226241 G A 0.041117 3.7315e-06
2:230235372 G A 0.138026 1.8145e-05
2:230245040 G A 1.323673 1.4971e-05
2:230253573 G C 0.054380 -5.4437e-06
2:230256939 A C 0.045904 2.2045e-05
2:230266791 A G 0.202973 -1.1120e-06
2:230273693 T C 0.027957 -5.3279e-06
2:230273903 T C 0.140005 1.4574e-05
2:230275619 T C 0.986136 2.4841e-06
2:230275690 A C 0.628573 3.4732e-06
2:230276998 G A 1.659141 2.6354e-05
2:230277868 G T 0.631357 4.0449e-06
2:230286527 G C 1.451768 2.0948e-05
2:230286959 A C 0.030938 5.9667e-07
2:230290067 G A 1.925636 -1.9887e-05
2:230294220 A C 0.098285 -7.2278e-06
2:230302962 C T 0.060945 1.2940e-05
2:230304063 A G 0.050508 -1.6149e-05
2:230305786 T C 0.054343 -3.3455e-05
2:230306817 A G 0.054254 6.0026e-06
2:230307754 G A 0.081943 -1.9932e-06
2:230308295 T C 1.101733 3.3328e-05
2:230308906 C A 1.169155 3.9175e-05
2:230311701 T A 0.245641 -9.0010e-06
2:230315177 A C 0.091170 -1.2089e-05
2:230318562 A G 0.108417 -3.4529e-05
2:230320134 A G 0.057049 -1.1034e-05
2:230326066 T C 0.041359 -1.3192e-05
2:230331156 C T 0.055077 -5.3951e-06
2:230334885 C T 0.553790 -2.5035e-06
2:230335607 G A 0.592266 3.8580e-05
2:230340324 T C 0.044565 -2.2340e-05
2:230343104 G A 0.634148 9.6182e-06
2:230346859 A G 0.043222 -2.1547e-05
2:230348989 T C 0.295771 -4.3893e-06
2:230350651 T C 0.031098 -2.5293e-06
2:230350762 T G 0.109784 1.1240e-05
2:230350876 A G 0.082911 8.2013e-06
2:230354339 C G 0.201310 3.4041e-05
2:230361850 C T 0.028555 8.5014e-06
2:230366484 C T 0.048726 3.3493e-06
2:230367672 C T 0.202123 -3.9950e-06
2:230370114 A C 0.892215 -1.7457e-05
2:230373798 T C 0.362210 -2.0690e-05
2:230377886 T C 0.087001 -2.9007e-05
2:230378541 C A 0.197214 -1.1183e-05
2:230379379 C T 0.820775 1.3135e-05
2:230379524 C T 1.541061 1.2594e-05
2:230379626 A G 0.031469 -1.4534e-05
2:230381227 A G 0.073280 -1.7931e-05
2:230384873 G A 0.139553 -1.0593e-06
2:230385061 A G 0.091401 1.3562e-05
2:230387599 T C 0.597815 1.1819e-05
2:230391429 C G 0.192906 9.8144e-06
2:230398970 C T 0.145475 -8.9915e-07
2:230406969 G C 0.170661 -1.3206e-06
2:230411633 A G 0.054254 -2.1853e-05
2:230418426 G T 1.499733 9.7636e-06
2:230421605 G T 0.258288 -8.3308e-06
2:230424585 T C 0.030510 -1.9442e-08
2:230424669 T C 0.220325 -1.4417e-05
2:230430854 A G 0.156412 -1.8733e-05
2:230432705 C A 0.618050 -3.9047e-06
2:230440448 T G 1.839583 1.3980e-05
2:230445186 A G 0.096045 2.6015e-05
2:230450646 A T 0.046224 2.6872e-06
2:230451886 T C 1.768656 6.8903e-06
2:230453040 T C 0.034610 1.2036e-05
2:230456642 C T 0.028844 -2.4529e-05
2:230456870 A G 0.095909 1.5287e-05
2:230457667 A G 0.044918 1.8984e-05
2:230459389 C T 1.914552 1.5289e-06
2:230462275 A G 0.689790 -1.5533e-05
2:230470875 G C 0.729989 1.8333e-05
2:230479348 A G 0.025237 3.1181e-06
2:230481441 G A 1.676398 -2.4216e-05
2:230481592 G A 1.917962 -1.5374e-05
2:230485356 T C 0.037384 9.7239e-06
2:230486074 C T 0.066368 -1.0690e-05
2:230487476 T C 0.369591 2.8209e-05
2:230487559 C T 1.823444 -2.0369e-05
2:230487874 A G 0.096290 1.7025e-05
2:230490076 T C 0.374660 1.9404e-05
2:230505984 G A 0.070591 1.3033e-06
2:230507793 T C 0.022979 -1.7463e-06
2:230508050 G A 1.201467 -2.1669e-06
2:230508098 G A 0.043161 5.3618e-06
2:230515087 T C 1.644348 1.9710e-06
2:230519834 A G 0.036613 2.7282e-06
2:230521863 T C 1.100414 2.0308e-07
2:230524218 G A 0.026556 2.4029e-06
2:230526908 T C 1.970925 -4.9200e-06
2:230527255 C T 0.085319 -4.4855e-06
2:230532751 G A 0.154185 -1.5233e-05
2:230536179 A G 0.079637 -7.2868e-06
2:230536204 A T 0.130475 -1.6932e-05
2:230536478 A G 0.030459 -5.3089e-06
2:230536899 T C 0.077771 2.9472e-05
2:230536928 T C 0.042998 -5.0708e-07
2:230538161 A G 1.686927 -4.0433e-06
2:230538960 T C 0.201623 1.8367e-05
2:230542922 T C 0.048498 -1.3170e-06
2:230553915 C T 0.042049 -1.1094e-05
2:230555384 C T 1.731883 7.5098e-06
2:230556584 T C 0.045347 -1.6216e-05
2:230560441 C T 0.629008 -7.2542e-06
2:230562337 C T 0.125144 -3.9538e-06
2:230566099 C T 0.056641 8.2808e-06
2:230577345 A G 0.030265 2.3698e-05
2:230577873 G A 0.251247 -3.1844e-06
2:230595519 T C 0.031720 -1.2459e-05
2:230605480 T C 0.082140 -1.2324e-05
2:230619240 A G 0.090445 -4.6884e-06
2:230625667 G A 0.656744 1.5042e-05
2:230630632 A G 0.438346 6.6066e-06
2:230639954 C T 0.028429 2.1514e-07
2:230650174 C T 0.075466 -3.8492e-06
2:230655416 T C 0.062655 -1.1444e-05
2:230666898 G A 0.674440 2.2700e-05
2:230680208 A C 0.060592 4.1942e-06
2:230684970 C T 0.195323 3.2536e-06
2:230689340 C T 0.031935 3.6005e-07
2:230697885 A G 0.046020 -2.3807e-05
2:230699607 G A 0.022344 3.1729e-06
2:230701501 A C 0.054666 2.0552e-05
2:230711904 C G 0.038829 -2.4954e-05
2:230714025 G A 0.329803 -2.1586e-05
2:230715243 C T 0.076608 3.3587e-05
2:230738968 C T 0.267049 8.8890e-07
2:230779434 A G 0.028055 -2.3504e-06
2:230785781 T C 0.100621 -9.8864e-06
2:230798244 C T 0.040352 -2.1560e-05
2:230803167 T C 0.198053 2.6871e-05
2:230820600 G A 0.637630 2.4782e-05
2:230829594 C T 1.505574 -2.8458e-05
2:230839267 C T 0.147447 -2.4459e-05
2:230840735 C T 0.034702 -5.7642e-06
2:230845405 G A 0.036130 -2.3265e-05
2:230856843 A G 0.573856 2.8510e-05
2:230862461 G A 0.467578 -2.1521e-05
2:230862500 A G 0.091877 -1.3518e-05
2:230885581 T G 0.346218 -1.8403e-05
2:230898299 A T 0.365148 1.2490e-05
2:230901647 G A 0.570137 -2.6333e-05
2:230903875 G A 0.757484 1.0843e-05
2:230906821 G A 0.636583 -6.6912e-06
2:230907748 G A 0.122468 -1.1105e-05
2:230909791 T C 0.044041 1.2074e-05
2:230910965 T C 0.032322 -7.3740e-06
2:230915249 T C 0.078726 -1.4142e-06
2:230916403 G A 1.848382 -3.4784e-06
2:230924258 T G 0.946874 3.2837e-06
2:230932051 A G 0.181258 -7.7381e-06
2:230934182 C T 0.518602 3.6548e-06
2:230942731 T G 0.139665 -2.2223e-06
2:230943451 G A 0.827027 1.7383e-06
2:230944429 C A 0.339768 -2.6663e-05
2:230945868 T C 0.047591 1.2591e-05
2:230948609 T C 0.050270 1.0653e-05
2:230959532 A C 0.303016 -3.6542e-06
2:230962879 G A 1.016173 3.8726e-06
2:230989082 C G 0.072508 -6.8773e-07
2:230989175 T C 0.027770 1.8180e-05
2:230992840 G A 0.575032 -2.4110e-05
2:231003276 G A 1.535863 -8.9898e-06
2:231005381 G A 1.329660 5.8264e-06
2:231007856 T C 0.024914 7.1459e-06
2:231007951 G T 0.100880 1.8131e-05
2:231010534 T C 0.132617 1.0353e-05
2:231018903 G A 0.089262 -3.6584e-06
2:231023292 T C 0.216137 -7.9380e-06
2:231025545 G T 1.413541 -1.8242e-05
2:231029301 T C 0.032319 -5.0317e-07
2:231032907 A G 1.608075 -5.1338e-06
2:231034785 C A 0.600905 6.1683e-06
2:231034867 G T 0.200440 2.3241e-05
2:231035099 G C 0.076853 2.5233e-05
2:231036860 T C 0.147379 -1.4816e-05
2:231036866 A G 0.253593 7.9393e-06
2:231040066 C T 0.297858 -2.3649e-05
2:231041780 G A 0.999323 5.3781e-06
2:231042276 G A 1.020158 -2.1609e-06
2:231044232 C G 0.322130 -2.7368e-05
2:231047231 G A 1.553991 1.5263e-06
2:231047624 A G 0.114513 -4.7845e-06
2:231049514 A G 0.063587 2.7005e-05
2:231050715 G A 1.717845 -2.2623e-05
2:231071659 T C 0.046588 2.0614e-05
2:231072569 C T 0.140657 4.0140e-05
2:231074172 C T 0.163773 -2.8569e-05
2:231076289 G T 0.862280 -1.7738e-05
2:231076749 C T 0.023381 -2.5037e-05
2:231077110 T C 0.173415 -2.7635e-05
2:231077112 A G 0.494725 -6.5115e-06
2:231077154 A G 0.515576 -1.6042e-05
2:231077268 T C 0.054713 2.1177e-05
2:231077676 A G 0.176937 -3.4173e-05
2:231077683 T C 0.028824 -1.0715e-05
2:231077725 G A 1.744599 -4.8348e-05
2:231078245 G A 0.038571 5.9393e-07
2:231082124 T G 0.241710 5.2154e-07
2:231083132 G A 0.917208 -1.3182e-05
2:231084271 T C 0.025924 -1.3928e-05
2:231091223 G T 0.378580 1.2962e-05
2:231106724 T C 0.352800 7.6656e-06
2:231107252 T C 0.298052 -7.0093e-06
2:231108128 G A 1.023948 -7.8418e-06
2:231108191 G A 0.078434 4.3416e-06
2:231108928 C T 1.261623 -7.8308e-06
2:231116577 T C 0.641421 -1.9693e-05
2:231116874 T C 0.374021 1.3560e-05
2:231122210 G A 0.587748 1.5536e-06
2:231130727 C T 0.097925 1.1283e-06
2:231132721 T C 0.097864 -1.7576e-06
2:231145247 T C 0.108186 -1.1884e-05
2:231150052 C T 0.426742 -3.0002e-06
2:231151743 T C 1.240044 -6.6584e-07
2:231157271 C T 0.297770 -1.2243e-05
2:231162998 A C 1.544638 -1.4801e-05
2:231171450 A G 0.033665 2.1013e-05
2:231177904 C T 0.583406 1.0506e-05
2:231178446 G C 0.039965 1.0788e-05
2:231180966 G A 0.271802 3.2933e-06
2:231190247 C T 1.075377 -1.6002e-05
2:231190446 C T 0.777964 -1.4644e-05
2:231197240 T C 0.209650 1.5877e-06
2:231216240 C T 0.095868 1.5863e-05
2:231222340 G T 0.322983 3.7847e-06
2:231222447 G A 0.042668 -6.7073e-07
2:231222675 C T 0.210517 2.4619e-06
2:231229636 G A 0.238430 -5.8157e-07
2:231239432 G A 0.051412 -6.2773e-06
2:231242993 A G 0.138842 1.5107e-05
2:231245336 G A 1.452295 1.9481e-05
2:231246685 G A 0.061197 5.9376e-06
2:231248261 T C 0.264000 9.1022e-06
2:231253715 C A 0.618992 1.9519e-05
2:231264506 C T 0.590151 -9.7411e-06
2:231269264 A G 0.411848 -1.6065e-05
2:231269548 T G 0.053438 -1.5575e-06
2:231270165 A G 1.209711 7.2294e-06
2:231272862 A G 0.415292 -1.7111e-05
2:231284556 C T 0.414921 2.9638e-05
2:231285570 C A 0.608398 2.3335e-05
2:231287882 T C 0.215950 1.1045e-06
2:231294774 A G 0.071189 4.1070e-05
2:231299662 A G 0.042158 -3.4456e-05
2:231306751 G A 0.238545 -3.4445e-05
2:231307860 G A 0.358780 -3.7543e-06
2:231314134 G T 0.080229 -8.7909e-06
2:231317190 A C 0.073630 1.5171e-06
2:231320960 G T 1.415540 -4.0526e-06
2:231322003 A G 0.047203 2.0289e-06
2:231322684 A G 0.066059 -3.6302e-06
2:231326188 G A 0.333329 -2.0955e-05
2:231331799 C T 1.494147 5.6925e-06
2:231333763 G A 0.643909 -1.0716e-05
2:231334613 A G 0.209772 3.0003e-05
2:231335094 A C 0.068302 -7.6044e-06
2:231335856 T C 0.056366 1.2075e-05
2:231337608 C T 0.656115 -1.6219e-05
2:231341972 A G 0.078403 -1.0334e-05
2:231346602 G A 0.311811 -2.8828e-05
2:231359602 T G 0.093502 -9.0403e-08
2:231369683 T G 0.115363 -3.6468e-08
2:231381643 A G 0.029606 1.0581e-06
2:231384947 C T 0.940765 1.9489e-05
2:231386542 G A 0.073134 -1.2492e-05
2:231398121 T C 0.043402 -3.8973e-06
2:231400983 T C 0.106775 -1.2674e-05
2:231406070 A G 0.188993 -2.6733e-05
2:231406529 C T 0.319658 -2.0444e-05
2:231406680 C T 1.688291 -1.0439e-05
2:231408404 G C 0.039003 3.9916e-06
2:231411801 A G 0.469893 -8.9267e-06
2:231412317 T C 1.687512 -1.0821e-05
2:231414104 T G 0.194766 -6.3336e-06
2:231414681 G A 1.164439 9.5979e-06
2:231420401 C A 0.224313 -4.9000e-06
2:231425711 G A 0.206356 -2.4674e-05
2:231428627 A G 1.122390 5.7182e-06
2:231430058 C T 0.711868 1.3631e-05
2:231434262 T C 0.256938 5.7883e-06
2:231440449 G C 0.338255 -3.4963e-05
2:231444470 T C 0.317411 -1.6072e-06
2:231447141 A G 0.479973 -7.7478e-06
2:231448713 C T 0.332305 -1.1013e-05
2:231457433 A G 0.299769 -2.2227e-06
2:231457618 T C 1.054985 -1.8222e-05
2:231457630 T G 0.946041 -2.2966e-05
2:231457819 A G 0.811925 -4.9611e-06
2:231459666 T C 0.224555 -7.2781e-06
2:231465811 C T 1.383616 -2.7773e-05
2:231476532 C T 0.084710 7.1429e-06
2:231476578 T C 0.053918 3.2043e-06
2:231481198 G A 1.159312 -5.4292e-05
2:231481340 T C 0.030891 1.3646e-05
2:231482171 T C 0.192175 2.9977e-06
2:231482627 C T 0.966379 -5.3138e-05
2:231492412 G T 0.268620 -1.3147e-05
2:231497132 T C 0.040730 -6.7759e-06
2:231500805 A G 1.615993 3.9721e-06
2:231502785 G A 0.421099 9.3646e-06
2:231505483 G T 0.357736 1.0477e-05
2:231505648 T C 0.030374 -7.2704e-06
2:231511715 T C 0.075955 -9.4251e-06
2:231516704 T C 0.083098 -2.0378e-05
2:231520821 T G 0.432760 -4.8684e-06
2:231525882 G A 0.396314 -7.9395e-06
2:231531667 T C 0.026485 4.1097e-06
2:231536030 G C 0.029939 4.3794e-06
2:231536234 C T 0.423363 2.0908e-07
2:231537235 C T 0.779498 3.0872e-05
2:231537734 C T 0.436707 -2.0683e-05
2:231539304 T C 0.526469 2.7547e-05
2:231541008 A C 0.250159 2.3095e-05
2:231541151 G C 0.121941 1.0767e-05
2:231542102 C T 1.213295 1.9785e-05
2:231543178 A G 0.033073 -3.3598e-05
2:231544844 A G 0.071893 -1.8595e-05
2:231546731 G A 0.323901 1.9800e-05
2:231547175 A G 0.549405 2.1854e-05
2:231547290 A G 0.075418 -3.2570e-05
2:231550487 C T 0.085805 5.5376e-06
2:231551500 A G 0.275134 2.6286e-05
2:231553094 A G 0.744112 2.1117e-06
2:231555423 G A 1.574886 2.5026e-05
2:231556273 T G 0.362363 -9.7920e-06
2:231559416 C A 0.042413 2.3611e-05
2:231561178 C T 0.852947 7.4149e-06
2:231564626 G T 1.325798 -4.7993e-06
2:231571446 C T 0.057209 5.8565e-06
2:231576102 C T 0.055781 8.3540e-06
2:231586306 G A 0.100366 -9.1517e-06
2:231586340 G T 0.170039 -2.0163e-05
2:231603520 G A 0.039829 -1.4195e-05
2:231609960 A G 0.026247 -4.5857e-06
2:231617708 A T 0.170178 -2.7163e-05
2:231630016 A G 0.093301 2.1948e-06
2:231630328 A G 0.355438 -1.5408e-05
2:231651832 T G 1.260375 -1.3355e-05
2:231656461 G T 0.052473 -2.9017e-06
2:231657038 T C 0.455151 -4.7466e-06
2:231658946 G A 0.027940 -1.1781e-05
2:231661104 T C 0.283253 1.7748e-05
2:231665805 G A 0.451843 5.6733e-06
2:231673871 G C 0.063437 -2.4922e-05
2:231674060 A G 0.044517 -6.6003e-06
2:231676137 C T 0.059735 -2.7503e-06
2:231676743 G A 0.172623 -2.6903e-05
2:231678365 T C 0.021252 7.1597e-06
2:231682658 A G 0.028120 -1.4072e-05
2:231683899 A G 0.470923 -4.0780e-05
2:231685198 G A 0.442908 2.2585e-06
2:231692140 G A 0.508566 1.3169e-05
2:231701075 C T 1.057076 6.5803e-06
2:231701625 T C 0.051235 2.4532e-05
2:231702091 G A 0.566553 -5.6649e-06
2:231704107 G A 0.236709 -8.3337e-06
2:231705160 G A 0.063903 1.0837e-05
2:231707159 G A 0.445849 -1.6571e-05
2:231707635 A G 0.045224 3.9434e-06
2:231709953 G A 0.541537 -1.8276e-05
2:231711035 C T 0.377951 -1.2494e-05
2:231721262 A G 0.959716 2.1143e-05
2:231721483 T C 0.149650 -9.4585e-06
2:231722355 G A 0.040879 1.2998e-05
2:231726156 C G 1.124991 1.7131e-05
2:231726172 A G 0.298168 -7.8766e-06
2:231726212 C G 0.178100 -1.0514e-05
2:231726374 C T 0.043202 2.3030e-06
2:231726949 A G 0.029459 -1.6024e-05
2:231727548 G A 1.559465 -7.9896e-07
2:231732992 G C 0.811398 2.8282e-05
2:231733118 T C 0.108543 -3.4163e-05
2:231734081 G T 0.081456 3.0206e-06
2:231737445 G A 1.968035 3.4681e-05
2:231738168 A G 0.935240 4.7582e-05
2:231740813 T C 0.096344 7.4969e-06
2:231742138 A G 0.037571 9.2798e-06
2:231747426 A G 0.643770 7.3656e-06
2:231750269 G A 0.275892 -6.3392e-06
2:231751793 A G 0.273155 -1.2666e-05
2:231751863 A G 0.122703 -1.0758e-06
2:231751994 G A 0.678642 5.2729e-06
2:231757250 A G 0.331163 1.8085e-06
2:231760236 A G 0.120656 2.8797e-06
2:231764789 G A 0.202776 4.7240e-06
2:231765538 T C 0.241197 4.6982e-06
2:231770952 T C 0.594105 1.2808e-06
2:231771474 A G 0.115570 3.2861e-07
2:231773071 A G 0.046622 7.0430e-06
2:231775094 A C 0.192206 3.2327e-06
2:231775144 A G 0.114217 -3.5128e-07
2:231775297 G T 0.744245 -5.6650e-06
2:231776674 C A 0.317843 3.5543e-06
2:231777551 C G 1.829761 1.9184e-05
2:231778776 G A 0.463250 5.2521e-06
2:231780758 C T 0.023394 9.5958e-06
2:231781283 G A 0.239314 -1.3554e-05
2:231790350 A G 0.477491 -2.5501e-05
2:231793015 A G 0.219826 -1.2116e-06
2:231795066 T C 0.093458 5.1816e-06
2:231798601 G A 0.116162 -1.1511e-05
2:231799127 G A 0.656183 -3.2218e-05
2:231799153 C T 0.130030 5.2116e-06
2:231806222 A C 0.528965 -2.4565e-05
2:231806890 A G 0.054866 4.9802e-06
2:231808291 T C 0.673144 -2.2303e-05
2:231808738 C T 0.061863 7.9250e-06
2:231811698 G A 0.614651 -2.0465e-05
2:231811973 A G 0.060051 9.3353e-06
2:231812636 C G 0.042658 4.6607e-06
2:231813035 C T 0.612580 -2.8666e-05
2:231816161 G A 0.021045 7.3491e-06
2:231817780 T C 0.075398 5.2282e-06
2:231822763 G A 0.062676 -2.3433e-05
2:231825009 A G 0.024727 5.0405e-06
2:231825059 G A 0.035283 5.3977e-06
2:231826376 C A 0.586150 -2.2795e-05
2:231827751 C T 0.719001 -6.0294e-06
2:231833941 A G 0.104092 4.0380e-05
2:231839629 T C 0.800029 -2.4092e-05
2:231840110 T C 1.177964 -2.6286e-06
2:231846655 C T 0.375065 -4.6280e-05
2:231847058 A G 0.045755 -2.0225e-05
2:231847210 A G 0.726760 1.0684e-05
2:231847252 T C 1.196350 -4.9179e-06
2:231848392 T C 0.026821 -2.9952e-06
2:231854241 A G 0.030959 6.4101e-06
2:231858845 A G 0.126657 1.7769e-05
2:231861044 T C 1.093495 -5.9550e-06
2:231861693 G A 0.100869 9.5780e-06
2:231862691 T C 0.658529 6.3796e-06
2:231864490 C T 0.091785 1.5916e-05
2:231865090 C T 0.823906 7.0815e-06
2:231873131 G A 0.032519 6.3465e-08
2:231874716 C T 0.034029 -5.5480e-06
2:231875286 G T 1.404317 1.5221e-06
2:231886063 A C 0.773096 -3.3305e-06
2:231888167 A G 0.108176 -1.5381e-06
2:231894657 A G 0.077434 4.3571e-06
2:231896778 T C 0.033747 -1.1530e-05
2:231896979 G A 1.487473 1.4439e-05
2:231900195 T C 1.278177 2.0212e-05
2:231904333 C T 0.591192 1.3601e-05
2:231907894 A C 0.261419 2.4269e-05
2:231907978 C A 0.333363 2.7954e-05
2:231925825 C T 0.035032 8.0039e-06
2:231933408 T C 0.159577 2.3461e-05
2:231947467 G A 0.148562 -7.4307e-06
2:231966156 C T 0.099105 1.2618e-05
2:231983382 G T 0.066130 5.4559e-06
2:231993079 A G 0.032543 1.7892e-05
2:231999036 A G 0.044823 -5.3822e-06
2:232019917 A G 0.152710 -3.0469e-05
2:232025284 A G 1.356118 3.4958e-06
2:232030510 A C 0.612107 -6.7651e-06
2:232033021 G T 0.029813 6.6189e-07
2:232034261 T C 0.022405 4.7697e-06
2:232048059 T C 0.325907 7.7840e-06
2:232052666 A G 0.025077 -6.3766e-06
2:232060553 A G 0.476526 2.4419e-06
2:232064741 G A 0.196109 -1.4724e-05
2:232066262 T G 0.038982 1.3449e-05
2:232077530 A G 0.050110 3.1392e-06
2:232079409 T C 0.089456 1.3677e-05
2:232088410 T C 1.965376 8.9863e-06
2:232105420 T C 0.125300 -6.8581e-06
2:232112299 A G 0.051259 7.3042e-06
2:232112730 C A 0.482510 -4.3001e-06
2:232121407 G A 0.065545 -8.6059e-06
2:232122622 A G 0.088297 -4.7081e-06
2:232124966 C T 0.035365 4.7096e-06
2:232127622 A G 0.153954 1.6505e-05
2:232131631 T C 0.045622 6.5300e-06
2:232133928 C T 0.031853 7.9014e-06
2:232135014 C G 0.254759 8.1523e-06
2:232145852 A G 0.578521 -1.2473e-06
2:232153195 T C 0.032156 5.2852e-06
2:232153207 G T 0.049858 -4.6819e-06
2:232156084 T C 0.046727 -5.6578e-07
2:232159243 G A 0.554484 -9.5911e-06
2:232161294 T C 0.038109 -1.8327e-05
2:232171968 G A 0.045071 2.8168e-06
2:232177101 C A 0.049318 5.6261e-06
2:232190925 C T 1.218823 -6.6478e-07
2:232191250 A G 0.032944 5.7305e-07
2:232192305 T C 0.721881 3.4766e-05
2:232196564 T C 0.597264 7.2836e-06
2:232196597 A G 0.681141 3.1074e-06
2:232198171 T C 0.134208 -2.5138e-05
2:232206025 T C 0.917850 1.2845e-05
2:232210312 A G 0.086682 -1.0282e-05
2:232210570 C T 0.176896 1.4161e-05
2:232223572 A G 0.102243 -1.4279e-05
2:232229989 A G 0.122808 2.1185e-05
2:232242884 C T 0.140987 -4.3465e-06
2:232242929 C T 0.046442 4.5550e-06
2:232259376 A G 0.185059 -3.4491e-07
2:232259519 T C 0.038714 -7.9047e-06
2:232262419 A G 0.107727 5.3546e-06
2:232263127 A G 0.465806 -1.2597e-06
2:232266586 A G 0.162913 2.5943e-06
2:232272865 C T 0.140933 2.4293e-05
2:232278920 C A 0.197305 -2.1738e-05
2:232279011 C T 0.778784 1.0872e-05
2:232282727 C T 0.079022 7.0853e-06
2:232286789 C T 0.212186 -2.7569e-05
2:232290157 C T 0.457178 -1.6169e-05
2:232290316 C G 0.097252 -1.0172e-05
2:232294420 G A 0.027675 1.8538e-05
2:232298812 T C 0.486858 1.6622e-05
2:232311871 T C 1.149868 5.5215e-06
2:232314081 G A 0.523151 2.9136e-06
2:232315426 T C 0.062509 -2.1109e-05
2:232325349 A C 0.106387 -5.2740e-06
2:232326417 T C 0.336865 -2.1979e-06
2:232327508 C G 0.143996 -2.3170e-05
2:232328322 C A 0.121962 -1.4774e-05
2:232331397 G T 0.350308 -1.4762e-05
2:232331734 T C 0.891046 -1.8159e-05
2:232331869 C T 0.192773 1.1670e-05
2:232334393 A G 0.139889 5.3914e-06
2:232343955 T C 0.696375 8.0193e-06
2:232356141 G A 1.664696 -2.8815e-05
2:232358020 A G 0.414347 -3.2910e-05
2:232358152 C T 0.652674 6.8444e-06
2:232367511 G A 1.070325 -1.9542e-05
2:232369533 G T 0.200685 -2.5933e-05
2:232371130 T C 0.215794 2.2571e-05
2:232387412 G A 0.069452 -1.3559e-05
2:232391976 G A 0.572122 -1.2779e-05
2:232397517 A C 0.199559 3.3772e-05
2:232400018 C G 0.052466 -2.6511e-07
2:232404469 G A 0.413051 6.6651e-06
2:232419163 G C 1.922916 6.3794e-06
2:232422661 C T 0.733488 -7.9375e-06
2:232434661 T C 1.832409 -2.6685e-05
2:232436810 A G 0.286139 3.4825e-05
2:232438403 C A 0.863365 -9.9127e-06
2:232450593 G A 0.036653 -7.9625e-07
2:232450762 A G 0.208770 1.5902e-06
2:232455654 C T 0.676973 -3.9708e-06
2:232459256 A G 1.089453 -1.2032e-05
2:232472141 C T 0.897373 -7.2772e-06
2:232473452 G A 1.877882 -2.9146e-05
2:232476549 G A 1.662455 -2.1981e-05
2:232477777 A G 0.045129 -2.1289e-05
2:232481729 A C 0.769587 -3.4388e-06
2:232486593 T G 0.588363 -2.3510e-05
2:232487447 T C 0.134130 -1.4481e-06
2:232490522 G A 1.894398 -3.0426e-05
2:232491208 T C 0.527078 1.1866e-05
2:232496904 C G 0.374065 -2.1811e-05
2:232497510 T C 0.380991 1.4844e-06
2:232498693 T C 0.878643 -6.6728e-06
2:232499936 T G 0.042260 1.0023e-05
2:232503661 G T 0.177784 1.3501e-05
2:232526101 G A 1.441895 -1.3944e-05
2:232527424 A G 0.169964 -1.3239e-06
2:232529304 G A 0.056145 6.2564e-07
2:232530723 T C 0.069496 -3.5131e-05
2:232535095 C G 1.770124 -3.0579e-05
2:232538916 C T 1.895605 -2.0521e-05
2:232538977 T C 0.109097 1.0765e-05
2:232539179 G A 0.890074 -7.2280e-06
2:232540627 G C 0.070162 -8.1140e-06
2:232542708 T C 0.257683 -1.3259e-05
2:232543687 T C 0.025179 -1.9221e-05
2:232545444 C T 1.485654 -1.1810e-05
2:232546309 T C 0.170229 -9.7115e-06
2:232550635 G A 1.071383 3.8068e-06
2:232550936 T C 0.027902 -5.4993e-06
2:232558936 A G 0.418154 1.5395e-05
2:232566125 A C 0.064423 -3.3318e-06
2:232566499 C T 0.384024 5.8957e-06
2:232567072 A G 0.065946 -8.1278e-06
2:232572011 G T 0.173989 -9.6710e-06
2:232574504 T C 1.084931 1.6205e-06
2:232575625 C T 0.031034 -1.9099e-05
2:232576431 C T 0.509151 -1.5901e-05
2:232577421 T C 0.026325 -8.3255e-06
2:232585804 C T 0.257496 2.7130e-06
2:232586844 T C 0.606001 8.0898e-06
2:232599016 A G 0.451996 6.8967e-06
2:232615122 C T 0.037894 1.1765e-06
2:232627696 C G 0.406653 -2.8227e-06
2:232628821 C T 0.039469 -1.5331e-06
2:232650935 C T 0.069809 8.8164e-06
2:232653358 T C 0.049940 2.0748e-06
2:232655089 C T 0.038421 3.9061e-06
2:232661604 G A 0.159122 1.0905e-08
2:232664837 T C 0.075728 1.6237e-05
2:232687302 C T 0.071519 1.0527e-06
2:232718558 T C 0.068513 -1.5368e-05
2:232724461 C A 0.029072 -1.6655e-05
2:232728532 A G 0.429098 9.0758e-06
2:232732696 C A 0.463226 1.0352e-05
2:232734556 C T 0.028229 -4.4252e-06
2:232740108 T C 1.020583 -3.7773e-05
2:232748710 T C 0.022119 -1.3336e-07
2:232749836 C T 1.349883 1.7760e-06
2:232751972 T C 0.079032 4.5727e-05
2:232759622 T G 0.163909 2.7443e-06
2:232760341 T C 0.051759 -1.2694e-05
2:232766151 T G 0.022157 -1.7606e-06
2:232768938 A G 0.873431 -1.0620e-05
2:232772215 A G 0.450731 7.6800e-06
2:232775255 C T 0.100852 1.6465e-05
2:232775929 C A 0.453536 1.0444e-05
2:232775966 A G 0.291521 1.9512e-05
2:232780658 G A 0.311397 9.5740e-06
2:232788325 T C 1.243414 3.8912e-05
2:232788377 T G 0.238797 1.4570e-05
2:232788496 G T 1.592354 4.5008e-05
2:232791948 T C 0.340468 1.2789e-07
2:232792183 A G 0.070315 -4.7831e-06
2:232794747 A G 0.046105 1.6909e-05
2:232795753 C G 0.229491 -1.4039e-05
2:232796002 G A 1.203496 -2.0908e-05
2:232796610 C T 0.121221 -2.0032e-05
2:232797695 G A 1.235237 -1.4402e-05
2:232797966 T C 0.379179 -1.4931e-05
2:232803452 C A 1.190941 -1.7736e-05
2:232804360 G A 0.216113 -3.7888e-06
2:232808692 A G 0.187514 1.6491e-05
2:232823554 A T 0.091455 6.2295e-08
2:232829283 A T 0.020508 1.4653e-05
2:232831832 C A 0.146012 1.3835e-05
2:232845446 A C 0.342216 5.4321e-06
2:232857227 A C 0.049246 -2.2664e-07
2:232870071 G A 0.033740 -9.3983e-06
2:232871232 T C 1.831311 1.2552e-05
2:232879671 T C 0.051497 -2.9477e-06
2:232882748 G T 0.027766 1.8158e-05
2:232884660 A G 0.187514 4.4000e-05
2:232891244 T C 0.027766 -7.8863e-06
2:232904572 G C 0.345504 -4.6000e-06
2:232920507 A G 0.061833 9.9035e-06
2:232926323 G A 0.031907 2.6339e-05
2:232927563 T C 0.057821 1.0540e-05
2:232928700 G T 0.036596 -4.2289e-06
2:232939333 G A 0.040298 -5.4974e-06
2:232941958 G A 0.020773 -1.3529e-05
2:232962566 A G 0.037119 -2.1188e-05
2:232978214 T C 1.511660 2.6498e-06
2:232982257 T A 0.186252 3.9560e-05
2:232986693 G A 0.366191 -7.1850e-06
2:232988328 G T 0.036966 -1.4667e-06
2:232992453 T C 0.038982 6.3177e-06
2:232997567 A G 0.141895 1.9766e-05
2:233022511 T G 0.027947 -4.1979e-06
2:233027355 C A 0.037174 4.6648e-06
2:233048622 G T 1.807352 1.0461e-05
2:233049441 A G 1.277534 -4.2956e-06
2:233057751 G A 0.048427 1.0665e-05
2:233077064 G A 0.041678 -4.5364e-06
2:233080295 A G 0.040342 3.7766e-06
2:233094868 T C 0.063917 3.4619e-06
2:233095373 A G 0.034416 -8.4573e-06
2:233097174 A G 1.817970 -4.3242e-05
2:233100066 G A 0.076482 9.7603e-06
2:233109623 A G 0.063692 -3.3341e-06
2:233111801 T C 0.500882 -4.0149e-06
2:233115765 G A 0.057692 -8.6048e-06
2:233129776 T C 0.330500 3.3516e-05
2:233155110 C T 0.483506 -1.0641e-05
2:233162244 A G 0.045813 1.2037e-05
2:233162986 A G 0.078240 -1.4374e-05
2:233166124 A G 0.068826 -3.8954e-06
2:233197644 A G 0.393186 -1.7516e-05
2:233207862 T C 0.122414 1.3616e-05
2:233211913 A G 0.356359 -1.7409e-06
2:233213524 C T 0.585721 7.2301e-06
2:233218168 A G 0.217388 4.4829e-06
2:233227971 A G 0.229366 -1.2771e-05
2:233232064 T C 1.414534 -2.5950e-05
2:233234372 A G 0.805649 -2.5831e-05
2:233237442 A G 0.049338 -1.8916e-06
2:233239272 T C 0.032859 -1.7003e-05
2:233242837 C T 1.024020 -5.2088e-06
2:233243156 C T 0.103324 -1.7908e-05
2:233243586 T C 0.163487 1.4471e-05
2:233243981 T A 0.623293 8.2682e-07
2:233264936 G A 1.837543 -3.6274e-05
2:233272091 T C 0.027284 -8.1705e-06
2:233277342 A G 0.147318 1.5805e-05
2:233278500 T C 0.053527 -1.8826e-05
2:233282468 C T 0.169250 -1.5639e-05
2:233285076 C A 0.122455 5.9950e-06
2:233300816 C T 0.584610 -8.4239e-06
2:233301959 C T 1.834048 -4.9939e-05
2:233302089 A G 0.181622 1.5797e-05
2:233302141 A G 0.066157 8.2604e-06
2:233303133 A C 0.440940 -4.5111e-05
2:233309878 T G 0.055308 -2.0475e-05
2:233310149 G A 1.059028 -2.3721e-05
2:233319911 A G 0.037915 5.9370e-06
2:233331211 A G 0.040645 1.2644e-05
2:233331925 A G 0.442256 3.0204e-05
2:233337240 G C 0.591535 -2.6975e-05
2:233338498 T C 0.168080 2.9156e-05
2:233339029 C T 0.033067 -8.7979e-07
2:233339548 T C 0.061275 2.6788e-05
2:233341733 G A 0.822679 6.7401e-06
2:233346074 C T 0.092468 -1.6920e-06
2:233346865 G A 0.504357 -2.9087e-05
2:233349588 A G 1.963149 -3.9158e-06
2:233350287 T C 0.103035 1.6782e-06
2:233355438 T C 0.103963 8.8737e-07
2:233356681 C T 0.804779 -6.8148e-05
2:233357301 T C 0.020426 7.8551e-06
2:233358020 A G 0.748233 -4.4471e-05
2:233358661 A G 0.070635 2.5231e-05
2:233360483 T C 0.175319 1.7897e-05
2:233362267 T C 0.373243 1.3221e-05
2:233369617 A C 0.861049 -1.6078e-05
2:233375468 A G 1.421496 -4.6806e-05
2:233375977 A G 0.233751 -8.4818e-06
2:233376062 T G 0.038534 -4.1617e-06
2:233381402 T C 0.032353 7.3674e-06
2:233381606 A G 0.170318 3.0192e-05
2:233382519 A G 0.061166 -1.2666e-05
2:233383416 T C 0.424893 -3.7031e-06
2:233383642 T C 0.060870 -1.0441e-05
2:233385396 A G 1.391860 -2.3085e-05
2:233391306 A G 0.075221 -3.4017e-05
2:233397525 G T 0.498870 -6.1621e-05
2:233400074 G A 0.712997 -6.0472e-05
2:233400171 G A 0.046986 -3.4135e-06
2:233406178 A G 0.035753 -1.0627e-05
2:233406805 G A 1.486107 1.4736e-05
2:233406998 G T 1.601843 -1.4785e-05
2:233412820 G A 0.410185 7.3761e-06
2:233415978 C T 1.114540 -4.6187e-05
2:233416195 T C 0.152904 1.3482e-05
2:233420478 T G 0.034447 -1.3002e-06
2:233426526 T C 0.478879 2.5179e-05
2:233427780 T C 0.217517 -1.5973e-05
2:233438772 A G 0.042930 -1.2345e-05
2:233441139 T A 0.050277 4.4566e-05
2:233441702 C A 0.118664 3.3953e-05
2:233446725 C T 1.853043 -4.8568e-05
2:233450824 T G 0.636290 4.5348e-05
2:233453934 G C 0.631616 -2.8790e-04
2:233459116 A C 0.033063 -2.6210e-05
2:233467049 A G 0.036354 1.5700e-05
2:233468867 G C 0.128041 5.8363e-07
2:233470843 A G 1.019348 1.5841e-05
2:233481978 C T 0.417706 -8.7191e-06
2:233482038 C T 0.989308 2.3664e-05
2:233486120 C T 1.970884 6.7271e-06
2:233488577 A C 0.052983 4.3055e-07
2:233489529 A G 0.546073 -7.7374e-06
2:233490537 T C 0.073616 -9.2475e-06
2:233493938 A G 0.126042 1.0383e-06
2:233502984 G A 0.358409 7.0854e-06
2:233503540 A T 0.049325 5.5102e-06
2:233503678 A G 0.069173 -3.8486e-05
2:233505522 T C 0.781283 3.8134e-05
2:233508677 C T 1.115897 1.4332e-05
2:233510622 G A 0.966100 4.9545e-05
2:233513175 A C 1.209004 2.0460e-05
2:233514309 G A 0.121758 -4.2972e-05
2:233522030 C T 0.128500 -2.4618e-06
2:233524421 T C 0.039248 -1.6196e-07
2:233526097 A G 0.401492 9.1679e-06
2:233527224 A G 0.037347 -3.5016e-06
2:233528378 A C 0.031010 -1.2798e-05
2:233528515 G A 0.762312 -5.3051e-06
2:233531234 T C 0.692700 -8.2748e-06
2:233537125 G A 0.762485 -4.8140e-06
2:233537714 A G 0.371981 9.2443e-06
2:233539580 G A 0.046598 -6.6279e-06
2:233543892 A G 0.325278 -1.1058e-06
2:233547639 G A 0.027593 -1.3470e-05
2:233549020 G A 1.416454 -4.9424e-05
2:233551639 G A 0.198723 -1.2865e-05
2:233554188 G A 0.967358 -3.1325e-05
2:233554499 C T 1.160118 -4.3006e-05
2:233554720 A G 0.066694 -4.9631e-06
2:233567473 C G 0.067643 -1.6342e-05
2:233592307 T G 0.027651 4.2015e-06
2:233592487 A G 1.260817 -3.2074e-05
2:233592955 C T 0.355186 7.4989e-06
2:233597163 C G 0.153087 -4.0339e-06
2:233604889 T C 0.146070 -8.2886e-06
2:233609982 G C 0.157759 -1.0300e-05
2:233630676 T C 0.094280 -1.6296e-05
2:233631266 G A 0.046224 2.2139e-05
2:233633460 A G 0.728092 -3.3755e-05
2:233636922 C T 1.263279 -3.1618e-05
2:233638939 A G 0.122298 -1.2128e-05
2:233655236 G A 0.124012 -2.0293e-05
2:233658309 T C 0.693533 -4.5090e-05
2:233659553 A C 0.034450 1.3159e-06
2:233660846 A G 0.121911 -1.3799e-05
2:233661727 C T 0.045626 1.1153e-05
2:233661904 A G 0.025597 -2.9905e-06
2:233661994 G A 0.170538 -3.4189e-05
2:233683095 A G 0.037667 8.1884e-06
2:233684379 G A 0.045700 -2.0530e-05
2:233686383 G A 0.026525 -2.4117e-05
2:233705105 T A 0.021534 -1.7156e-05
2:233718877 C T 0.400248 1.3025e-05
2:233721525 A G 0.039652 7.7157e-06
2:233723163 A G 0.047465 -1.1032e-05
2:233739678 C T 1.133025 4.5664e-05
2:233743794 T C 0.113564 2.5573e-06
2:233745521 T C 0.586830 4.5677e-05
2:233747015 G A 0.256537 2.6367e-05
2:233754298 G A 0.124185 -9.6954e-06
2:233757697 G A 1.899406 -4.0813e-05
2:233757860 C T 0.182441 1.9927e-05
2:233763362 T C 0.222610 -5.1258e-05
2:233769026 A C 0.097051 -1.2918e-05
2:233769324 A G 1.509752 -3.1650e-06
2:233784511 T C 0.034763 -1.0751e-05
2:233791648 T G 0.880938 2.9437e-05
2:233795536 T C 0.410807 1.5666e-06
2:233796252 A G 0.116730 -5.7484e-06
2:233797365 G A 0.040200 2.1782e-05
2:233803208 C T 0.598386 5.6768e-05
2:233809243 C A 1.239545 -7.1194e-06
2:233812756 A G 0.748842 1.5951e-05
2:233812767 T C 0.070387 -1.8844e-05
2:233813302 A G 0.139546 -1.1974e-05
2:233823850 T C 1.465538 3.5593e-05
2:233824910 T C 0.046778 7.5382e-06
2:233831478 T C 0.596536 5.5953e-05
2:233834975 G A 1.713718 1.2294e-05
2:233836038 A G 0.248622 -1.2821e-05
2:233836065 A G 0.044466 8.4710e-06
2:233841768 C T 0.034175 -5.4580e-06
2:233842049 G A 1.152026 1.1860e-05
2:233842058 C T 0.030265 -1.8656e-05
2:233842083 G A 0.118409 -4.9465e-05
2:233842912 T C 0.023438 -1.5236e-06
2:233855461 A G 0.559784 1.8553e-05
2:233861960 C T 1.716261 2.6894e-06
2:233868392 T C 0.549371 -2.8999e-06
2:233872266 T C 0.037439 8.9363e-07
2:233875844 A G 0.122904 -5.4929e-06
2:233885426 C T 1.453455 6.3108e-06
2:233885495 T C 0.099812 1.7463e-05
2:233887609 T C 0.105330 8.9559e-06
2:233888027 T C 0.047448 -8.3865e-06
2:233891215 C T 0.644895 -2.1851e-06
2:233897033 T C 0.033509 9.4767e-06
2:233897800 G A 0.245848 -3.7669e-05
2:233899126 A C 0.970983 5.9455e-05
2:233905002 T C 0.037333 -1.0533e-05
2:233905804 C T 1.215199 1.4152e-05
2:233906006 A G 0.224623 -4.5920e-05
2:233915337 A G 0.813326 4.4565e-05
2:233917052 T C 0.083326 -1.5724e-05
2:233925406 G T 0.905536 -1.1080e-05
2:233927628 C T 0.062574 -1.6106e-06
2:233929975 A G 0.038962 8.7699e-06
2:233931051 C A 1.794624 4.8534e-05
2:233933897 G C 0.280485 3.5344e-06
2:233934575 A C 0.156790 2.4719e-05
2:233935491 T C 0.119007 -1.6402e-05
2:233941388 G A 0.046319 -4.5237e-06
2:233945544 C T 0.071672 1.3105e-05
2:233946937 T C 0.307643 1.1178e-05
2:233948264 C A 0.356740 1.8561e-06
2:233953145 C T 0.024547 -1.1415e-05
2:233957372 C T 0.550829 -1.3994e-05
2:233957464 G A 0.120374 -7.1176e-06
2:233959770 A G 0.079845 1.9991e-05
2:233960940 T C 0.032421 -4.1341e-06
2:233961776 A C 1.407948 6.0223e-05
2:233964985 G A 0.114958 1.1665e-05
2:233966850 T C 0.065831 -1.5412e-05
2:233968153 T C 0.219802 -2.4788e-06
2:233971739 G A 0.066218 1.6522e-06
2:233971804 A G 0.042899 8.5065e-06
2:233977925 G C 0.092343 5.1255e-06
2:233978212 C A 0.330772 -3.0762e-06
2:233978225 T C 0.214111 -1.0681e-05
2:233978388 C T 0.100506 -5.2356e-06
2:233981912 C G 1.565149 2.1722e-05
2:233982205 C T 1.824355 1.5242e-05
2:233987114 C T 1.016251 2.5454e-05
2:233989582 T C 0.066378 6.0596e-06
2:233990594 G A 0.117046 2.1224e-07
2:233990745 A G 0.031938 -1.3966e-05
2:233998481 A C 0.905536 -2.4343e-05
2:234054873 A G 0.997984 2.9911e-05
2:234066969 G C 0.982413 -2.8850e-05
2:234067017 G A 0.257258 -1.9098e-06
2:234071830 A G 0.033447 7.3980e-06
2:234072738 G A 0.474687 -9.0387e-06
2:234082142 C T 0.123057 2.5991e-05
2:234084716 A G 0.533847 -7.2685e-06
2:234085792 C A 0.243098 -7.4314e-06
2:234089035 G C 0.091061 -3.9921e-05
2:234091884 T G 0.044442 -1.0988e-06
2:234092029 C T 0.969956 -1.4144e-05
2:234092825 G C 0.364811 -1.7152e-05
2:234096560 T C 0.088882 -1.9081e-06
2:234100164 G A 0.442616 -2.1223e-05
2:234102070 T C 0.826436 -1.4112e-05
2:234108570 A T 0.076289 -2.9411e-05
2:234109999 G A 0.076697 -1.2293e-07
2:234111314 G A 0.141854 1.3155e-05
2:234113057 A G 0.382293 2.2311e-06
2:234113301 T C 0.382504 7.3944e-06
2:234115337 A G 0.115924 -1.0360e-05
2:234115629 T C 0.355655 2.5072e-06
2:234117252 C T 1.538862 3.0987e-05
2:234117915 A C 0.453846 2.2998e-06
2:234119177 A G 0.074470 -2.8718e-06
2:234119635 A G 0.195986 -1.7100e-05
2:234119846 A G 0.333873 -7.9882e-06
2:234119947 T C 0.213230 1.7865e-05
2:234120556 A G 0.124903 -1.2086e-06
2:234123140 C T 0.150160 -2.7228e-06
2:234126551 T C 0.038897 1.6026e-05
2:234127321 C G 0.311594 4.3598e-05
2:234131780 C T 0.075241 2.5542e-05
2:234133021 C T 0.050576 4.9245e-06
2:234134795 T C 0.261817 1.3467e-05
2:234136755 A G 0.112388 -1.8109e-05
2:234136796 G A 0.365828 1.1407e-05
2:234136959 A G 0.309629 1.3032e-05
2:234138324 T A 1.118402 1.9792e-05
2:234138714 C G 0.879911 3.0986e-05
2:234139631 G A 0.027471 -8.9401e-06
2:234142619 A G 0.079532 -3.9097e-06
2:234152509 A G 0.139121 -2.2784e-06
2:234154269 T C 0.083387 -9.5842e-06
2:234168951 T C 0.403498 -1.7191e-05
2:234169302 T C 0.360959 2.0337e-05
2:234171812 G A 0.107768 3.4645e-05
2:234183368 G A 1.044901 -2.1413e-06
2:234183738 G A 0.144999 -1.3638e-06
2:234184417 A G 1.051392 1.1177e-06
2:234189961 G A 0.236750 6.8971e-06
2:234199537 T G 1.404375 -2.0243e-05
2:234211048 A G 1.372549 -3.7718e-06
2:234219952 A G 0.063386 -8.8026e-06
2:234227523 G A 1.465592 -1.2355e-05
2:234229295 T C 0.065984 -2.3727e-06
2:234229320 G A 0.100193 -1.1798e-06
2:234229926 G T 0.202640 3.0997e-06
2:234231401 G A 0.055166 8.9303e-06
2:234245384 A G 0.138329 -4.0153e-06
2:234246503 T C 0.099815 -2.0848e-05
2:234255547 A G 0.828690 -8.6717e-06
2:234255647 T C 0.044918 -1.4382e-05
2:234262152 G A 0.245797 1.9629e-05
2:234272484 G A 1.494276 8.8790e-06
2:234273242 A G 1.208617 2.4648e-05
2:234277638 A G 0.083996 2.1167e-05
2:234287822 A G 0.054863 -2.2934e-07
2:234289895 G C 0.804721 2.6354e-05
2:234311271 G T 0.071420 9.9809e-06
2:234315394 C A 0.125338 -9.5609e-06
2:234321058 G A 0.043055 -8.7948e-06
2:234321268 A G 0.155154 -1.0131e-05
2:234325052 A G 1.125814 2.2569e-05
2:234326071 C T 0.059232 -5.0560e-06
2:234329140 G A 0.066344 7.6191e-06
2:234329549 C T 1.230185 -2.3881e-05
2:234332196 T G 0.055648 -3.0656e-06
2:234338935 A G 0.147355 -1.6373e-05
2:234346004 A G 0.058130 3.6932e-06
2:234354320 T C 0.137587 -2.2496e-05
2:234356623 T C 0.075095 -9.0621e-06
2:234358286 T C 1.296448 -4.1719e-05
2:234359375 G A 0.185382 -1.7273e-05
2:234373701 T C 0.058950 -7.8801e-06
2:234375944 T C 0.625601 1.9384e-05
2:234380123 G A 0.827282 -4.1032e-05
2:234381430 T C 0.055954 -1.4443e-05
2:234381817 T G 0.188483 1.9610e-05
2:234394111 A G 0.083336 8.0449e-07
2:234394487 A G 0.615259 -7.5942e-05
2:234394569 G A 0.417464 -4.9304e-05
2:234399121 G A 1.931113 -2.1194e-05
2:234406655 T G 0.196428 -1.9448e-05
2:234407420 C G 0.052031 1.0931e-05
2:234417564 T C 0.084506 1.7911e-05
2:234424542 C T 0.033587 1.6212e-05
2:234424630 C T 0.080175 -1.9433e-05
2:234436069 T C 0.094954 -1.0931e-05
2:234449316 A G 1.583280 4.9648e-05
2:234475415 A G 0.321457 8.1345e-06
2:234482250 T C 1.542336 5.2002e-05
2:234494716 G T 0.044300 -3.2147e-06
2:234500290 A G 0.220699 -3.2616e-05
2:234502127 A G 0.063451 -9.0137e-07
2:234504098 T C 1.060065 -8.6293e-06
2:234518639 T C 0.042270 2.1006e-06
2:234526871 G C 0.508664 -1.9905e-05
2:234536637 G A 1.614498 2.7679e-05
2:234545294 A G 0.066715 -2.1389e-05
2:234545861 T C 0.325873 7.9331e-06
2:234553314 C A 0.055900 -2.4152e-06
2:234563065 G A 0.057226 1.0412e-05
2:234565283 C A 0.183771 2.9557e-05
2:234567916 T G 0.525371 -1.6398e-05
2:234578693 G T 0.360878 6.2480e-06
2:234579936 G A 0.023765 3.3723e-06
2:234580805 A G 0.020372 -7.8113e-06
2:234584324 C T 1.085638 2.7260e-05
2:234591205 C T 0.773385 3.3307e-05
2:234601669 G T 0.812037 3.3818e-05
2:234602191 G A 0.632282 1.4128e-05
2:234602202 C A 0.674178 1.2610e-05
2:234602277 T G 0.041301 -1.1891e-06
2:234622310 T C 0.166991 8.0222e-06
2:234623898 C A 0.033376 -3.4201e-06
2:234637912 C T 0.765773 4.9025e-05
2:234638006 G A 0.102314 7.0274e-06
2:234639656 A G 0.047778 -7.4317e-06
2:234652308 T G 0.060503 1.8374e-06
2:234657512 T G 0.034835 7.4526e-06
2:234661537 A G 0.056998 1.5983e-06
2:234665782 A G 0.570109 2.6082e-05
2:234667582 C A 0.869624 6.5817e-05
2:234673309 T C 0.627209 3.4356e-05
2:234676413 C T 0.264669 1.8710e-05
2:234678668 G T 0.037605 -4.6982e-06
2:234679384 T C 0.220965 -7.2818e-07
2:234681416 C T 1.579017 -2.2994e-05
2:234681544 C G 1.601976 -7.0933e-06
2:234681645 C G 1.549765 -1.9711e-05
2:234683763 T C 0.652576 -3.2031e-05
2:234685503 A G 0.024564 -1.1104e-05
2:234685650 A G 0.087297 -1.6528e-05
2:234687963 C A 0.025788 -1.3767e-05
2:234688036 A C 1.582359 -5.3470e-06
2:234689090 A G 0.309822 -1.1438e-05
2:234697151 A C 0.044589 3.8424e-05
2:234698126 G C 0.026165 -1.3615e-05
2:234698790 C T 0.574298 2.0904e-05
2:234699366 C T 0.112752 -2.1716e-05
2:234699786 A G 0.027029 -1.4806e-05
2:234700578 C T 0.747856 -4.6800e-05
2:234701664 C A 0.102501 -8.7565e-06
2:234701822 G A 0.667263 -4.1590e-05
2:234702459 C T 1.089385 -3.8911e-05
2:234703136 C T 1.091527 -4.5587e-05
2:234704076 A G 0.079025 -6.4427e-07
2:234704318 G A 1.100155 -4.5462e-05
2:234704690 C T 1.676072 -2.3275e-05
2:234705389 G A 0.362941 -2.5901e-05
2:234708428 A G 1.637338 -2.2504e-06
2:234708868 C G 0.104936 1.3466e-05
2:234711164 C T 0.458558 1.1487e-05
2:234712921 A G 1.751983 -2.8037e-05
2:234713681 T G 0.098727 3.3388e-05
2:234717448 G T 0.919856 -1.5889e-05
2:234720967 C T 1.309027 -2.1169e-06
2:234723481 T G 0.040162 2.1328e-05
2:234725502 C T 1.715278 -2.5312e-06
2:234726966 C G 0.123335 3.5052e-05
2:234727986 T C 1.489421 -9.8110e-06
2:234728078 C T 1.694886 -8.9141e-06
2:234728426 A G 0.040522 -1.8111e-05
2:234728911 G A 0.160733 1.7612e-05
2:234729895 A G 1.077594 6.6170e-06
2:234729986 A G 0.228023 1.5786e-05
2:234730104 G A 0.110406 -1.9058e-05
2:234737125 A G 0.319274 1.1887e-05
2:234737976 C G 1.043463 9.5507e-07
2:234739340 T G 0.849548 -2.3053e-06
2:234740136 A G 0.266468 3.0519e-05
2:234740157 A G 0.142510 3.5557e-05
2:234740758 G A 1.012107 1.7090e-05
2:234741401 T C 0.120282 7.5584e-06
2:234741443 A G 0.740566 -8.7004e-06
2:234747459 G A 0.912053 2.9944e-06
2:234748944 T C 0.143153 5.3620e-06
2:234749354 A G 0.185117 2.0572e-05
2:234749783 G C 0.138417 1.9836e-07
2:234750542 C G 1.059208 3.9157e-06
2:234751581 G T 1.184862 1.1270e-05
2:234759419 G C 0.471093 -1.2370e-05
2:234760729 T C 0.037316 -6.8541e-06
2:234761225 T C 1.014589 2.0554e-06
2:234763137 C T 0.124457 -4.2911e-06
2:234768785 A G 0.313457 7.5253e-06
2:234775346 A G 0.160852 6.1255e-06
2:234776984 A G 0.024431 9.7075e-06
2:234791607 A G 0.037585 2.9137e-08
2:234794286 G A 0.152536 7.2196e-06
2:234796707 A C 0.038714 -1.3622e-05
2:234799176 A G 1.173901 7.7485e-06
2:234800689 A G 1.021099 3.7722e-06
2:234802870 A G 0.022993 2.8726e-05
2:234808569 G A 0.449810 5.0429e-06
2:234809141 C T 0.048641 1.5294e-05
2:234809247 G A 0.087634 -2.6522e-05
2:234811644 A C 0.040064 -1.0666e-05
2:234814059 T C 0.378091 1.8863e-05
2:234825093 C T 0.389837 1.4044e-05
2:234837737 C T 1.143901 1.8248e-05
2:234843494 T C 0.419977 1.5364e-05
2:234854552 G A 0.094573 1.6999e-05
2:234855367 T G 0.029483 5.0714e-06
2:234857869 T C 0.143065 9.7106e-06
2:234861636 G A 0.102753 1.6149e-05
2:234863788 A G 0.102090 1.3134e-05
2:234871343 A G 1.326403 2.7874e-05
2:234872512 G A 0.344762 3.1917e-06
2:234875433 G A 0.306834 2.3364e-06
2:234876796 A G 0.173003 3.0018e-06
2:234876837 G A 0.134677 3.5261e-06
2:234883167 A C 1.484709 1.7459e-05
2:234883673 A G 0.059181 -1.4032e-05
2:234885030 A C 0.503164 -2.3114e-05
2:234885110 A G 0.029521 5.6869e-06
2:234886363 G T 0.188360 4.5907e-05
2:234886692 A G 1.741243 -7.5055e-06
2:234888002 A G 1.663105 2.6041e-05
2:234888721 T C 0.968171 1.7713e-05
2:234891986 G A 0.064253 2.5609e-05
2:234894893 A G 0.298555 2.6009e-05
2:234897718 T C 0.177277 4.5612e-05
2:234898544 C T 0.024809 -1.1167e-05
2:234898763 A G 0.037401 9.8212e-08
2:234899525 G A 1.962575 1.3018e-05
2:234899704 A G 0.043722 -5.0745e-06
2:234901424 T C 0.121955 -2.9020e-06
2:234901614 T C 0.408727 1.2511e-05
2:234903755 G T 0.046731 -2.5744e-05
2:234903832 G A 0.104711 -3.4078e-06
2:234904040 A G 0.812320 6.1068e-06
2:234906046 T G 0.089708 -6.7054e-06
2:234906526 T C 1.514771 1.2129e-05
2:234910442 C T 0.196010 -1.7819e-05
2:234910974 C T 1.951138 1.1243e-05
2:234911367 A G 0.024329 -1.5653e-05
2:234914921 G T 0.112303 -1.4481e-05
2:234916843 A G 0.054584 5.5617e-06
2:234918776 T G 0.423682 4.7143e-05
2:234924941 C T 0.024258 -1.3737e-05
2:234926750 A G 0.092734 1.5026e-05
2:234927790 T G 0.068568 -1.5244e-05
2:234929170 A G 0.058508 3.6285e-06
2:234929529 G T 0.308333 3.5299e-05
2:234929559 C T 0.091958 -9.3541e-06
2:234930682 A G 0.063906 7.0509e-06
2:234931669 T C 1.012603 5.7763e-05
2:234931763 A G 0.025536 9.7052e-06
2:234934060 A C 0.398558 -2.7916e-05
2:234934186 G A 0.681369 1.2225e-05
2:234935673 T C 0.089674 2.4994e-06
2:234937260 T G 0.199094 3.2545e-05
2:234938264 A G 0.736582 -1.1980e-05
2:234938389 G A 0.130883 -1.0567e-05
2:234940795 T G 0.245263 2.7838e-05
2:234941290 T G 0.605831 -6.6438e-07
2:234942723 A G 0.103297 -1.4631e-05
2:234944028 G A 1.273665 -2.6682e-05
2:234945670 G A 0.471331 2.2976e-05
2:234959167 A G 0.034916 1.9158e-05
2:234959958 C T 0.085213 1.8454e-05
2:234960021 T C 0.147855 3.7320e-05
2:234963119 G A 0.560702 7.7147e-05
2:234966035 C T 0.063009 2.0611e-05
2:234967410 A G 0.126793 5.4196e-05
2:234967986 T C 1.649893 7.2104e-05
2:234974912 A G 0.049559 -4.8378e-06
2:234976689 G A 0.149507 -5.3226e-07
2:234990709 A C 0.995468 1.3495e-05
2:234990849 G T 0.161090 1.6984e-05
2:234991454 G A 0.063804 1.6386e-05
2:234992841 T C 0.524089 -1.5083e-06
2:234992975 T C 0.053605 -1.4088e-05
2:234993678 T C 0.039866 -8.2324e-06
2:234994458 G T 0.048968 2.6394e-06
2:234998635 T C 0.022180 3.8602e-06
2:235005739 G A 1.679026 1.5935e-05
2:235008244 T C 1.179154 -6.1610e-06
2:235011203 A G 0.490771 -2.2655e-05
2:235011890 T C 0.039941 -6.5147e-06
2:235017575 T C 0.030609 -3.7066e-06
2:235019210 G A 0.454458 -7.0048e-06
2:235023879 G A 0.191583 -1.9822e-06
2:235028642 A G 0.069989 -1.9169e-05
2:235030351 C T 0.029442 2.5134e-05
2:235039426 C T 0.304811 -2.3764e-05
2:235040993 A G 0.071896 -1.0607e-05
2:235043870 T C 0.128972 5.8792e-06
2:235044905 G T 0.149939 -2.0613e-06
2:235051902 G A 0.048645 5.1069e-06
2:235054346 A G 0.281006 3.1535e-06
2:235054375 G T 0.083452 6.2215e-06
2:235058316 T C 0.158214 -5.7626e-06
2:235059827 G C 0.054683 -2.8358e-05
2:235063829 T C 0.043980 -2.9352e-06
2:235068019 A G 0.403766 3.4539e-06
2:235069341 T G 0.052952 -6.0583e-08
2:235072203 A G 0.573560 1.3920e-05
2:235072469 T C 0.051667 2.1642e-05
2:235073305 T C 0.037758 6.7549e-06
2:235074551 T C 0.034189 -2.1547e-05
2:235075754 G A 0.030571 -6.2906e-06
2:235075870 T C 0.044446 -2.2348e-06
2:235079623 C G 0.285442 1.3265e-05
2:235080909 G A 0.677959 -4.8234e-06
2:235082918 T C 0.110749 -1.7459e-05
2:235088991 T C 0.031782 6.4011e-06
2:235094149 G C 0.329392 1.9627e-05
2:235098769 T C 0.040142 -2.8995e-05
2:235099699 C A 0.053792 1.3617e-05
2:235114974 T C 0.070642 1.1708e-05
2:235120419 G A 0.995043 1.4185e-05
2:235125376 G A 0.135650 -1.5098e-05
2:235127466 A G 1.154658 1.0453e-05
2:235129977 A G 0.301717 -3.5139e-06
2:235131891 G C 1.426960 1.2029e-05
2:235132503 A G 1.042671 8.1807e-06
2:235133703 C T 0.162376 1.2871e-05
2:235146741 G C 0.029820 4.4928e-06
2:235148182 A G 0.163555 2.8104e-06
2:235158034 C T 0.060170 1.1672e-06
2:235158972 A G 0.200511 -2.5622e-05
2:235159360 G A 0.126861 -2.2639e-05
2:235161448 A G 1.075680 3.6342e-06
2:235165520 C T 0.218340 1.4650e-05
2:235172026 A G 0.916402 -6.0799e-05
2:235172134 G A 0.080389 2.6807e-05
2:235175610 C T 0.032978 -5.2433e-06
2:235176683 G A 0.599586 -1.3453e-05
2:235187384 A G 1.099724 -2.9782e-05
2:235189120 C T 0.840606 -4.3822e-05
2:235191121 A G 0.156229 -3.5589e-05
2:235194106 G A 0.079097 -1.5622e-05
2:235194298 A C 0.022007 -2.6558e-05
2:235199587 A G 1.168737 -2.4282e-05
2:235200782 A G 0.613848 -3.7106e-05
2:235209204 C T 1.802610 -2.2346e-05
2:235210218 T C 0.084241 -5.4395e-06
2:235211946 A G 0.050011 -1.3787e-05
2:235214137 G A 0.584919 -8.9694e-05
2:235214867 C T 0.163797 2.7066e-06
2:235216733 G T 0.713273 -6.6692e-05
2:235222956 G C 0.031193 5.5911e-06
2:235228699 A C 0.096943 -2.0181e-05
2:235229127 T C 1.111728 6.4943e-06
2:235230112 C T 0.067952 -2.9880e-05
2:235235092 C T 0.731598 -1.0322e-05
2:235237652 G A 0.083717 -1.3057e-05
2:235239668 T C 0.029714 4.2693e-06
2:235240302 C T 0.036939 5.2891e-06
2:235240506 C A 0.166296 1.6805e-05
2:235241961 A G 0.651059 2.6088e-05
2:235243519 T C 0.076717 -1.0827e-05
2:235246530 G A 0.128544 -5.6349e-07
2:235248234 C T 0.027579 2.1413e-06
2:235250966 C T 0.115795 1.3197e-05
2:235254402 C T 0.197407 1.5313e-05
2:235254497 T C 0.079359 2.2561e-06
2:235262581 A G 0.050215 1.0430e-05
2:235263964 G A 0.091710 -2.1814e-05
2:235264193 G T 1.222229 8.0321e-06
2:235264805 T C 0.158819 -1.8716e-05
2:235264971 T C 0.494739 3.0814e-05
2:235265077 T C 0.046901 -5.6777e-06
2:235265615 A G 0.198101 -1.2507e-05
2:235272386 A G 1.140841 -3.7973e-06
2:235272703 G A 0.071457 -3.4944e-05
2:235273283 A G 0.081055 1.4978e-06
2:235274775 A G 0.044018 -6.8475e-06
2:235279640 C G 0.026583 -1.0541e-06
2:235281022 G A 0.049209 -4.7937e-06
2:235281058 T C 0.048566 8.3389e-06
2:235283560 A G 0.070648 2.6034e-06
2:235284258 C T 0.305338 1.5340e-05
2:235286162 G A 0.196112 4.2034e-05
2:235305420 T C 0.176798 3.1515e-06
2:235306101 A G 0.033192 -1.9616e-05
2:235306433 T C 0.063267 1.0747e-05
2:235308712 A G 0.230522 1.1918e-05
2:235309031 T C 0.137720 -9.3197e-07
2:235310202 T C 0.033237 1.9374e-05
2:235318425 A G 0.871507 -1.5343e-05
2:235323055 C A 0.030537 1.8426e-05
2:235324745 C T 0.066970 -3.1957e-06
2:235326236 C T 0.058416 1.5315e-05
2:235330136 G A 1.454862 1.0991e-05
2:235332584 C T 0.045615 -1.5269e-05
2:235332854 A G 1.565543 1.7623e-05
2:235335792 C T 1.361085 -5.4191e-06
2:235339940 G A 0.505421 2.8467e-05
2:235340190 A G 0.033665 -9.5330e-06
2:235344865 T G 0.209052 5.1844e-06
2:235345336 T C 0.101600 1.9151e-06
2:235348715 A G 0.037439 -4.8476e-05
2:235351268 G A 0.037656 1.3980e-05
2:235352906 A G 0.140338 1.0992e-05
2:235354348 T C 1.189955 -3.6868e-05
2:235356649 C T 1.922674 -1.0471e-05
2:235358746 T G 1.321817 -2.4219e-05
2:235364455 T C 1.044762 -4.4588e-05
2:235366048 C T 0.041124 9.9741e-06
2:235369328 T G 0.568440 7.1054e-05
2:235370188 T C 0.023054 4.5824e-06
2:235372654 G A 0.190458 2.5113e-05
2:235374744 C A 0.618825 -3.8221e-05
2:235374959 C T 0.031119 3.4833e-06
2:235377252 T C 0.078971 -2.0209e-06
2:235378665 A G 0.406938 4.0345e-05
2:235382835 T G 1.128965 -2.5632e-06
2:235386054 C G 0.027654 2.9147e-06
2:235388750 T C 0.692925 -3.5741e-05
2:235392398 A G 0.249873 -2.5904e-05
2:235392703 A G 0.033349 -7.3165e-06
2:235395958 G C 0.036052 1.0657e-05
2:235398672 A G 0.069125 -3.2964e-06
2:235400033 T C 1.496918 -3.7064e-06
2:235400586 C G 0.511877 -9.5251e-06
2:235401221 T C 0.100744 8.3430e-05
2:235401375 C T 0.155423 -3.7647e-06
2:235401912 A G 0.024710 1.3727e-05
2:235402279 C T 0.924089 1.7337e-05
2:235402707 A G 0.087355 -4.7098e-06
2:235407645 A G 1.302877 -1.9923e-05
2:235409692 G A 0.109814 9.3599e-05
2:235410002 A G 0.103555 1.0747e-05
2:235412138 T G 0.047927 7.9840e-06
2:235412208 A G 0.532586 -2.5207e-05
2:235413361 C G 1.830101 1.0519e-05
2:235417093 G A 0.399238 -1.5032e-05
2:235421093 T C 0.120707 7.8129e-05
2:235425766 C T 0.111480 -2.4474e-06
2:235427147 T C 1.827653 3.2490e-06
2:235430409 A G 0.699411 -1.2648e-05
2:235436162 G A 0.043844 -3.8639e-06
2:235442600 C A 0.287054 9.9379e-06
2:235442669 T C 0.040597 -3.5984e-06
2:235448234 T C 0.960766 -9.5011e-06
2:235453170 C T 1.810106 1.1814e-05
2:235455425 C A 0.149779 7.5424e-06
2:235457103 C G 0.059038 -9.5956e-06
2:235460062 C T 0.606644 -3.9802e-06
2:235462853 G T 1.241486 1.0287e-05
2:235473337 C T 0.145961 6.1467e-06
2:235475401 C T 1.953140 1.6683e-05
2:235479169 A G 1.100370 -4.3787e-06
2:235479382 G C 0.513050 5.0985e-06
2:235479565 G A 0.832800 3.3629e-06
2:235479732 T C 1.085281 2.0546e-05
2:235480462 A G 0.083051 -7.6933e-06
2:235480729 A C 0.751670 -5.9791e-07
2:235481754 G C 0.185831 5.7684e-06
2:235481983 T C 0.036966 -1.6827e-06
2:235484375 C T 0.512901 -1.0611e-06
2:235486730 G A 1.233772 -5.9505e-05
2:235486991 T C 0.578891 -2.7411e-05
2:235490090 T C 0.040050 1.0741e-05
2:235493018 T C 0.186521 1.4533e-06
2:235493118 A C 0.045833 -1.3496e-05
2:235496584 A G 0.095678 5.8385e-06
2:235499489 T C 0.319407 2.7600e-05
2:235500610 A G 1.572058 -2.3833e-05
2:235502807 T G 0.881472 -1.4392e-05
2:235503107 G A 0.026213 -1.6619e-05
2:235504199 T C 0.490877 1.1389e-05
2:235504974 T C 0.037758 2.5501e-05
2:235505182 T G 1.525772 -3.5439e-05
2:235505424 C G 0.753877 -1.1804e-05
2:235505611 A C 1.043406 -3.8260e-06
2:235505900 C A 1.364767 -7.0230e-06
2:235506152 C A 0.166313 -4.1455e-06
2:235508990 C T 0.719865 -3.2770e-05
2:235513201 G A 0.525276 -2.1802e-05
2:235513608 C T 0.098901 -1.4842e-06
2:235514619 A G 0.363730 -4.4765e-06
2:235514941 T G 0.194555 3.9674e-05
2:235517596 C T 1.122162 2.4627e-07
2:235525579 G A 0.243471 -4.7491e-07
2:235525782 C G 0.100210 -5.5619e-06
2:235526616 T C 0.050362 -1.1822e-05
2:235528365 T C 0.127198 1.1633e-05
2:235530367 A G 0.574329 2.1602e-05
2:235533160 A G 0.147685 1.9079e-05
2:235533246 C T 1.834915 -3.9081e-06
2:235534348 A G 0.268028 1.8927e-07
2:235536197 A C 0.203452 8.6248e-06
2:235542138 T C 1.395784 -4.4300e-05
2:235542149 A C 0.032462 2.4132e-06
2:235542430 T C 0.265880 -2.8436e-05
2:235542544 G T 0.031527 6.2971e-06
2:235542712 C T 1.338214 -3.7118e-05
2:235550878 A C 0.027535 1.8063e-07
2:235559758 A G 0.023959 4.3083e-06
2:235568453 A G 0.028729 1.1488e-05
2:235571317 G A 1.005508 -1.2038e-05
2:235575086 T C 0.053663 9.4872e-06
2:235576821 G A 0.339819 -2.2452e-06
2:235578073 C T 0.045925 -1.0990e-05
2:235583469 A G 0.067534 -6.6801e-06
2:235591412 C T 0.082255 -8.1835e-06
2:235598065 T C 0.054907 -2.3797e-05
2:235600076 A G 1.403335 -1.6426e-05
2:235607174 G T 0.899634 1.1017e-06
2:235608318 G C 1.400312 -5.7767e-06
2:235608780 T A 0.031333 -3.0234e-05
2:235617634 C T 0.972366 1.4642e-05
2:235619006 T C 1.237019 -9.0531e-06
2:235619616 G A 0.112755 3.2727e-06
2:235622683 T C 0.549034 7.2957e-06
2:235623294 G T 0.103293 2.4588e-06
2:235625587 G A 0.349798 -1.9677e-05
2:235625702 A G 0.313209 2.1848e-05
2:235626160 G A 1.266468 1.8650e-06
2:235626238 A G 0.151768 -2.2202e-05
2:235628680 A G 0.612791 -1.0283e-05
2:235629439 G C 0.096229 1.0418e-06
2:235632999 G A 0.586238 4.5424e-06
2:235637275 T G 0.028450 2.1021e-05
2:235651480 C A 0.743725 -3.7300e-05
2:235652353 C A 1.949050 -3.9539e-06
2:235653578 A C 0.127714 -1.0997e-06
2:235654613 C A 0.111198 6.2413e-06
2:235659040 C A 0.031095 -1.2985e-05
2:235660363 C T 0.103722 -1.7493e-05
2:235660951 A G 0.038381 2.2567e-05
2:235662972 A G 0.034627 -3.0931e-05
2:235667357 G A 0.065474 -2.0872e-05
2:235668810 T C 0.894582 -2.4511e-06
2:235668847 G A 0.068551 2.2930e-05
2:235671931 C T 0.330466 -7.3925e-06
2:235673232 T C 0.055733 7.6053e-06
2:235673910 A G 0.264489 -2.4949e-05
2:235675184 G C 1.454672 -1.7114e-05
2:235678911 C T 0.048315 1.3919e-05
2:235697004 A G 0.249935 2.6713e-05
2:235698326 G C 0.061170 1.2426e-06
2:235699830 A G 0.286316 8.4107e-06
2:235703159 A C 0.319328 5.7886e-06
2:235704072 T C 0.347316 1.0837e-06
2:235707015 G C 0.261511 5.4983e-05
2:235707441 T G 0.906940 -9.2767e-06
2:235717761 C T 0.328838 2.7300e-05
2:235722787 G T 0.330942 -1.0912e-06
2:235723806 T G 0.208953 -5.7161e-05
2:235726625 T C 0.109413 1.3113e-05
2:235729155 A G 0.136153 3.7431e-06
2:235730493 T G 0.035304 2.0715e-06
2:235734359 C T 0.030296 -3.2801e-06
2:235734908 A G 0.065406 -1.0146e-05
2:235742979 A G 0.226279 -4.3630e-05
2:235744236 A G 1.422278 -6.8597e-06
2:235744397 G A 0.171868 -1.8408e-05
2:235746666 T C 1.697912 -3.3408e-06
2:235747668 G A 0.517824 5.3551e-07
2:235749405 G A 0.035294 9.6500e-06
2:235751287 A G 0.060887 -1.9481e-06
2:235766845 A G 0.276936 5.4517e-05
2:235768810 T C 0.092339 -1.0896e-05
2:235773256 G T 1.346911 -2.0026e-05
2:235778819 T C 0.061380 -2.3685e-06
2:235779029 T C 1.790044 7.0113e-06
2:235780118 G T 0.093437 -1.5628e-05
2:235781847 A G 0.062057 1.0611e-05
2:235788755 C T 0.180279 -1.5649e-05
2:235789917 A G 1.631993 1.9375e-05
2:235794359 T C 1.150228 3.8988e-07
2:235795095 A G 1.088256 -1.2202e-05
2:235795528 G A 0.549490 -1.5117e-06
2:235795611 A G 0.023190 -6.2324e-06
2:235795880 C T 0.165293 2.8501e-05
2:235803863 C G 0.173833 1.8473e-05
2:235806038 T C 0.449674 -1.7245e-05
2:235807159 C T 0.461431 2.4934e-05
2:235808316 A G 0.124451 -8.7372e-06
2:235809249 G A 0.934584 7.8282e-06
2:235809515 T C 0.540810 4.9759e-06
2:235813215 T C 0.272652 -1.9135e-05
2:235819501 A G 0.046935 -6.1608e-06
2:235820227 C T 0.164218 -1.5273e-05
2:235828322 C G 0.071294 3.6792e-06
2:235834833 C T 0.268158 -1.1706e-05
2:235836186 C T 0.071729 2.4217e-06
2:235838778 G A 0.086386 6.8321e-05
2:235841753 C T 0.440440 -2.2180e-05
2:235842075 C T 0.034661 -1.2521e-05
2:235845841 A C 0.098527 7.7757e-06
2:235847766 G T 0.075095 1.6412e-05
2:235857046 T C 1.817107 -1.1235e-05
2:235861998 G A 0.066902 7.6394e-06
2:235863023 C T 1.135449 -1.6281e-05
2:235864766 C T 0.260086 3.3181e-05
2:235867385 G A 1.775853 -1.3972e-05
2:235869501 G A 0.212438 -1.9447e-05
2:235870382 T C 0.030520 5.7581e-06
2:235870708 G A 1.864146 -2.1930e-06
2:235872477 C T 1.804599 2.0975e-05
2:235873547 C T 0.195993 -1.4908e-05
2:235878937 A C 0.112524 -4.6663e-06
2:235879872 T C 0.085166 -9.4147e-06
2:235882010 A G 0.095814 -6.1228e-06
2:235883129 C G 0.201354 1.8898e-05
2:235884008 T C 0.032944 3.8387e-06
2:235889342 T C 0.061013 -2.6973e-05
2:235889839 A G 0.432515 6.3177e-05
2:235890728 T C 0.452904 -1.4980e-05
2:235897062 C A 0.492009 2.1671e-05
2:235900171 C T 0.628508 2.0519e-06
2:235904189 T C 0.082748 2.0695e-05
2:235907348 G A 0.366205 -5.0372e-05
2:235920204 G C 0.059915 -8.3656e-06
2:235920400 G A 0.207739 -6.4532e-06
2:235922146 T C 0.261936 -1.5746e-05
2:235922826 T C 0.031996 7.1292e-06
2:235924381 A G 0.379866 2.4078e-05
2:235931244 A G 0.076030 1.5319e-05
2:235941537 G A 0.811830 1.4586e-05
2:235943167 C T 0.769373 3.8262e-05
2:235943249 T C 0.108247 -6.4391e-06
2:235947948 T C 0.090296 1.1005e-06
2:235949877 C T 0.191172 -8.3177e-06
2:235949920 G A 0.174051 -8.3107e-06
2:235950187 C T 0.865299 4.8623e-06
2:235950284 C A 0.173826 -8.0517e-06
2:235950391 T C 0.072409 1.5325e-05
2:235951369 A G 0.025216 3.5922e-08
2:235952542 C G 0.099010 2.9333e-05
2:235952592 T C 0.571942 1.9814e-06
2:235955518 C T 0.964196 7.0925e-07
2:235958213 C T 0.473860 -8.6682e-06
2:235960254 T C 0.258934 -1.6298e-05
2:235960873 A G 0.106319 3.2681e-06
2:235960893 C T 0.992411 1.1699e-06
2:235961111 G A 0.358018 -1.6469e-06
2:235961135 A G 0.039278 1.6472e-05
2:235962017 G A 0.032156 1.3602e-05
2:235962210 C T 0.209735 -1.3103e-05
2:235963693 G A 0.136822 -2.7081e-05
2:235965403 C T 0.883899 1.6744e-05
2:235967708 A G 0.023340 -3.0277e-06
2:235968564 C A 0.043368 -8.2243e-06
2:235968936 G A 0.045864 -8.2651e-06
2:235970575 T C 0.105711 -2.3515e-06
2:235970630 T G 0.100730 -1.5199e-05
2:235970706 C G 0.029239 8.3043e-06
2:235970791 G T 0.274077 -6.6330e-06
2:235971849 C G 0.530104 1.9556e-05
2:235972328 G T 0.658070 -4.7043e-06
2:235974561 C T 0.093111 6.5881e-07
2:235978207 A G 1.434249 -7.6955e-06
2:235978316 C T 0.777267 8.9233e-06
2:235979282 C G 0.072824 -2.6437e-06
2:235984782 C T 0.284970 -5.4519e-05
2:235987035 G C 0.989858 1.9890e-05
2:235988603 A G 0.560954 1.2832e-05
2:235990830 C T 0.055740 -7.6691e-06
2:235991021 A G 0.101634 -3.6950e-06
2:235991354 T C 0.062244 -2.6047e-06
2:235997998 A G 1.379145 2.9573e-05
2:236000232 G A 0.074096 -4.4162e-06
2:236006520 C T 0.194378 -5.9132e-06
2:236006610 C A 0.749062 2.9739e-05
2:236008965 T G 0.753819 2.4315e-05
2:236009925 A G 0.039251 -4.6547e-06
2:236011671 A G 0.617095 1.5867e-05
2:236012903 T C 0.227897 -7.6661e-06
2:236013372 C T 0.231841 -6.8727e-06
2:236015416 T C 0.628440 -2.1001e-06
2:236015516 G A 0.132025 -6.0175e-06
2:236015549 T C 0.030177 1.1128e-05
2:236020851 A G 0.483251 2.0606e-06
2:236020996 A G 0.304763 -2.1108e-05
2:236023954 C T 0.086328 -2.0621e-06
2:236026558 C T 0.561515 6.3309e-06
2:236027965 G A 0.040910 1.8079e-05
2:236029729 A G 0.428935 1.1012e-05
2:236030744 T C 0.306650 -2.2088e-05
2:236033076 T G 0.035317 -7.8266e-06
2:236035291 A G 0.132188 -3.2878e-06
2:236038867 T C 1.378914 -4.9536e-06
2:236040005 G A 0.332220 3.5384e-06
2:236040534 C T 0.101797 1.7633e-06
2:236040613 A G 0.068996 1.2184e-05
2:236040725 T G 0.305998 -3.8388e-06
2:236046055 T C 0.054730 2.8434e-05
2:236047364 A G 0.289777 2.0068e-05
2:236047455 G A 0.737303 -2.3279e-06
2:236048275 A G 0.048685 -2.5893e-05
2:236049422 C T 0.149745 -8.2050e-06
2:236051557 T C 0.334369 -2.7202e-06
2:236055911 C T 0.818643 5.9573e-06
2:236059273 C G 1.911931 -4.0856e-05
2:236059278 C T 0.086393 1.9712e-05
2:236062707 T C 0.055312 2.0932e-05
2:236062983 A G 0.082381 -2.6205e-06
2:236066062 C A 0.085472 -1.1846e-05
2:236067386 A G 0.048985 -2.5713e-05
2:236068297 C G 0.365705 1.8862e-05
2:236068633 A G 0.124892 3.3842e-05
2:236068863 A C 0.700992 4.3336e-06
2:236068956 T C 0.305396 -2.7754e-05
2:236069068 G A 1.554919 -1.3573e-05
2:236069907 T C 0.643631 -1.0350e-05
2:236071218 G A 1.513553 -1.6477e-05
2:236072970 A C 0.079597 -1.7649e-05
2:236074481 T G 0.172837 7.3936e-07
2:236080171 T C 0.266767 1.0527e-05
2:236080188 C T 1.335372 4.2942e-06
2:236081435 T C 0.300612 5.1076e-06
2:236083126 T C 0.080447 -6.8157e-06
2:236084854 T C 0.560879 2.0983e-06
2:236092974 G A 0.055730 1.8166e-05
2:236097683 C A 0.170171 1.1666e-06
2:236098016 A G 0.026991 1.2218e-05
2:236103550 A C 0.030520 -2.3469e-06
2:236104445 T C 0.058321 -1.1945e-05
2:236104982 T C 0.968742 1.7278e-05
2:236107159 A G 0.129853 -1.8208e-05
2:236114017 A G 0.050844 -1.4411e-05
2:236114828 G T 0.044211 -1.5650e-05
2:236115410 C T 0.067803 -5.8162e-06
2:236120541 C T 0.072627 -1.1335e-05
2:236126570 G A 1.563704 -5.5628e-06
2:236134459 T C 0.049583 7.8623e-06
2:236144476 A G 0.266672 -1.0669e-05
2:236146526 G A 1.753883 1.0353e-06
2:236152436 C T 1.488041 1.0168e-05
2:236161982 T C 0.833813 8.1877e-06
2:236163555 C T 1.347149 1.4925e-05
2:236167498 A G 0.030683 4.8196e-06
2:236174661 T C 0.486780 2.8508e-05
2:236178639 C T 0.071352 1.6581e-05
2:236178946 A G 0.122030 1.4240e-05
2:236181650 T C 0.053313 7.1884e-07
2:236186640 G T 1.116505 2.4090e-06
2:236187059 C A 0.256636 -9.9967e-06
2:236187746 A G 0.029646 1.5857e-05
2:236187807 T G 0.344524 1.6256e-05
2:236188646 G A 0.310676 3.4733e-06
2:236194064 C A 0.349621 2.0957e-05
2:236194756 T C 0.035256 4.9187e-06
2:236199722 A G 1.291878 -1.0926e-05
2:236205639 C T 1.147430 2.3690e-05
2:236205782 T C 0.026039 -1.2925e-05
2:236207452 A G 0.512244 2.1963e-05
2:236208034 A C 0.075054 2.0136e-05
2:236212004 G A 0.454315 2.2941e-05
2:236213946 C T 1.284031 3.9242e-05
2:236217266 T C 0.038806 -1.9487e-05
2:236224595 A C 1.099832 2.0476e-05
2:236224848 A G 0.024523 -7.7293e-07
2:236225397 A G 1.245743 2.4052e-05
2:236227082 T G 0.131760 1.1876e-05
2:236228570 C T 0.567237 1.8325e-05
2:236228602 C T 0.554055 8.0192e-06
2:236229412 A G 0.077696 1.7908e-05
2:236234204 T C 0.088793 1.8062e-05
2:236243095 A G 1.954378 3.1479e-05
2:236244276 T C 0.733835 2.0727e-05
2:236244781 A G 0.042947 2.8502e-05
2:236245610 A G 0.071736 -1.2078e-05
2:236246238 G C 1.952443 1.6313e-06
2:236246755 A G 0.243740 -1.3629e-05
2:236256462 C A 0.113999 -9.6065e-07
2:236258222 T G 0.691374 6.6540e-06
2:236258350 A G 0.077302 -1.0554e-05
2:236261923 C T 1.417168 3.4031e-05
2:236264977 A G 0.657145 5.6542e-06
2:236270426 G T 0.951270 1.1914e-05
2:236272114 C T 0.226520 1.3838e-05
2:236276705 T C 0.145645 9.1134e-06
2:236276796 T C 0.043185 -2.2190e-06
2:236278307 G C 0.152655 -4.2823e-07
2:236278466 C T 0.878949 -6.0656e-06
2:236278736 C G 1.460095 -1.5102e-06
2:236280516 T C 0.111191 -1.4347e-05
2:236281196 G T 0.278306 1.5893e-05
2:236281253 G A 1.222668 7.0421e-06
2:236281939 T C 0.078583 1.6363e-05
2:236294260 C T 0.106618 -3.2777e-05
2:236294462 C T 0.038676 -1.2218e-05
2:236299775 A G 0.099887 -1.0063e-05
2:236300468 G A 0.580703 1.3679e-05
2:236301375 A G 1.070557 -2.5696e-06
2:236313353 T G 0.325526 2.2569e-05
2:236313906 G A 1.807529 1.2908e-06
2:236321981 C T 0.032781 -1.8023e-05
2:236323614 A G 0.029969 8.9708e-06
2:236328325 C A 0.463175 2.1106e-05
2:236328433 A G 0.354826 2.2412e-05
2:236337773 A G 0.069955 -6.3103e-06
2:236340067 C A 0.841089 3.7265e-05
2:236341923 A G 0.051888 -1.1629e-05
2:236342051 A G 0.073837 -2.3697e-05
2:236344676 T C 0.080559 1.1709e-05
2:236351680 T G 0.036463 -2.1722e-05
2:236353735 T C 0.077016 7.6026e-06
2:236354288 T C 1.103963 -5.7793e-05
2:236358240 G T 1.146784 -4.5802e-05
2:236358314 A G 0.409352 6.3775e-05
2:236363903 C A 0.039836 -1.5301e-05
2:236367367 T C 0.325730 -1.2511e-05
2:236371430 T C 0.230107 3.8930e-06
2:236375038 A G 1.549364 -6.0145e-06
2:236378057 A G 0.106700 -1.5694e-05
2:236380557 C T 0.303281 -1.2061e-05
2:236387572 G A 0.207410 -1.7553e-05
2:236391963 T C 1.627492 -1.6046e-05
2:236392209 C G 1.626849 -2.0264e-05
2:236394530 T C 0.034246 -7.2818e-07
2:236394614 C T 1.014296 1.4406e-05
2:236395129 A G 0.077564 6.0623e-06
2:236399079 A G 0.034954 1.9346e-05
2:236404445 G A 1.611227 -1.9409e-05
2:236406817 T C 0.030687 -3.3113e-05
2:236407861 C T 0.292776 -4.7337e-05
2:236413722 T C 1.668341 -7.2829e-06
2:236414340 T G 0.039146 -2.3961e-06
2:236415653 C T 0.246225 5.7546e-06
2:236417173 A G 0.140525 6.4459e-06
2:236420446 A G 0.067497 1.2442e-05
2:236422975 G A 1.046006 4.5058e-05
2:236427391 G A 0.088368 -3.6721e-05
2:236429013 A G 0.025230 -3.7095e-06
2:236433770 T C 0.050168 1.2516e-05
2:236435745 C T 1.895472 -2.4615e-05
2:236439284 T C 0.031312 4.5835e-07
2:236446406 G A 0.026797 -1.7041e-05
2:236452819 G A 0.220030 -7.7057e-05
2:236452926 G A 0.048964 -1.5817e-05
2:236453295 A G 0.054047 -2.6692e-05
2:236453912 C A 0.109913 -4.5529e-05
2:236455340 A G 1.580401 -8.2674e-06
2:236455848 A T 0.092740 -2.4742e-06
2:236458829 C T 0.369737 -3.6386e-05
2:236465612 T C 0.063529 -2.3981e-05
2:236469351 T G 0.043028 -8.1505e-06
2:236471151 G A 0.929433 4.4361e-05
2:236477646 T C 0.069112 -1.7290e-05
2:236483284 G A 0.243468 -8.8179e-06
2:236486739 G A 0.400853 1.3702e-05
2:236491327 T C 0.049219 3.6199e-06
2:236491704 C T 1.014840 -3.2902e-05
2:236492751 T C 0.068292 4.9397e-06
2:236500423 G A 0.781643 -3.5337e-05
2:236504324 C T 0.232609 -2.0406e-05
2:236506324 G T 0.359429 -3.8987e-05
2:236507971 G A 0.391031 -2.8519e-06
2:236509606 A G 0.117889 3.6223e-06
2:236512697 G A 0.047740 2.7444e-06
2:236516127 G T 0.027892 -3.2863e-06
2:236517302 A G 0.062577 1.0193e-05
2:236518483 A G 0.038625 -1.2687e-05
2:236519555 T C 0.484774 1.6162e-05
2:236522067 T A 0.490227 4.8735e-06
2:236530681 C T 0.281152 -1.5541e-05
2:236531533 G C 0.081718 -2.0724e-05
2:236540687 A G 0.032230 -1.4061e-05
2:236543297 T C 0.614610 -9.9241e-06
2:236546555 A G 0.027103 -4.6951e-06
2:236547098 G A 0.393543 2.8177e-06
2:236547443 A G 0.072967 5.0843e-06
2:236548644 C A 0.072137 -1.9835e-06
2:236551121 A G 0.107363 -1.7143e-05
2:236559912 T G 0.945712 -2.3558e-05
2:236559953 C A 0.589257 2.6433e-05
2:236563151 A G 1.283821 -1.1835e-06
2:236579860 T C 0.125419 -2.1092e-06
2:236586227 G A 0.383884 -8.4087e-06
2:236601676 T C 0.113982 -1.4832e-05
2:236607501 C T 0.079940 7.4390e-07
2:236610793 A G 0.095294 -3.4676e-05
2:236613456 A G 0.476285 9.4195e-06
2:236614630 C T 0.334036 -8.4542e-06
2:236614831 G A 0.823638 8.3947e-06
2:236617420 T C 0.107645 -9.1316e-06
2:236618246 C A 0.524783 -4.3827e-06
2:236618388 G T 0.826187 9.5950e-06
2:236618425 C T 0.862487 -4.4612e-06
2:236618841 T C 0.061493 1.5184e-05
2:236619166 T G 0.081756 -8.1834e-06
2:236619385 T C 0.807342 8.2342e-06
2:236619713 C T 0.506380 -5.5610e-06
2:236627892 G A 0.465561 -1.6001e-07
2:236628038 A G 0.061207 1.6092e-05
2:236634186 T C 0.045167 -6.2614e-06
2:236644069 T C 0.110311 6.3736e-06
2:236655526 A G 0.703828 -4.7342e-06
2:236659745 C T 0.045955 -2.2230e-05
2:236665271 C T 1.137271 2.6376e-06
2:236668638 G A 1.614610 -6.0073e-06
2:236672636 A G 0.556242 1.5064e-05
2:236677637 G A 0.037133 6.4150e-06
2:236682444 A G 0.040788 -1.1582e-06
2:236683215 G A 0.025339 3.0683e-06
2:236683286 G C 0.057491 1.1755e-05
2:236685278 T C 0.093434 -5.5043e-05
2:236687334 C T 1.611805 2.3372e-06
2:236697115 C T 0.553178 1.7718e-05
2:236697476 G A 0.080953 8.8887e-06
2:236698255 C G 0.021429 -2.6806e-05
2:236699481 T C 0.025142 5.4580e-06
2:236700821 C T 1.070924 5.5957e-06
2:236708166 T C 0.602568 2.3202e-05
2:236717409 A G 0.031489 -2.6542e-05
2:236720002 G A 1.973821 9.8542e-06
2:236722125 T C 0.028130 1.0652e-05
2:236724334 A T 0.126259 -1.2872e-05
2:236724551 A C 0.029799 -4.6965e-06
2:236728114 T C 0.600538 2.5226e-05
2:236736084 C T 0.445914 -4.0879e-06
2:236745085 A G 0.082269 -9.6052e-06
2:236748266 C T 1.126450 2.4517e-06
2:236760615 T C 0.090996 -9.0640e-06
2:236761871 G A 0.021772 1.3165e-05
2:236768480 G C 0.146325 1.1875e-05
2:236770815 T C 0.579381 2.8982e-05
2:236775914 C G 0.074602 1.6957e-05
2:236777625 G A 0.946337 -3.7453e-05
2:236779951 T C 0.071930 2.1836e-05
2:236787107 C A 0.092251 7.3428e-06
2:236788952 A G 1.884474 5.6292e-06
2:236790415 G C 0.479287 -4.3725e-05
2:236795343 C A 0.816216 -5.7275e-05
2:236797400 A G 0.038680 -2.1144e-05
2:236808282 G A 0.044330 9.1403e-07
2:236816525 A G 0.036157 -1.0708e-05
2:236817629 T C 1.553929 -9.3688e-06
2:236820468 A G 0.029262 7.2150e-06
2:236820561 A G 0.041481 -3.5557e-05
2:236823716 A G 0.076758 -1.4206e-05
2:236825815 A C 0.039390 -2.4985e-05
2:236831058 G A 0.051905 3.4959e-05
2:236834783 A G 0.728041 3.5024e-05
2:236836477 T C 0.036269 -6.0076e-06
2:236837683 T C 0.091207 6.8438e-06
2:236838529 C T 0.368422 1.2472e-05
2:236845654 A G 0.136493 8.7827e-06
2:236846277 A G 0.083370 -1.6459e-06
2:236847318 T C 1.105194 -4.2479e-06
2:236850071 T C 1.050436 -5.5295e-06
2:236853252 G C 0.040536 8.5165e-06
2:236854031 A G 0.057073 2.6669e-07
2:236857632 A G 0.043310 3.3454e-06
2:236858415 A C 0.089412 -1.3746e-05
2:236861280 C T 1.143544 2.8765e-06
2:236861750 A G 0.041757 6.7208e-06
2:236867448 T C 0.033594 -2.2243e-06
2:236867906 A G 0.112803 2.0513e-05
2:236870001 A G 0.035763 7.3218e-06
2:236872445 G A 0.057175 -1.2324e-06
2:236872747 T C 0.106714 2.9135e-06
2:236879377 A G 0.056053 2.4741e-06
2:236879689 A G 0.036715 4.1498e-06
2:236882049 A G 0.042423 1.1984e-05
2:236883545 G A 0.036800 -8.2813e-06
2:236885283 G A 0.065804 9.6951e-06
2:236898903 T C 1.111334 -1.5418e-05
2:236900112 A G 0.041957 1.6996e-05
2:236900959 A G 0.116111 -3.3578e-05
2:236905308 A C 0.686445 -3.2984e-05
2:236908712 A G 0.099577 -2.3253e-05
2:236911150 C T 0.052116 5.7877e-06
2:236911466 T C 0.671785 -4.4167e-05
2:236912933 C T 1.966437 6.6032e-06
2:236913704 A G 0.025074 1.7856e-05
2:236914116 G A 0.329711 1.0525e-05
2:236922541 C T 1.174486 -2.9256e-05
2:236932156 A G 0.041641 -5.2660e-07
2:236932585 G A 0.180718 -3.7813e-07
2:236937169 T G 0.025043 1.5472e-05
2:236941567 A G 0.081589 6.9526e-06
2:236941983 A C 0.083503 2.5688e-05
2:236942886 T G 0.022874 4.7230e-06
2:236949119 G A 0.344443 4.3750e-07
2:236950277 A C 0.316778 6.4340e-06
2:236950932 T C 0.032203 -1.3721e-05
2:236951982 T C 1.299949 4.1933e-05
2:236952816 A G 0.308282 5.4610e-05
2:236954470 A G 0.124750 5.7363e-06
2:236957446 T C 0.138859 -5.4360e-06
2:236957822 A G 1.038850 5.6550e-05
2:236958156 T C 0.049246 -1.0348e-05
2:236958688 A G 0.964836 1.6796e-05
2:236958891 A G 0.046931 3.4404e-06
2:236961088 A C 0.100332 1.5827e-06
2:236961699 A G 0.422343 1.7985e-05
2:236962134 C T 0.083755 3.7422e-06
2:236976106 G A 1.054775 -3.4529e-05
2:236982058 G A 0.181846 7.5821e-06
2:236984471 A G 0.035929 7.1629e-06
2:236984704 T C 0.042501 3.3652e-06
2:236988254 G A 0.368945 2.6601e-05
2:236989789 T G 0.029939 1.3308e-06
2:236995045 C G 0.463807 3.7925e-05
2:236995326 G T 0.061482 2.5165e-06
2:236995922 G T 1.965502 1.6660e-05
2:237000674 A G 0.026131 1.4374e-05
2:237002320 C A 0.082045 8.8734e-06
2:237013685 A G 0.048811 -2.6907e-06
2:237015335 A G 0.036871 2.0707e-05
2:237016087 T C 0.747407 1.5164e-05
2:237017819 G A 0.037391 1.2893e-05
2:237021379 T G 0.185872 3.2512e-05
2:237022507 A G 0.283277 9.0776e-06
2:237024294 G A 0.219663 3.6192e-05
2:237027994 T C 0.110637 2.7189e-05
2:237030783 G C 0.792607 8.9737e-05
2:237032837 A G 0.515481 4.1254e-05
2:237037246 T C 0.121129 2.5811e-05
2:237037340 G A 0.778053 5.3883e-05
2:237037543 T C 0.053836 2.0443e-05
2:237038982 T C 0.038680 6.2195e-06
2:237039064 G A 0.268079 5.0608e-05
2:237043037 G A 1.963700 1.9911e-05
2:237055783 G A 0.021347 -5.6889e-07
2:237058152 T G 0.270874 2.2012e-05
2:237062366 C T 0.028528 -1.5448e-06
2:237063065 G A 0.335777 3.6480e-05
2:237064247 A G 0.034080 -8.4891e-06
2:237066110 A G 0.592239 6.9918e-05
2:237079964 C A 0.241289 7.3897e-06
2:237083077 C T 0.631466 4.4921e-05
2:237088980 T C 0.120197 3.2874e-06
2:237103697 T G 0.236944 -3.4411e-07
2:237104704 C T 0.237862 2.3518e-06
2:237105055 T C 0.113289 2.7858e-06
2:237117624 A G 0.346605 1.9627e-05
2:237127911 T C 0.040206 -1.9572e-05
2:237129535 T C 0.277653 -2.2243e-06
2:237131159 A C 0.663897 2.7686e-05
2:237132208 T C 0.029092 8.0009e-06
2:237136462 T C 0.099458 2.2007e-05
2:237136818 A G 0.031343 -4.8455e-06
2:237147204 C G 0.182043 2.7447e-06
2:237149375 T C 1.577671 8.9866e-07
2:237149941 T C 0.914386 -5.8184e-05
2:237153813 A C 0.036640 -1.2976e-05
2:237156549 A G 0.312719 -8.3223e-06
2:237167931 G A 0.060143 -9.8896e-06
2:237169369 G A 0.096603 7.5175e-06
2:237173309 A C 0.031326 1.5622e-05
2:237182584 C T 0.034331 -8.5294e-06
2:237183481 G A 1.616551 1.7613e-05
2:237196777 G A 0.109420 -9.9701e-06
2:237196884 C G 0.085743 -7.5365e-06
2:237198394 A G 0.070397 -5.0050e-06
2:237200388 C T 0.138420 -1.3734e-06
2:237209072 G T 0.058229 1.6828e-05
2:237218318 C T 0.027559 1.7514e-05
2:237223051 T C 0.044759 1.8015e-05
2:237228869 A G 0.054887 2.8214e-05
2:237229647 G C 0.119609 -7.2072e-06
2:237240918 A G 0.066932 -1.0399e-05
2:237242082 C T 0.774306 -2.2306e-07
2:237243451 G A 0.038891 1.0980e-05
2:237244174 G C 0.036609 -1.2328e-05
2:237245634 A C 0.146560 -6.3687e-06
2:237247790 C T 0.333529 -1.3112e-05
2:237263681 A C 0.077360 1.1749e-06
2:237268617 A G 0.270109 -6.4255e-07
2:237273027 G A 0.480969 5.1837e-06
2:237273642 A G 0.041134 -1.1123e-05
2:237276139 A G 0.360293 7.9911e-06
2:237280115 A G 0.065117 -2.9405e-06
2:237300677 C T 0.084135 -5.6624e-06
2:237306896 T G 0.152394 -2.0433e-05
2:237307333 C T 0.056168 -3.9298e-06
2:237312406 T G 0.093002 6.0726e-06
2:237314747 G A 0.908861 3.8090e-07
2:237315750 T C 0.071179 1.0578e-05
2:237324356 G A 0.081205 -2.7784e-05
2:237338764 T C 0.045218 1.1233e-05
2:237349917 A G 0.055920 5.9462e-06
2:237351367 C T 0.961895 -7.7164e-06
2:237362228 G T 0.445628 -1.2244e-05
2:237374309 T C 0.449661 1.0943e-05
2:237374374 T C 0.051093 1.2403e-05
2:237374720 T C 0.045738 2.3801e-06
2:237398980 T C 0.440845 -1.0309e-05
2:237400906 T C 0.047159 1.0927e-05
2:237404093 G T 0.036664 1.8802e-07
2:237404237 T G 0.028395 -1.2060e-05
2:237405693 G A 0.051487 -6.6092e-06
2:237406091 A G 0.036398 -1.3567e-05
2:237410552 C G 0.020848 -2.1057e-05
2:237416406 T C 0.045911 4.9916e-06
2:237418322 G A 0.053228 1.3452e-05
2:237418393 T C 0.250710 -2.5494e-07
2:237421735 C T 0.128432 -2.6719e-05
2:237422484 C T 0.047887 1.7405e-05
2:237427218 C T 0.022010 -2.2852e-06
2:237431902 A G 0.057165 -4.3731e-06
2:237436214 G A 0.097150 -3.2044e-05
2:237437977 G A 0.113129 3.3395e-06
2:237439928 T C 0.065817 -1.7072e-05
2:237441182 G T 0.153733 -2.8877e-05
2:237445682 T C 0.052412 1.2371e-06
2:237446000 T C 0.089766 -4.5770e-06
2:237446265 C T 0.138628 -2.8651e-05
2:237453943 A G 0.028800 7.8771e-06
2:237457883 T C 0.032397 7.0835e-08
2:237458772 T G 0.061462 1.1322e-05
2:237462745 C T 0.316500 5.7147e-06
2:237471334 A C 0.139638 2.1312e-05
2:237472595 C T 0.235230 3.3162e-07
2:237477938 G A 0.129985 2.5070e-05
2:237481969 A G 0.786750 1.2520e-04
2:237486712 G A 0.287241 1.0307e-05
2:237486787 A G 0.153040 2.3842e-05
2:237493731 T C 0.032818 -5.5759e-06
2:237493808 T C 0.093111 1.7640e-05
2:237494334 T C 0.385479 2.4662e-05
2:237507333 C T 0.080147 2.8918e-05
2:237508807 C T 0.022867 1.0623e-05
2:237509207 A G 0.390480 1.4227e-05
2:237511679 T G 0.187245 -2.5733e-05
2:237515590 A G 0.043973 -1.1236e-05
2:237515908 T C 0.033291 1.0208e-05
2:237517937 C T 0.407353 2.1178e-05
2:237521842 A C 0.430373 2.6075e-05
2:237526827 C A 0.434565 2.9618e-05
2:237528780 A G 0.033648 1.8345e-06
2:237532172 G T 0.038051 -1.9082e-06
2:237535062 T C 0.295292 1.2646e-05
2:237541504 G A 0.167751 1.3476e-05
2:237541512 A G 0.089167 9.8328e-06
2:237541885 T C 0.091214 4.6788e-05
2:237543234 G A 0.037599 -6.8665e-06
2:237544361 A C 0.020695 -3.6493e-06
2:237547863 A G 1.540902 4.3881e-06
2:237548169 A G 0.072909 6.7615e-06
2:237548845 C T 0.109841 2.4273e-05
2:237549301 T C 1.411810 -7.0139e-06
2:237550771 T C 0.028378 7.4919e-06
2:237554988 A G 1.632047 -8.5326e-06
2:237562607 C T 0.076737 1.8229e-05
2:237567361 T G 1.244355 -4.8032e-06
2:237567999 T C 0.043973 -1.0250e-05
2:237569319 G A 0.087491 -1.0450e-06
2:237572163 T G 0.028134 4.8103e-07
2:237575576 C G 0.110674 7.3477e-06
2:237577484 T C 0.038935 -7.4152e-08
2:237578529 C T 0.306491 -8.5046e-06
2:237580156 A G 0.057335 3.1324e-07
2:237587029 G C 0.043633 -7.2998e-07
2:237587260 G A 0.139366 -1.3353e-05
2:237587346 A G 0.869260 4.2472e-06
2:237589104 C T 0.327637 1.0704e-05
2:237592144 A G 0.178926 2.3518e-06
2:237594162 C T 1.951899 1.8426e-05
2:237594511 A G 0.483876 4.5729e-06
2:237595539 T C 0.315337 -4.4733e-06
2:237595867 C T 0.756410 1.0458e-05
2:237597577 T G 0.311886 -8.0917e-06
2:237597846 T G 0.998926 8.4977e-06
2:237598117 C T 0.629287 -4.5932e-06
2:237600207 C T 0.051133 -1.0662e-05
2:237601866 T C 0.198849 1.4407e-05
2:237604353 T C 0.263534 8.6565e-07
2:237613658 A G 0.124318 6.4599e-06
2:237614331 A G 0.060884 2.1108e-06
2:237614357 A G 0.479674 1.0619e-06
2:237617351 A G 0.052143 -2.7197e-06
2:237621781 C A 0.140970 -4.1024e-06
2:237626540 G A 0.052945 4.9843e-06
2:237627131 T C 0.045830 -2.7569e-06
2:237629858 C G 1.779542 1.9077e-05
2:237637845 T C 0.035389 1.5093e-05
2:237641530 C A 0.186705 -7.8748e-06
2:237644199 G A 0.841048 4.6825e-06
2:237646564 T C 0.049274 -2.0895e-06
2:237657809 A G 0.186572 -1.0488e-06
2:237663802 G A 0.059442 9.5200e-06
2:237672388 G A 0.801920 3.0969e-06
2:237672543 T C 0.587313 1.1022e-07
2:237674517 G A 0.046421 -8.4210e-06
2:237678363 G T 0.044612 7.0271e-06
2:237679840 T C 0.080810 5.2421e-06
2:237681355 T C 0.386621 3.6188e-06
2:237681386 C T 0.032132 2.0845e-05
2:237683005 T C 0.723027 -7.3670e-06
2:237685636 G C 0.290970 -4.2395e-06
2:237689044 C A 1.395257 6.5722e-06
2:237689152 A G 0.049423 2.2280e-06
2:237689283 A G 1.400322 2.0466e-06
2:237692182 C T 0.028487 -1.0892e-05
2:237692770 C T 1.264455 -1.5552e-06
2:237693334 C A 0.063043 -1.0722e-05
2:237697699 C T 1.845005 -9.0333e-06
2:237698676 A G 1.555116 -1.1707e-05
2:237698887 T C 0.289315 7.0123e-06
2:237701420 T C 0.056641 -1.2514e-06
2:237702150 T C 0.133647 -1.2834e-05
2:237704387 G A 1.548735 -8.4464e-06
2:237704449 G T 1.844835 -8.5047e-06
2:237705854 T G 0.195571 1.2115e-06
2:237708487 T C 1.351797 -5.1335e-06
2:237715216 C A 0.147110 7.8426e-06
2:237716992 A C 0.020222 2.0034e-05
2:237717547 A G 0.032730 2.1337e-05
2:237721142 T C 1.395294 -9.2171e-06
2:237721740 A C 0.032492 5.8824e-07
2:237723694 C T 0.343542 -1.9623e-06
2:237729564 T C 0.127357 -8.0989e-06
2:237739343 A C 0.030989 -9.3702e-09
2:237740558 A C 0.466925 2.9146e-06
2:237750654 T C 0.092873 -4.9348e-06
2:237751111 A G 0.123488 1.6848e-05
2:237751372 T C 0.029558 -3.7785e-06
2:237751641 C T 0.186310 -1.9492e-05
2:237753042 C G 0.159503 -1.0009e-05
2:237753457 G C 0.487412 7.6813e-06
2:237756139 G A 0.111008 5.4242e-06
2:237756905 G T 0.167900 -1.5951e-05
2:237766431 G A 0.547293 1.9804e-05
2:237770185 T C 0.048971 -7.2271e-06
2:237777642 A G 0.199563 2.2246e-05
2:237783398 A G 0.475904 1.7609e-05
2:237791541 G A 1.474183 2.7499e-06
2:237796404 C A 0.056672 2.8039e-06
2:237796737 T C 0.070302 -1.4985e-05
2:237801497 C T 0.972305 -5.7852e-06
2:237803163 T C 0.162396 -1.1586e-05
2:237805687 G T 0.068755 -1.4504e-05
2:237806307 A C 0.537764 -2.0800e-07
2:237808102 G T 0.056002 4.1832e-06
2:237811564 A G 0.133994 1.4280e-05
2:237818012 G A 0.980019 -1.5755e-07
2:237822397 T C 0.073773 -3.6973e-05
2:237822978 G T 0.031119 -1.4846e-05
2:237823477 C G 0.039679 2.8117e-06
2:237831969 T C 0.028406 2.6792e-05
2:237832288 C A 0.317996 -1.1713e-05
2:237837523 T C 0.172514 -9.2027e-06
2:237842124 G A 1.249707 -2.4726e-05
2:237842980 G A 0.183128 -1.0457e-05
2:237843294 A G 0.042807 6.6114e-06
2:237845916 C T 0.792128 5.9292e-06
2:237846677 C T 0.267233 -1.5128e-05
2:237854361 G A 0.083503 -1.0919e-07
2:237854447 G A 1.230899 -4.9229e-06
2:237856748 T C 0.072702 -2.5906e-07
2:237857605 A C 1.172619 -3.9321e-05
2:237869999 T C 0.037344 -2.2830e-05
2:237872733 A G 0.191158 -3.0869e-05
2:237874257 T C 0.215426 -9.0751e-06
2:237877513 T C 0.120395 1.5721e-05
2:237880835 A G 0.027212 -3.7403e-05
2:237880975 T C 0.268355 -1.4925e-05
2:237885047 G A 0.029629 -1.4301e-05
2:237890237 T C 0.035175 6.4305e-06
2:237894481 G T 0.033553 -1.7377e-05
2:237894910 A G 0.296869 -7.1919e-06
2:237901421 G C 0.028844 -6.4589e-06
2:237901807 G T 0.507216 -1.6543e-05
2:237919524 A G 1.373800 -2.7489e-05
2:237920631 T C 0.041644 1.0655e-06
2:237924382 A G 0.226306 9.2151e-06
2:237924504 C T 0.640278 1.7776e-05
2:237925505 T C 0.715527 -4.2013e-05
2:237925965 T G 0.712117 -3.9903e-05
2:237947288 A G 1.352541 -1.6048e-05
2:237947882 T C 0.552529 -4.6432e-05
2:237949621 A G 0.619369 1.7660e-05
2:237951305 A G 0.042042 -1.9108e-05
2:237954908 C T 1.960429 8.1347e-06
2:237956312 G C 0.170222 1.1174e-06
2:237962641 T G 0.027127 -6.5143e-06
2:237962838 T C 0.243618 9.6483e-06
2:237965879 C T 0.051738 1.5544e-05
2:237967894 A G 0.142072 -1.9652e-05
2:237980691 G A 0.408754 1.7255e-05
2:237984222 C T 0.028620 3.0735e-06
2:237992613 A G 1.024071 7.4475e-06
2:237993194 G A 0.056471 -9.7065e-06
2:237998872 A G 0.488259 -1.0830e-05
2:238010773 T C 0.028732 3.7019e-06
2:238023806 T C 0.183672 -2.0962e-05
2:238024597 G A 0.103956 1.5978e-05
2:238039927 A G 0.048767 -1.6691e-05
2:238053498 A G 0.072671 2.0435e-05
2:238067230 T C 0.040230 1.3375e-06
2:238069457 T C 0.048009 3.1904e-05
2:238085547 A C 0.126317 8.9594e-06
2:238087314 G A 0.148664 7.8515e-06
2:238091707 A G 0.073103 -1.9533e-05
2:238092122 T C 0.142912 5.9640e-06
2:238092650 T C 0.056998 -2.0822e-05
2:238095090 G A 0.504234 -9.1920e-06
2:238103234 G A 0.062509 -3.2349e-06
2:238103614 C G 1.542452 -2.6582e-05
2:238105802 T G 0.057970 -9.7720e-06
2:238113706 G T 0.137278 9.0942e-06
2:238114741 C A 1.632119 -6.6724e-06
2:238118407 T C 0.834544 -2.2890e-05
2:238119266 C T 0.744544 3.1739e-05
2:238134712 G A 0.031159 -1.3294e-05
2:238137369 G A 0.123087 2.4006e-05
2:238138440 T C 0.059898 2.2412e-05
2:238141786 T A 0.039526 -2.2469e-06
2:238143156 C T 0.051106 8.6004e-06
2:238151886 T C 1.061778 -2.3461e-05
2:238169076 G A 0.077931 -1.0276e-05
2:238170787 T C 0.250873 2.3245e-06
2:238172570 T C 1.064427 -3.0017e-05
2:238172886 G T 0.153111 -1.7492e-05
2:238189504 C T 0.307048 5.0832e-06
2:238190389 A G 0.386934 3.3042e-06
2:238190988 G A 0.077288 4.5146e-06
2:238192736 G A 0.066905 -1.1126e-05
2:238194458 C T 0.057664 2.7171e-06
2:238194465 T C 0.034994 1.9464e-05
2:238197739 A C 1.161668 -1.1179e-06
2:238208037 A G 0.036514 1.4445e-05
2:238208510 T C 0.065481 3.0528e-06
2:238208652 A G 0.653680 4.7421e-06
2:238209075 T C 0.500195 2.6228e-06
2:238209372 G C 0.197506 2.1355e-05
2:238209871 G A 0.251029 3.3555e-05
2:238214039 T C 1.274315 -3.4156e-05
2:238214474 G A 0.458313 6.8626e-06
2:238218144 T C 0.119677 -7.6424e-06
2:238222796 T C 0.105109 -1.3970e-05
2:238224537 A G 0.409128 9.3755e-06
2:238225145 C T 0.042464 9.6047e-06
2:238226000 T C 0.021558 1.1232e-05
2:238227594 A G 0.632034 -4.3455e-05
2:238229432 G A 0.176220 4.4156e-05
2:238229550 A C 0.025784 1.4033e-05
2:238229802 T C 0.039890 -4.8822e-07
2:238231905 T C 0.046006 -7.3163e-06
2:238233717 C T 0.032023 -1.0295e-05
2:238235082 A C 0.636185 3.3545e-07
2:238240863 T C 0.207974 -3.0996e-06
2:238243464 G C 1.515141 -1.7297e-06
2:238244963 G A 1.262317 1.0569e-05
2:238247734 G C 0.195650 -2.1707e-05
2:238249108 C T 0.224307 -4.8905e-06
2:238250502 T C 0.052986 -4.1049e-06
2:238255285 A G 0.032771 3.3073e-05
2:238257013 A G 0.208385 -3.0674e-06
2:238259210 G A 0.037874 1.6558e-05
2:238260136 T G 0.022204 2.3626e-05
2:238260797 G A 0.080321 1.3081e-05
2:238260829 T G 1.180422 -1.6496e-05
2:238262021 A G 0.058001 3.3217e-05
2:238266633 A G 0.830526 7.1258e-06
2:238269871 G C 0.324962 3.4999e-06
2:238270545 C T 0.045789 2.6652e-06
2:238271284 C A 0.262925 4.3324e-06
2:238277379 T C 0.039747 2.7767e-06
2:238278142 A G 0.447988 -1.1906e-05
2:238282700 G T 0.524487 1.1401e-05
2:238290066 A G 0.042875 -3.7125e-06
2:238299021 C T 0.108641 -5.8226e-06
2:238301184 A G 1.299569 1.8389e-06
2:238312274 G C 1.936172 -2.7694e-06
2:238316009 A G 0.121006 3.8038e-06
2:238316137 T C 0.026967 2.2669e-05
2:238317120 T C 0.045085 -8.2162e-06
2:238317820 C G 0.028314 2.8528e-05
2:238318494 T C 0.030398 5.6082e-06
2:238320002 G T 0.116944 -6.9825e-06
2:238320780 G C 1.653548 -1.5004e-05
2:238321212 A C 1.068500 -2.5856e-05
2:238321687 T G 0.380413 -3.2184e-06
2:238325700 C G 0.065481 1.8963e-05
2:238332738 T C 0.083846 -3.4854e-05
2:238332917 T C 0.027967 1.4531e-05
2:238334742 C T 0.165565 6.3873e-06
2:238337627 G T 0.037112 -1.6520e-05
2:238345406 C G 0.042845 2.3814e-05
2:238346846 T C 0.028344 3.0183e-06
2:238351502 T C 0.043348 1.7828e-05
2:238360708 T G 0.500379 5.9644e-06
2:238364442 C T 0.037514 -2.7416e-05
2:238387228 G A 0.498557 1.0052e-05
2:238389492 A G 0.028555 -2.9434e-05
2:238390686 T C 0.161536 3.3668e-05
2:238395202 T C 0.136350 -1.4168e-05
2:238397461 A G 0.040502 -2.0621e-05
2:238402622 T C 0.065032 -2.6398e-05
2:238403192 T C 0.043052 6.6057e-06
2:238405128 G A 1.902041 -6.7872e-07
2:238410068 A G 0.178239 2.6085e-05
2:238416611 A G 0.068418 2.0912e-05
2:238421690 T C 0.036925 8.6873e-06
2:238425215 T C 0.055424 -1.9302e-05
2:238427251 A G 0.344086 -4.7366e-08
2:238433687 A G 0.049416 -2.5155e-05
2:238434434 T C 0.341478 -9.8873e-07
2:238434847 T C 0.033600 1.1210e-05
2:238435586 A G 0.026243 8.1542e-07
2:238439313 G C 0.240616 1.5995e-05
2:238443226 G A 0.510269 1.2395e-05
2:238443483 T C 0.208770 3.0839e-05
2:238443509 G A 0.166731 1.3979e-05
2:238445593 G A 0.550044 1.8263e-05
2:238447964 T C 0.050841 1.0629e-05
2:238449007 C T 0.259882 9.5475e-06
2:238451167 A G 0.380634 3.9988e-05
2:238454206 A G 0.073032 9.1575e-06
2:238456609 G A 0.170052 -1.9404e-05
2:238458762 A G 0.050161 -1.7808e-05
2:238462325 C T 0.024288 -5.0805e-06
2:238463399 G T 0.263313 -1.3585e-05
2:238468081 T G 0.150728 -1.7228e-05
2:238469824 G T 0.099615 -8.3697e-06
2:238470990 T C 0.196200 -5.3150e-06
2:238471236 C G 0.207410 -3.3175e-05
2:238477391 T C 0.065957 2.2495e-05
2:238479033 G A 0.052422 -2.6902e-05
2:238481815 G A 0.032394 5.3828e-06
2:238483729 G A 0.320063 3.9536e-06
2:238483874 A C 0.059599 3.8771e-06
2:238485713 A G 0.312586 4.9959e-06
2:238487257 A G 0.228890 3.3968e-06
2:238487353 C G 0.838111 9.1251e-06
2:238492107 A C 0.131672 -4.8911e-06
2:238494742 G A 0.377207 -7.8602e-06
2:238498038 T G 0.142058 -1.5853e-05
2:238498996 G A 0.263714 2.9409e-07
2:238499528 G T 0.209589 1.7981e-06
2:238499998 G A 0.409471 -7.7199e-06
2:238501376 C G 0.851078 -3.0371e-06
2:238502381 G A 0.749678 8.9250e-06
2:238502591 G A 0.584171 1.4948e-05
2:238502672 T C 0.086542 -5.6431e-06
2:238502987 G T 0.265683 1.9821e-05
2:238505096 A C 0.138084 2.8986e-06
2:238509759 A G 0.163106 8.5063e-06
2:238510898 T C 0.187857 -1.2229e-05
2:238512217 G A 0.449164 -9.7682e-06
2:238515084 A G 0.358470 -1.2686e-05
2:238522813 A G 1.092652 4.2526e-07
2:238525915 G A 0.022272 3.7076e-06
2:238526480 C A 0.149840 9.7004e-06
2:238526542 G A 0.072777 -4.5513e-06
2:238540246 G T 0.103001 2.4662e-05
2:238541264 T C 0.037456 3.1437e-06
2:238548299 A G 0.489302 4.5876e-05
2:238548775 A G 0.027226 -1.4018e-06
2:238549357 A C 0.600983 -1.8187e-05
2:238552973 T C 0.172551 3.6205e-05
2:238561249 G A 0.316857 1.1223e-05
2:238566281 A G 0.043358 1.4502e-05
2:238568940 G T 0.181870 5.1516e-05
2:238569169 T C 0.065804 -1.6474e-05
2:238577233 C G 1.826337 6.1029e-06
2:238578307 T C 0.108363 3.2470e-05
2:238579147 C T 1.948724 -1.7068e-05
2:238582301 T G 1.517106 1.5786e-05
2:238584886 A G 0.022643 5.9268e-06
2:238589823 G T 0.734194 1.7731e-06
2:238590702 A G 1.516433 1.4458e-05
2:238591299 T C 0.087430 -1.5423e-05
2:238594058 T C 0.052949 6.4060e-06
2:238607452 T C 0.032638 -1.0427e-05
2:238608955 A G 0.060394 -2.8810e-05
2:238610563 G A 0.442371 2.0732e-05
2:238620979 T C 0.052707 -7.0722e-06
2:238624789 T C 0.052534 -8.7484e-06
2:238626664 A C 0.059636 -2.7435e-05
2:238629930 T C 0.060126 -5.5934e-07
2:238630236 T C 1.117746 -8.7882e-06
2:238631222 G A 0.435912 1.6820e-05
2:238634509 G A 0.085812 -2.0791e-05
2:238638083 T C 0.044687 3.4603e-05
2:238643262 C T 0.149674 3.6906e-05
2:238643840 A G 0.044793 -1.1905e-05
2:238644523 C A 0.060724 -1.8542e-05
2:238645035 G A 0.179021 8.2890e-07
2:238646008 G A 0.035362 2.2448e-05
2:238652130 G A 0.046731 2.0913e-05
2:238654460 T C 0.036728 -4.6455e-06
2:238655164 T C 0.043569 9.6179e-07
2:238658329 T C 0.050844 2.7325e-06
2:238658722 A G 0.098166 -2.8256e-05
2:238668783 G A 0.094107 -2.2456e-05
2:238671889 A G 0.035674 -1.9965e-06
2:238672703 G C 0.456351 -6.9540e-06
2:238686702 A G 0.446709 -2.7472e-06
2:238687893 A G 0.299650 3.0337e-06
2:238688244 G A 1.970272 5.1347e-06
2:238689431 C T 0.063648 3.6572e-05
2:238689558 G A 0.130635 -4.7551e-06
2:238690399 T C 0.038177 -3.6195e-06
2:238694547 A G 1.408400 -1.4611e-05
2:238710382 G A 0.064943 -1.2837e-05
2:238712175 T C 0.224806 3.0609e-05
2:238718368 A G 0.060272 2.5843e-05
2:238724892 T G 0.261977 3.1656e-05
2:238726817 G A 0.021432 1.6630e-05
2:238732864 A G 0.077122 -1.5250e-05
2:238733633 G A 0.059694 3.4240e-09
2:238734415 C T 0.021609 -2.5756e-06
2:238738488 A G 0.282199 -2.5934e-05
2:238746880 T G 0.947004 2.4251e-06
2:238752088 T C 0.334053 2.0301e-07
2:238760118 G A 0.667195 6.2362e-06
2:238761377 C T 0.356618 -5.9808e-06
2:238766131 C G 0.458452 1.2505e-06
2:238767707 T C 0.029990 -1.5961e-05
2:238772183 C T 0.034488 2.0009e-05
2:238772536 C G 0.299555 1.3655e-05
2:238774130 G A 0.295088 -1.1338e-05
2:238779232 A C 0.269184 8.5720e-06
2:238780143 C T 0.063675 -2.1187e-06
2:238781352 A G 0.271690 7.3667e-06
2:238784293 G A 0.281159 2.2775e-05
2:238785459 T G 0.050338 2.2477e-05
2:238789195 A C 0.311284 -3.6113e-06
2:238790798 T C 0.132664 -2.0866e-05
2:238793068 A G 1.038126 -2.3497e-06
2:238796653 A G 1.347795 -1.0971e-05
2:238797809 C T 0.329728 -9.6651e-06
2:238799565 T C 0.020402 1.3244e-05
2:238801297 T C 1.256982 1.1106e-05
2:238802299 A G 0.077169 2.2967e-05
2:238804345 G A 0.560937 1.2738e-05
2:238806370 C T 1.021157 -2.5373e-05
2:238809915 T G 1.689481 -3.6600e-06
2:238814679 G A 1.731030 -1.6613e-05
2:238814996 G A 0.487178 8.4836e-06
2:238816588 G T 1.112228 -3.0766e-05
2:238816889 G T 0.137098 1.4796e-06
2:238817760 T C 0.118049 4.1161e-06
2:238818570 T C 0.244015 1.6975e-06
2:238818775 C T 1.897761 1.2735e-05
2:238822331 T C 0.628794 -1.8547e-05
2:238825809 T C 1.054387 -1.5998e-05
2:238829613 G A 0.271812 -1.1237e-06
2:238829650 T C 0.083772 6.8601e-06
2:238830572 T C 0.259026 -8.5139e-06
2:238831173 A G 0.389776 -1.6806e-05
2:238834521 T C 0.314035 -4.7139e-05
2:238836140 G A 0.069798 1.6880e-06
2:238836288 G C 0.199243 1.8086e-05
2:238837571 A C 1.300657 -6.2522e-06
2:238842039 C T 0.601809 -9.6678e-06
2:238842969 A T 0.341159 -3.6466e-05
2:238843192 T C 0.102321 -1.7000e-05
2:238850459 A G 1.057409 -4.3434e-05
2:238850465 A G 0.197411 -2.4988e-07
2:238850642 C T 0.226357 7.5795e-06
2:238863518 G T 0.793192 -4.2170e-05
2:238871402 C T 0.043093 9.9225e-06
2:238871684 C A 0.132229 1.2599e-05
2:238877409 C A 0.767690 -3.8775e-05
2:238885644 T C 0.026927 6.7021e-06
2:238890959 G C 0.055400 -4.9340e-06
2:238912626 C T 0.044126 8.6254e-06
2:238912890 C T 0.065215 3.9115e-06
2:238929350 C T 1.632724 -1.6410e-05
2:238929599 A G 0.071559 6.8674e-06
2:238932515 C T 0.065552 9.0488e-06
2:238933920 C G 0.039822 1.2096e-05
2:238941905 G A 0.692438 1.1867e-07
2:238952633 G A 0.028368 -6.1909e-06
2:238956582 C T 1.515369 -2.0690e-05
2:238964462 A G 0.031387 -3.0335e-06
2:238967565 C A 1.633788 -1.4443e-05
2:238973703 C T 0.268185 -5.4999e-06
2:238990388 A G 0.847974 -2.2603e-05
2:238991796 T C 1.036409 -1.1853e-05
2:238997956 A G 1.400757 -2.8339e-06
2:238999883 C T 0.497805 2.0657e-05
2:239001811 T C 0.027382 -2.6536e-06
2:239003919 A G 0.042263 1.0227e-05
2:239007534 G A 1.138257 -6.3005e-06
2:239012832 A G 0.241479 9.0680e-06
2:239013472 A G 0.026743 -5.2737e-06
2:239021202 T C 0.062397 -6.9248e-07
2:239029487 T C 0.317265 -2.8837e-06
2:239031599 A G 0.124933 -3.2754e-06
2:239031741 G A 0.893426 1.6042e-05
2:239031807 A G 0.055115 3.4849e-06
2:239033095 A C 0.826463 -2.0105e-05
2:239037895 T C 0.033600 3.6088e-06
2:239040343 A G 0.179582 -6.6107e-06
2:239043282 G A 0.135473 3.4153e-05
2:239044789 C A 0.348302 -2.3461e-06
2:239045243 A G 0.798408 -1.2591e-05
2:239045694 A G 0.039118 -1.1420e-05
2:239049095 T C 0.469413 -1.9419e-05
2:239050356 G C 1.500617 -1.6670e-06
2:239053929 T C 0.730812 -7.9415e-06
2:239055828 T G 1.522114 -1.3960e-06
2:239061627 A G 1.970143 -4.0992e-06
2:239063874 G A 1.511388 -1.3498e-06
2:239064029 A G 0.025934 -1.5232e-06
2:239064772 G A 0.254137 9.0174e-06
2:239066347 A G 0.091829 -1.4742e-05
2:239069080 G A 1.530026 2.9863e-05
2:239070376 T C 0.031074 1.7314e-05
2:239080571 C T 1.607151 2.6974e-05
2:239082835 G A 0.064889 3.5737e-05
2:239089965 C T 0.043344 1.3789e-05
2:239095422 A G 0.433338 -7.8817e-06
2:239096999 C A 0.070550 1.4485e-05
2:239098594 C T 0.027804 1.8500e-05
2:239101039 T C 0.364046 1.0580e-05
2:239102590 T C 0.694070 3.1285e-06
2:239113794 C T 1.547620 1.2018e-05
2:239118007 G A 0.368174 3.2104e-06
2:239118056 T C 0.029847 1.0351e-05
2:239126258 C A 0.021963 -5.9853e-06
2:239132316 A G 0.064430 -2.2746e-06
2:239133324 A G 0.285922 -2.3248e-06
2:239133980 T C 0.681804 -1.8418e-06
2:239137616 A G 0.263388 -9.7398e-06
2:239141157 T G 0.028171 8.1668e-07
2:239144218 A G 0.118419 -1.3051e-06
2:239144601 C A 0.020321 -2.1949e-05
2:239145062 C A 0.055376 1.9799e-05
2:239155053 T C 0.406190 -2.0715e-05
2:239158541 T C 0.407540 -1.9385e-05
2:239161957 T C 0.085859 6.8921e-06
2:239162734 T C 0.283562 2.2282e-06
2:239165957 G T 0.020113 -1.8593e-05
2:239181491 C T 0.153791 9.1957e-07
2:239184581 A G 0.772331 1.1451e-05
2:239194837 A G 0.101757 1.7758e-06
2:239195070 A G 0.074140 -3.7534e-06
2:239196000 A C 0.282002 6.0236e-06
2:239206115 G A 1.907280 7.1300e-06
2:239206274 T C 0.073960 2.5826e-05
2:239216506 G A 0.784907 -6.0320e-06
2:239221712 T G 0.036402 9.6821e-06
2:239222376 C G 0.554552 -1.4360e-06
2:239230657 T C 0.490006 5.5754e-06
2:239233732 C T 1.452030 1.8077e-05
2:239237388 A G 0.081745 -1.0735e-05
2:239240696 C T 0.076217 -1.3484e-05
2:239242967 C T 0.730282 6.8981e-06
2:239252048 A G 0.028236 1.2257e-05
2:239262325 G A 0.647370 1.1097e-05
2:239268619 T G 0.111208 -8.8545e-06
2:239273794 C T 0.050515 9.5505e-06
2:239314634 C T 1.558084 6.3605e-06
2:239316043 C T 0.248789 -8.6329e-07
2:239317335 T C 0.044973 1.3481e-06
2:239320505 A G 1.090347 -3.5482e-06
2:239321186 T C 0.039455 -1.3754e-06
2:239328883 A G 0.080923 -8.8664e-06
2:239328934 G A 0.052548 2.0152e-05
2:239336449 C T 1.124335 5.8870e-08
2:239338268 C T 0.076173 -1.6013e-05
2:239360097 T C 0.250543 -6.1097e-06
2:239373389 A G 0.074504 1.0851e-05
2:239375482 A G 0.099554 2.5228e-06
2:239385768 A G 0.065834 -2.2710e-06
2:239397949 T C 0.257836 -1.7973e-05
2:239400430 G T 0.649995 9.2857e-06
2:239404150 C A 0.099846 3.0773e-06
2:239405609 A G 0.071661 -1.5856e-05
2:239431107 A C 0.052310 6.6305e-06
2:239438323 A G 0.034294 -3.7442e-05
2:239445024 T G 0.042518 2.9453e-05
2:239445618 G T 1.004845 -1.9125e-05
2:239449618 A G 0.032876 -3.6440e-05
2:239455842 C T 1.547878 7.6199e-06
2:239460677 T C 0.066943 -4.9735e-06
2:239464785 T C 0.227186 -1.4806e-05
2:239467567 A G 0.556347 -5.5927e-06
2:239469653 A G 0.590580 4.0163e-05
2:239472124 A G 0.029456 5.6685e-06
2:239475317 T G 0.046873 1.1930e-05
2:239477803 C T 0.085628 -6.4005e-06
2:239491178 C T 0.311033 -2.0659e-05
2:239491403 C T 1.321361 -3.8136e-05
2:239493508 T G 0.033862 -1.0508e-06
2:239496634 A G 0.402192 -2.7363e-05
2:239497479 C A 0.302078 -7.0661e-06
2:239505117 A G 0.050433 -1.4826e-06
2:239506809 C T 1.380661 -2.4629e-05
2:239511003 T C 0.155678 2.7380e-05
2:239512358 A C 0.296624 -1.7555e-05
2:239525212 G A 0.671196 4.3782e-06
2:239528472 A G 0.615851 2.8215e-05
2:239535807 T C 0.044765 1.2886e-05
2:239539532 G A 0.050664 -1.9595e-05
2:239545706 G T 0.284446 -1.5701e-05
2:239547087 A G 0.191624 3.5250e-06
2:239551847 C T 0.321436 -3.2141e-05
2:239553302 T G 0.123006 -4.3101e-05
2:239561667 C G 0.241836 2.1387e-05
2:239564053 A G 0.239266 2.0939e-05
2:239565780 C T 0.869596 1.7693e-06
2:239596019 A G 0.486345 1.9553e-05
2:239596858 T C 1.925564 2.6523e-05
2:239602446 T C 0.031754 -2.3064e-05
2:239605961 C T 0.032516 -1.8288e-05
2:239609688 A G 0.039027 1.6965e-06
2:239610287 C T 0.800777 1.6832e-05
2:239611338 C T 1.939946 1.8977e-05
2:239614544 G A 0.027141 -1.4823e-05
2:239616062 T C 0.051290 6.6568e-06
2:239629731 T C 0.060333 3.0506e-05
2:239632318 A G 0.209477 2.5228e-05
2:239634347 G A 0.061163 2.7739e-05
2:239636270 G C 0.100808 -8.4730e-06
2:239636856 C T 1.203136 3.3917e-05
2:239637228 C T 0.136581 -1.3982e-05
2:239637690 G A 0.243434 -1.9077e-05
2:239638502 T C 0.043069 5.7426e-06
2:239638781 A G 0.478814 -2.1981e-05
2:239649072 G A 0.263901 5.0499e-05
2:239651629 A G 0.421041 2.0199e-05
2:239651703 G T 0.022493 -8.1301e-06
2:239651719 A G 0.158075 -1.9710e-05
2:239652576 T C 0.036222 -2.5567e-06
2:239658563 A G 0.068632 -6.3649e-06
2:239660677 C A 0.038826 -1.6123e-05
2:239664529 G A 0.085999 -1.0893e-05
2:239665710 A G 0.881033 -1.7293e-05
2:239673969 G T 0.075653 3.2299e-06
2:239674389 C G 0.299429 -9.9138e-06
2:239674606 G C 0.128112 -2.6672e-05
2:239679778 C T 0.095423 -5.9648e-06
2:239680992 A G 1.377856 -3.3689e-06
2:239681159 T C 0.048781 -3.0248e-05
2:239684289 A G 1.690677 -2.8595e-05
2:239688121 A G 0.179177 2.8099e-05
2:239694097 C T 0.928281 -1.4362e-05
2:239695893 G C 0.684476 -8.1254e-06
2:239695989 G T 0.195704 -3.3391e-06
2:239705435 A C 1.737507 -4.7614e-05
2:239705771 T G 0.078951 -1.5101e-05
2:239710003 C T 0.044160 -2.2821e-05
2:239712259 G T 1.555545 -1.4429e-05
2:239713813 T C 0.030034 -1.0326e-05
2:239713928 A G 0.082401 -1.5649e-05
2:239718190 T C 1.778862 -2.1625e-05
2:239718795 A C 0.106952 -1.7919e-05
2:239719697 T G 0.221791 -8.5594e-07
2:239722130 G T 0.943495 -2.6117e-06
2:239722948 A C 1.352327 -1.7495e-05
2:239723729 G A 1.817107 -1.7407e-05
2:239725699 G A 0.338735 1.9293e-05
2:239731775 T C 0.451806 3.9277e-06
2:239733773 G A 0.505928 -5.4022e-06
2:239737290 A G 0.033583 -6.9847e-06
2:239741789 G A 0.040488 -2.2020e-05
2:239742544 A G 0.086678 1.7767e-05
2:239745779 G A 0.057787 4.5277e-05
2:239749501 A G 1.785206 -2.0951e-05
2:239751204 G A 1.301884 -1.5105e-05
2:239791071 T G 0.266682 -5.2560e-06
2:239791870 A C 0.752714 -2.1564e-06
2:239793287 A G 0.098700 1.6205e-05
2:239795107 T C 1.142619 -8.1632e-06
2:239798126 G A 1.682559 -1.0289e-05
2:239798225 C T 0.164194 -8.6861e-06
2:239799488 T G 0.112208 -1.8805e-05
2:239799667 A G 0.085954 -6.2225e-06
2:239832342 A G 0.022561 2.7974e-05
2:239832682 C T 1.022218 -2.6058e-05
2:239832989 A G 0.138862 -1.2281e-05
2:239835211 C T 1.035355 5.6700e-07
2:239835244 C T 0.886701 6.4257e-06
2:239841003 G A 0.820748 -3.2062e-06
2:239841978 A G 0.092098 1.0627e-05
2:239843067 T C 0.093267 3.4117e-06
2:239844036 C T 0.020868 3.4656e-06
2:239844663 T C 0.314603 -1.2288e-05
2:239845607 A G 0.025444 -2.7749e-06
2:239846072 G A 0.290365 -2.7139e-05
2:239846451 C G 0.065307 -6.4132e-06
2:239848778 A G 0.060755 9.7756e-06
2:239849183 C T 0.062244 1.2463e-05
2:239849268 A G 0.066524 -9.9063e-06
2:239849660 A G 0.066235 5.1619e-06
2:239850107 C T 0.037095 2.7327e-05
2:239850306 A T 0.035249 2.8655e-05
2:239850709 C T 0.036065 2.6170e-05
2:239850955 T C 0.047696 -6.7858e-06
2:239852236 A G 0.065827 4.9449e-06
2:239852427 T C 0.040339 9.6356e-06
2:239852653 T C 0.034828 2.1755e-05
2:239854495 C T 0.035640 3.2471e-05
2:239855860 C T 0.287112 2.5036e-05
2:239857300 T C 0.066698 6.8660e-06
2:239857950 C A 1.436456 6.3133e-07
2:239859862 T C 0.051565 1.3166e-06
2:239861798 G A 0.541388 1.5166e-05
2:239862383 A G 1.529322 -9.5495e-06
2:239863501 C G 0.036480 -1.3561e-06
2:239863536 T C 0.084397 -1.3292e-05
2:239863653 T G 0.038969 2.3263e-06
2:239864308 G A 0.077312 3.5981e-05
2:239864792 A G 0.040030 7.5010e-06
2:239867092 A G 0.572748 7.2470e-06
2:239869554 T C 0.040183 1.0857e-05
2:239869732 T C 0.036558 3.3138e-05
2:239869897 A G 0.624034 6.1839e-06
2:239870620 C T 0.040013 7.8276e-06
2:239871706 C T 0.044028 3.9742e-07
2:239874745 A G 0.059606 -1.6303e-05
2:239875918 T G 0.037024 3.2546e-05
2:239877148 T C 0.394424 -4.5298e-05
2:239877231 C T 0.057396 -1.5475e-05
2:239880410 G T 0.051246 1.0346e-06
2:239881673 T G 0.039700 2.1013e-06
2:239884849 T G 1.657376 1.4454e-05
2:239888525 T C 0.092621 -1.2496e-05
2:239888758 G C 0.419198 -2.5926e-05
2:239890643 A C 1.212380 3.9972e-05
2:239891296 A G 1.635573 1.2912e-05
2:239891714 A G 0.058008 -3.5280e-06
2:239892668 C G 0.081008 1.3494e-05
2:239900148 C G 0.043008 -1.4850e-05
2:239900218 G A 0.025040 -6.0660e-06
2:239902997 A G 0.024941 -4.3935e-06
2:239907398 C A 0.048328 3.8419e-06
2:239909811 G A 0.606940 -7.5001e-06
2:239916135 G A 0.356050 1.2143e-06
2:239917138 C A 0.047322 -5.1374e-06
2:239920544 T C 0.558751 4.3874e-06
2:239920675 A G 0.072008 2.6285e-05
2:239923651 A G 0.038353 -3.3882e-07
2:239924429 C T 0.390082 -1.6155e-05
2:239927374 C T 0.215671 -1.9096e-05
2:239928972 T C 0.039180 -1.1985e-05
2:239929045 T C 1.164555 4.4480e-06
2:239931121 T C 0.094433 -1.0342e-05
2:239933633 A G 0.262334 5.5211e-06
2:239933754 A C 0.055339 -2.4364e-06
2:239935441 G A 0.098177 -2.1376e-06
2:239936773 A G 0.113503 1.0073e-05
2:239937683 T C 0.291756 -4.3933e-07
2:239940469 A G 0.578585 1.9027e-05
2:239941691 C T 0.108512 7.5593e-06
2:239942219 T C 0.100251 -4.1296e-06
2:239944933 G A 0.882886 2.1372e-05
2:239949342 T C 0.095025 1.7699e-05
2:239949681 A G 0.411368 1.2591e-05
2:239950995 C T 0.829584 1.9494e-05
2:239951235 T G 1.352803 -1.7820e-05
2:239951851 A G 1.288006 1.4503e-05
2:239952643 A G 0.098187 1.1519e-05
2:239953346 A G 0.095294 8.0529e-06
2:239954092 A C 0.431584 -2.4739e-06
2:239955651 C T 1.495704 -4.2169e-06
2:239956250 A G 0.639626 -6.0341e-05
2:239958079 T C 1.157096 4.1445e-06
2:239962437 T A 0.022803 -6.2928e-06
2:239964276 G A 0.673144 -5.3294e-05
2:239964535 A G 0.499716 7.2120e-05
2:239972318 G C 0.046227 -8.4703e-06
2:239976597 T C 0.043375 -1.2148e-05
2:239976598 A G 0.067592 2.3705e-06
2:239978210 T G 0.076452 -7.8380e-06
2:239984178 C T 0.337215 2.2652e-05
2:239988977 T C 0.047764 2.5964e-05
2:239996265 C T 0.062621 -1.8271e-05
2:240001331 G A 0.928080 4.2039e-05
2:240001963 T C 0.314541 3.6641e-05
2:240003813 A G 0.064287 -7.9755e-06
2:240003870 A G 0.921947 2.9033e-06
2:240004124 C A 0.172993 -1.2386e-05
2:240004153 C T 0.046720 -9.2562e-07
2:240004807 C T 1.059358 2.5876e-05
2:240009434 G A 0.045109 -9.2983e-07
2:240012584 T C 0.197577 -2.9896e-05
2:240016164 G A 0.093886 3.1532e-06
2:240016177 C T 0.417090 2.4948e-05
2:240018796 T C 0.049209 1.8698e-05
2:240018812 C G 1.077513 -9.9123e-06
2:240021738 T C 0.660803 -4.1478e-05
2:240026374 A G 0.168998 4.4433e-07
2:240032319 A G 1.092910 -1.7249e-05
2:240038005 C G 0.107944 -1.1586e-05
2:240038687 A G 0.189190 -4.6390e-06
2:240039119 A C 1.639547 -1.7784e-05
2:240042254 C A 1.073025 -3.1432e-06
2:240042426 A G 0.246878 -1.8788e-05
2:240043046 C T 0.822145 3.0059e-05
2:240045724 G A 0.071410 3.4616e-06
2:240045761 T C 0.315391 7.4781e-06
2:240046148 A G 0.062023 -2.9753e-06
2:240050923 T G 1.084044 -1.4160e-05
2:240054995 G C 0.379097 -6.1586e-05
2:240055966 T C 0.043548 1.9293e-05
2:240058585 T C 0.042127 1.7395e-05
2:240059625 C T 0.380168 1.9644e-07
2:240061229 A G 0.030751 2.1939e-05
2:240061735 T C 0.183815 -2.3432e-05
2:240067229 A G 1.516538 -4.6087e-06
2:240070419 G A 0.377761 2.1345e-06
2:240071245 G A 0.255191 -2.7979e-05
2:240073103 C T 0.230542 -1.2621e-05
2:240074154 T C 0.021235 -1.1701e-05
2:240074400 C T 0.034865 -1.0915e-05
2:240079453 C T 1.159458 -1.3936e-06
2:240084651 A G 0.064141 -1.7230e-05
2:240087292 C A 0.469128 -8.9105e-06
2:240092739 A G 1.741325 -1.8046e-05
2:240099098 G A 0.059038 -2.0766e-05
2:240101713 A G 0.381229 -4.6584e-07
2:240103785 T C 0.344793 -1.4234e-05
2:240104346 C T 1.509100 -5.0313e-06
2:240109477 C T 0.586262 -2.4570e-05
2:240114736 G C 0.044187 -4.8984e-06
2:240118987 T C 0.562239 -6.7509e-06
2:240120202 T C 0.222909 -2.3368e-05
2:240120962 G C 1.233840 -3.5800e-05
2:240121284 T C 0.053071 4.8384e-05
2:240121997 A C 0.029711 -4.4202e-06
2:240122344 G T 1.227601 -1.9507e-05
2:240124795 A C 0.096742 -2.0556e-06
2:240125294 T C 0.038619 -8.4626e-06
2:240129232 T G 0.044371 -6.4694e-06
2:240131096 G T 0.064950 2.6624e-05
2:240135148 T C 0.021579 -5.1745e-06
2:240138955 T C 0.033512 9.5727e-06
2:240142766 A G 1.844628 -2.4997e-05
2:240145638 C T 0.280781 -1.0670e-05
2:240146546 T C 0.235917 7.0864e-06
2:240151802 T C 0.032604 -1.5999e-05
2:240155662 A C 0.168029 2.0604e-05
2:240165147 C T 0.462417 2.1394e-05
2:240171382 C A 0.295135 9.0956e-06
2:240176498 A T 1.954561 8.6720e-06
2:240179009 A G 0.037123 1.1082e-05
2:240179619 G C 0.103470 5.0109e-06
2:240184832 G A 0.241336 8.9087e-06
2:240184882 T C 0.136377 1.5645e-05
2:240186336 C T 0.085142 6.9398e-06
2:240193288 A G 0.053867 2.5700e-05
2:240193354 A G 0.085937 1.0210e-05
2:240197198 T C 0.020647 8.6997e-06
2:240199079 T C 0.066854 3.0058e-05
2:240201414 T G 0.083112 1.7795e-05
2:240201797 C T 0.666348 1.4355e-05
2:240204884 T C 0.050562 -1.0483e-05
2:240206824 C A 0.068306 -8.2563e-07
2:240208489 C T 0.022599 -1.9677e-06
2:240209163 G C 0.085859 1.1377e-05
2:240211701 A C 0.028684 2.5345e-06
2:240214353 C T 0.068523 -4.7759e-07
2:240214397 T C 0.456423 -6.7956e-06
2:240215111 A T 0.067755 2.2447e-05
2:240215539 A G 0.084509 1.2152e-05
2:240219340 T C 0.033787 -3.1750e-06
2:240224444 A G 0.150816 -4.9503e-06
2:240230376 G C 0.043912 -1.4828e-06
2:240235559 A G 0.021885 2.6649e-05
2:240239434 C T 0.335953 -1.7010e-05
2:240240962 C T 0.038459 -2.3786e-06
2:240244327 A C 0.021480 2.3787e-05
2:240244812 T C 0.066150 1.4757e-05
2:240249016 A G 0.020090 -2.7449e-07
2:240251521 A G 0.080226 5.0455e-06
2:240257958 A G 1.018468 2.9782e-06
2:240260379 A G 0.055584 -6.7449e-06
2:240261519 A C 0.021572 2.5447e-05
2:240261788 A G 0.028236 -1.4485e-06
2:240271685 C A 0.666522 -2.0947e-06
2:240272056 T C 0.041468 1.8266e-05
2:240275297 T C 0.038432 -4.2240e-06
2:240277019 T C 0.076588 5.0023e-06
2:240280007 T C 0.022507 2.9107e-05
2:240282136 A G 0.053418 4.9318e-06
2:240285628 A G 0.034158 -3.7121e-06
2:240287059 A G 0.027358 -4.5639e-06
2:240287445 A G 0.022864 3.3539e-05
2:240288470 A C 0.023598 3.2292e-05
2:240288812 T C 0.023887 3.2010e-05
2:240289897 C G 0.023272 3.3837e-05
2:240294879 T G 0.020321 2.8507e-05
2:240294969 C A 1.096565 -1.2556e-05
2:240295613 A G 0.130285 -9.7812e-07
2:240298598 A T 0.020705 2.7738e-05
2:240299176 G C 1.305855 -1.8428e-06
2:240299904 A G 0.047754 -4.0341e-06
2:240301970 G C 1.320933 -1.6900e-05
2:240302786 T C 0.048811 -1.9173e-06
2:240305764 G A 0.404375 -1.1993e-05
2:240306704 A G 0.048505 -3.8676e-06
2:240308015 A G 0.048563 -4.1562e-06
2:240308382 C T 0.034522 2.4460e-05
2:240308471 T C 0.087872 -1.8353e-05
2:240311037 T C 0.036235 1.3482e-05
2:240312742 G A 1.571701 -1.6080e-05
2:240312842 A G 0.033604 2.4491e-05
2:240314655 T C 0.047030 -8.4232e-06
2:240316951 A G 0.025393 -1.0575e-06
2:240317260 A G 0.275467 2.4067e-05
2:240318755 T C 0.411742 -7.2116e-06
2:240319874 T C 0.072460 -1.1593e-05
2:240321793 T C 0.038877 -1.7492e-05
2:240323275 T C 1.258213 -1.5341e-05
2:240326588 G A 0.061081 4.2544e-06
2:240327863 C A 0.430224 -8.0758e-06
2:240334224 T C 0.083568 -6.8364e-06
2:240335887 T G 0.553066 1.5666e-05
2:240337748 A G 0.125277 5.0397e-06
2:240340046 A G 1.298209 -9.4163e-07
2:240349547 A G 0.084370 -2.3226e-06
2:240355738 T G 1.412854 1.8857e-05
2:240357382 T G 0.089514 -1.1743e-05
2:240358464 A C 0.872979 -3.6976e-06
2:240358873 C T 0.020297 6.4499e-06
2:240367120 G A 0.226547 -1.0495e-05
2:240376505 C T 0.020878 -3.8111e-06
2:240377003 C A 0.214338 -1.0714e-05
2:240381193 A G 0.656547 6.3013e-06
2:240387328 A G 0.098180 2.8274e-06
2:240388430 C A 1.218296 -2.6747e-06
2:240394663 G A 0.176277 -6.5848e-06
2:240394854 C T 0.177110 -8.8314e-06
2:240407070 T C 0.404807 3.1733e-06
2:240410703 A G 0.866401 -1.3477e-07
2:240417271 T C 0.698290 6.2888e-06
2:240417764 A G 0.044055 7.2450e-06
2:240418660 A G 0.326019 5.4224e-06
2:240422305 A C 0.030462 6.1952e-06
2:240422314 G A 1.935125 8.7801e-06
2:240425697 C T 0.040118 1.2914e-05
2:240426236 C T 1.298545 1.8765e-05
2:240426607 G A 0.539535 4.0807e-08
2:240427950 G A 0.036293 1.6992e-05
2:240428294 T C 0.438747 -1.5279e-05
2:240430761 T C 0.033186 -3.2178e-06
2:240432177 A C 0.063920 3.1197e-05
2:240433714 A G 0.078641 8.0113e-06
2:240434673 G A 0.561396 -3.6631e-06
2:240435943 T C 0.635369 2.1191e-05
2:240436602 T G 0.650672 -3.2251e-05
2:240437235 G A 0.079053 -1.3990e-05
2:240438370 A G 0.034076 -9.4039e-06
2:240440108 A G 0.730972 -3.3823e-06
2:240446604 A C 0.106544 -2.4194e-05
2:240451838 G A 0.095620 2.4814e-05
2:240453988 A G 0.385060 2.6866e-05
2:240455236 G A 1.149541 -2.0742e-06
2:240455325 C T 0.095314 6.0624e-06
2:240455360 A G 0.575162 -1.8523e-05
2:240455704 A G 0.056247 2.9984e-06
2:240457737 A G 0.738815 -2.9348e-05
2:240458353 A G 1.302282 1.7864e-05
2:240463844 T C 0.078502 1.7050e-05
2:240463909 T C 0.411215 -1.5465e-05
2:240465824 C T 0.038010 1.6254e-05
2:240467554 C T 1.132896 -1.3034e-05
2:240468521 A G 0.307602 -3.5017e-05
2:240470519 A G 0.051932 -1.5675e-06
2:240472056 A C 1.916694 1.3476e-06
2:240472170 T C 0.021092 2.6061e-06
2:240472710 T C 0.063893 1.0589e-05
2:240473268 A G 0.044752 -5.0470e-06
2:240473961 G A 0.578704 -3.2927e-05
2:240475595 T C 0.035674 -1.0472e-06
2:240477631 A G 0.583389 8.8642e-06
2:240480316 A G 0.039010 -6.7061e-06
2:240482014 G C 1.461370 -1.2798e-05
2:240484543 T C 0.697698 -8.2677e-06
2:240486553 T G 0.111739 -8.4262e-06
2:240486774 A G 0.412069 -1.8150e-05
2:240488475 A G 0.133256 -1.5041e-05
2:240489040 A G 0.151673 9.5233e-07
2:240489587 G A 0.140889 1.4089e-05
2:240491167 T C 0.669568 -1.0352e-05
2:240491470 A G 0.252236 -2.7636e-06
2:240491666 C T 0.415676 8.4114e-06
2:240492041 T C 0.049223 -1.2012e-05
2:240492121 A G 0.022918 5.3960e-06
2:240493264 A G 0.271370 -1.4106e-05
2:240497407 A G 0.141093 2.2665e-05
2:240500170 A G 0.298032 1.2751e-05
2:240500249 T C 0.201722 3.1028e-05
2:240500413 G A 1.750511 -4.6585e-06
2:240500437 T C 1.030809 -1.3922e-05
2:240504109 C T 1.091204 -1.0225e-05
2:240504931 G A 0.294190 1.2084e-05
2:240505059 A G 0.031680 -2.9083e-05
2:240507331 T C 1.367099 -3.5505e-06
2:240508334 G A 0.035348 -1.6909e-06
2:240508458 A G 0.327804 -1.9215e-07
2:240510018 T G 0.403484 -4.3700e-07
2:240519909 A G 0.211653 5.8475e-06
2:240521046 C T 1.745306 -5.5107e-07
2:240522959 A G 0.157150 9.5021e-06
2:240526919 C A 1.375895 -1.3904e-05
2:240534602 G A 0.796755 -2.2512e-05
2:240541263 G A 0.297454 1.6119e-05
2:240543406 T C 0.114669 1.6416e-05
2:240546723 C A 0.211802 1.0347e-05
2:240549013 C T 0.223872 1.0137e-05
2:240554036 A G 0.962507 -5.6174e-05
2:240561222 T C 0.211540 7.8527e-07
2:240563883 G A 1.499873 -2.2224e-05
2:240568255 C A 0.188177 1.0524e-05
2:240570421 C T 0.850279 1.9338e-05
2:240573412 A G 0.031710 1.4269e-05
2:240574659 G A 0.660667 1.2855e-05
2:240583893 T C 0.029517 -4.2687e-06
2:240589291 C T 0.062669 -2.9166e-05
2:240591779 A G 0.584888 -2.2093e-05
2:240593434 G A 0.954412 -2.2597e-05
2:240598041 A G 0.613726 -2.2563e-05
2:240598478 A G 0.219710 -7.9767e-06
2:240601572 A G 0.172578 1.1145e-05
2:240602889 C T 0.151880 4.9765e-06
2:240605369 G A 0.043742 -1.2761e-07
2:240607701 A G 0.029184 -5.9570e-06
2:240615962 T C 0.040043 7.2404e-06
2:240616499 G A 0.850982 -2.5436e-06
2:240617958 G A 0.151411 2.5729e-05
2:240618418 A G 0.701455 -2.2047e-05
2:240619908 T C 1.185243 4.3393e-06
2:240620964 T C 0.071073 -1.4464e-05
2:240625989 A G 0.079107 -5.2064e-06
2:240626301 A G 0.024407 1.3741e-05
2:240626443 A G 0.303380 1.9820e-06
2:240626750 C T 0.556517 5.1002e-07
2:240626883 C A 0.108036 1.9362e-05
2:240626934 A C 0.111565 3.0963e-06
2:240633015 C T 1.465895 3.5655e-06
2:240634166 A G 0.148793 -6.3050e-06
2:240635759 G A 1.087267 1.9266e-05
2:240642099 T G 0.087382 -7.8235e-06
2:240643529 T G 1.960140 2.2149e-06
2:240643771 A G 0.082435 -1.8071e-05
2:240644907 G T 0.395821 1.0285e-05
2:240651158 A G 0.025053 4.1835e-06
2:240651354 C A 0.036596 6.5106e-06
2:240651753 T C 0.418590 -1.2973e-05
2:240653700 C T 0.546555 -3.1902e-06
2:240660209 A G 0.240503 -1.0576e-05
2:240662813 G A 0.797564 -2.8560e-05
2:240663601 T G 0.041549 -1.8628e-05
2:240665139 A G 0.022034 1.2385e-05
2:240671669 A G 0.188544 1.8128e-05
2:240681370 T G 0.085291 -3.4682e-05
2:240683027 T C 0.077519 2.6647e-06
2:240686946 G A 1.243400 -2.3214e-05
2:240689883 G A 0.158010 1.4068e-05
2:240690075 A G 0.050181 1.2966e-05
2:240697609 T G 0.115642 1.4784e-05
2:240704785 C G 0.144737 2.5411e-07
2:240708257 A C 0.491074 1.3841e-05
2:240709849 T C 0.369245 -5.0707e-08
2:240714514 A G 0.025913 5.0672e-07
2:240718703 T C 0.278755 6.3268e-06
2:240719792 T C 0.558679 -1.3252e-05
2:240721384 A C 1.492124 -1.5543e-07
2:240723062 G A 1.830203 3.4539e-06
2:240729658 T C 0.670846 -1.1467e-05
2:240732655 C T 0.676833 -1.2315e-05
2:240733549 G A 0.989121 9.3190e-06
2:240733607 C T 1.650080 -1.5192e-05
2:240734758 A C 0.189214 3.1990e-06
2:240736419 G A 0.881958 -4.6938e-05
2:240736848 T C 0.169260 -5.6882e-06
2:240738970 A G 0.287622 -2.5522e-05
2:240740860 T C 0.203034 -1.1966e-05
2:240741278 C T 1.419545 -1.9562e-05
2:240742906 A G 1.394648 5.7873e-06
2:240744142 A G 0.269154 1.7499e-05
2:240744728 C G 0.038561 -4.7421e-06
2:240745851 G A 1.583178 -1.0441e-05
2:240751161 A G 0.795745 4.2609e-05
2:240753189 T C 0.139423 -3.9015e-06
2:240755338 G A 0.491733 5.9954e-06
2:240756765 C T 0.046380 3.8457e-06
2:240756895 T C 0.028623 -1.3985e-05
2:240769015 T C 0.222787 -2.1937e-05
2:240769978 T G 0.189510 5.3489e-06
2:240772055 A G 0.039115 -2.1436e-05
2:240773084 A C 1.290073 2.2152e-05
2:240775427 G A 1.614345 1.4182e-05
2:240775708 T C 0.276365 -1.0400e-05
2:240780714 A G 0.840205 3.5474e-05
2:240826197 A G 1.930066 7.1541e-06
2:240828378 G T 0.353378 -4.6884e-06
2:240828420 T C 0.058701 2.4520e-06
2:240831055 A G 0.025879 -1.0814e-05
2:240831679 A G 0.325312 3.7207e-06
2:240834669 A G 0.099853 -6.9013e-05
2:240836107 C G 0.064097 -4.7634e-07
2:240842609 T C 0.065416 1.4732e-05
2:240842709 A G 0.259899 2.0520e-06
2:240842996 T C 1.641026 8.3301e-06
2:240843638 A G 0.968429 1.8939e-05
2:240844350 A G 1.369496 2.5711e-06
2:240844798 G A 0.368945 -4.5077e-06
2:240844853 A G 0.043341 9.7662e-06
2:240845710 A G 0.261164 2.1748e-05
2:240850597 G T 0.209235 -1.5665e-05
2:240850839 G A 0.290872 -1.2090e-05
2:240851475 C T 1.391527 -1.7845e-05
2:240851523 G A 0.702832 -2.8016e-05
2:240853163 C T 0.303332 -1.2191e-05
2:240857901 A G 0.056070 -1.0060e-05
2:240861874 G A 0.180378 -1.1570e-04
2:240862616 G A 0.030071 2.3306e-06
2:240864044 A G 0.812415 3.9586e-05
2:240870509 C T 0.174523 -1.9635e-06
2:240873935 T C 0.890199 3.3522e-05
2:240875701 G A 0.040454 5.6783e-07
2:240875852 A G 0.711029 -4.1279e-06
2:240877465 T C 0.156300 2.1987e-05
2:240879227 A G 1.582101 -4.2674e-07
2:240888474 A C 0.067259 2.6394e-05
2:240888745 T C 0.056950 -1.5710e-05
2:240895643 A G 0.142136 -3.7760e-05
2:240897186 T C 0.058436 -4.6414e-06
2:240904021 C A 0.054186 9.6435e-06
2:240906151 A G 0.088429 1.3005e-05
2:240907296 C T 1.157150 -8.6839e-06
2:240908478 G C 0.068489 -9.3377e-06
2:240912712 T C 1.458245 3.2579e-05
2:240915079 A G 0.032077 1.3953e-05
2:240915307 T C 0.692109 8.6671e-06
2:240915583 A G 1.694876 -4.1474e-05
2:240923050 T C 0.837713 -7.6185e-06
2:240929777 A G 0.065732 -1.5266e-05
2:240932218 T C 0.045428 -2.4775e-05
2:240936951 A G 0.138125 -9.2520e-06
2:240949564 C A 0.040437 8.7342e-06
2:240949917 G T 0.038802 -6.7068e-06
2:240954972 A C 0.462430 -2.0123e-05
2:240964714 C G 0.322126 1.0149e-06
2:240965939 G A 0.209990 3.8841e-05
2:240968068 G T 1.570735 2.8098e-05
2:240969012 C T 0.029548 2.4692e-05
2:240969483 A G 0.686023 8.1228e-06
2:240970061 G C 0.141912 -3.4595e-05
2:240971450 T C 1.308160 9.4410e-06
2:240971519 C T 0.769788 -2.1529e-05
2:240977899 T C 0.038506 7.5627e-06
2:240979702 G A 1.176311 2.5895e-06
2:240979852 A G 0.166024 1.0630e-05
2:240980394 T C 0.640754 7.1688e-06
2:240981262 C A 0.608453 -6.2000e-06
2:240982312 A G 0.070159 8.7130e-07
2:240984789 T C 0.536795 -3.4860e-06
2:240984994 T C 0.028052 -1.5331e-05
2:240985951 T A 0.113863 3.1245e-05
2:240986845 C T 0.225262 1.4194e-05
2:240987701 T C 0.402940 4.1219e-06
2:240988347 G A 0.621790 1.0171e-05
2:240988793 A G 0.034484 -5.0101e-06
2:240990604 A G 0.181323 3.0551e-05
2:240990647 T C 0.048757 7.5337e-06
2:240993114 T C 0.915477 -4.4874e-06
2:240993699 A G 0.102307 3.2982e-05
2:240994447 C T 0.543781 9.1220e-07
2:240996042 A G 0.121061 -1.4417e-05
2:241003331 G A 0.383350 9.0109e-06
2:241013699 A C 0.024105 -1.4524e-06
2:241015143 G A 0.071046 -4.1190e-06
2:241015592 G A 1.750892 -1.9500e-05
2:241019976 T C 1.038126 -1.0771e-05
2:241026114 A G 0.036449 -6.1774e-06
2:241026828 C A 0.527282 -1.3193e-05
2:241028467 T G 0.647571 -1.9910e-05
2:241041915 A G 0.037993 3.9189e-06
2:241046988 C T 1.145975 -2.1343e-05
2:241050589 C T 1.958461 2.2548e-05
2:241051245 T C 1.142932 -3.3374e-05
2:241052582 C T 0.795844 -8.1057e-06
2:241060170 C A 1.067609 -1.8074e-05
2:241063366 A G 0.353881 -1.9760e-06
2:241066201 T C 0.022864 -6.9523e-06
2:241066395 A G 0.211343 -1.2143e-06
2:241068120 T C 0.035368 -3.7561e-06
2:241069831 T C 0.627798 -4.3227e-06
2:241072952 A G 0.056056 5.6784e-06
2:241078396 A G 0.096031 -1.4116e-06
2:241079807 A G 0.035450 8.4578e-06
2:241080216 A G 0.057171 6.7137e-07
2:241081065 A C 0.050583 9.3994e-06
2:241083046 T C 0.397198 9.3108e-07
2:241083967 A C 0.884365 -1.3033e-05
2:241086196 A G 0.031319 -2.0878e-05
2:241088269 T C 0.085982 -3.2550e-05
2:241089627 T C 0.152713 -3.2590e-06
2:241091482 T C 1.522699 5.1644e-06
2:241092419 T C 0.388318 -2.2348e-05
2:241095121 T C 0.065372 2.5131e-05
2:241095822 A G 0.286717 3.1316e-05
2:241096281 T C 0.434684 -1.9939e-05
2:241098859 T C 0.529611 -2.3772e-05
2:241104011 G T 0.502514 -2.9000e-05
2:241105788 C G 0.354605 -2.2346e-05
2:241107327 T G 0.027552 1.5711e-05
2:241107682 G A 0.896309 -5.0371e-05
2:241108545 G A 0.584419 -1.3423e-05
2:241111143 G A 0.895809 6.4920e-06
2:241123684 T C 0.299038 -1.6298e-05
2:241124031 A G 0.428204 2.2768e-05
2:241129160 T C 0.113809 -6.8746e-06
2:241132944 T C 1.906267 2.8760e-05
2:241134187 T C 0.045731 1.7498e-05
2:241134756 T C 0.671380 1.2832e-05
2:241144649 A G 0.693108 2.2864e-05
2:241148847 T C 0.569759 1.2398e-05
2:241149718 A G 0.162936 -8.7846e-06
2:241152858 A G 0.022316 -5.5507e-06
2:241154037 G A 0.307466 -6.5096e-07
2:241155062 G A 1.171110 2.2376e-06
2:241164095 T C 1.177311 1.6782e-05
2:241165390 A G 0.451813 1.0048e-05
2:241166917 T C 0.061129 -1.7184e-05
2:241169221 T C 0.649805 6.7825e-06
2:241171154 T C 0.063675 1.7454e-05
2:241172122 T C 0.275668 3.3438e-05
2:241174038 G T 0.368136 -3.3678e-05
2:241175943 C G 0.251002 6.4878e-05
2:241176418 C T 1.607123 1.1733e-05
2:241179383 T C 0.027794 -1.9280e-05
2:241180525 C T 0.193039 9.0744e-05
2:241186748 G A 0.056070 7.7438e-06
2:241187068 G A 1.587078 4.4000e-06
2:241193079 T C 0.698133 -2.7649e-06
2:241195038 A C 1.457310 8.7278e-06
2:241199426 A G 0.026559 5.9182e-07
2:241200086 C T 0.054914 -2.6736e-05
2:241211779 T C 0.023292 4.1283e-06
2:241213014 A G 1.628729 -2.3340e-06
2:241214418 A G 0.845359 1.3345e-05
2:241217115 G C 0.039254 -8.5521e-06
2:241224711 A C 0.038602 -1.1844e-06
2:241225879 G A 0.821703 -3.8231e-05
2:241230231 G A 1.240055 -6.5703e-05
2:241234251 A G 0.155858 -1.3887e-06
2:241237320 T C 0.128612 1.0991e-05
2:241243325 C A 1.849323 -5.3329e-05
2:241243780 G A 1.721303 -5.8071e-05
2:241244138 T C 0.028147 4.7463e-05
2:241250109 G A 0.899505 -3.8294e-05
2:241264302 T C 0.046697 -3.3516e-06
2:241269430 T C 0.088144 2.0536e-06
2:241271461 T C 0.128078 1.9625e-05
2:241271589 G A 0.046367 -1.1175e-05
2:241280632 G A 0.033145 7.4471e-06
2:241282184 T C 0.081939 3.7067e-05
2:241282372 T C 1.175618 -1.1767e-05
2:241289954 A C 1.742688 3.3830e-06
2:241290282 T C 0.048352 -3.3597e-06
2:241291165 C A 1.783299 -1.1661e-06
2:241291730 T C 0.238205 -1.4344e-05
2:241293809 C T 1.214257 -2.1409e-05
2:241296216 C T 1.053166 -9.8473e-06
2:241296236 C T 1.323826 8.7219e-06
2:241300692 A G 0.447162 -1.7503e-05
2:241301459 A G 0.030734 -6.1551e-06
2:241301809 A G 0.152567 -2.1964e-05
2:241308671 T G 0.075952 3.8772e-06
2:241310093 A G 1.944110 -4.1296e-06
2:241312483 G A 1.585592 5.0284e-07
2:241313864 A G 0.085036 -1.5255e-05
2:241324325 C G 0.031785 -4.7904e-06
2:241325696 T C 0.029595 -4.3414e-06
2:241326933 A G 0.023880 -1.9924e-05
2:241329219 A G 0.039404 2.1485e-06
2:241333141 T C 0.167893 6.4342e-07
2:241338785 A G 0.147916 -1.9452e-05
2:241352720 A G 0.054826 8.4096e-06
2:241363491 G A 0.393995 5.6920e-06
2:241364577 C T 0.797109 -1.8168e-05
2:241373507 A G 0.027780 5.8668e-06
2:241379144 A G 0.233819 5.7017e-07
2:241379840 T C 0.080691 -1.8100e-05
2:241381173 T G 0.068455 -5.6751e-06
2:241381590 C T 1.122856 2.3825e-05
2:241383281 T C 0.156021 -2.6765e-05
2:241383734 T C 1.270711 2.6176e-06
2:241385241 G T 0.031958 1.9819e-05
2:241385720 A G 0.107550 -8.7747e-06
2:241385823 G A 1.618254 1.1055e-05
2:241386772 A G 0.245766 1.0323e-05
2:241388800 C T 0.092638 -5.9602e-06
2:241389219 A G 0.290236 -5.3018e-06
2:241401673 A G 0.063787 -1.5890e-05
2:241403232 T C 0.608296 4.6935e-06
2:241421093 A C 0.350902 3.4557e-06
2:241433871 C A 0.672087 7.7827e-06
2:241437336 G A 0.321361 6.3528e-06
2:241442591 A G 1.226707 -2.2780e-05
2:241442726 C T 0.503439 -4.7312e-05
2:241443844 G A 0.041165 -6.0047e-06
2:241451973 T G 0.049767 1.4588e-05
2:241453221 T C 0.026733 -1.8117e-05
2:241456297 T C 1.464263 -2.4486e-05
2:241463453 A C 0.312389 -1.0366e-06
2:241463595 C T 0.332863 3.0726e-06
2:241464055 C T 0.234989 1.1808e-05
2:241464915 C A 1.357022 -1.8845e-05
2:241468354 A G 0.031680 2.8166e-06
2:241468875 T C 0.062108 5.4188e-06
2:241472460 C T 0.314334 -4.9745e-05
2:241475910 A G 1.899722 1.5781e-05
2:241476546 A G 0.300439 2.1045e-06
2:241476588 A G 0.081586 -1.1231e-05
2:241491659 A G 0.078675 2.3498e-05
2:241495013 G C 1.350889 -1.6755e-05
2:241496770 A C 0.303560 -4.3603e-06
2:241504873 T C 0.021208 -1.0766e-05
2:241506669 A C 0.332982 1.0894e-05
2:241510903 A G 0.270412 4.2410e-05
2:241512358 T C 0.239167 -3.1770e-05
2:241512581 A G 0.020392 3.4985e-07
2:241515596 C G 1.595982 3.9669e-06
2:241522267 T A 1.719168 -7.1020e-06
2:241529785 T C 0.031799 6.6708e-06
2:241531174 A G 0.537774 1.7993e-05
2:241531479 G A 0.342311 2.0408e-06
2:241533345 T C 0.115026 2.6738e-06
2:241533559 T C 0.115285 4.7856e-06
2:241538935 G A 1.942798 -3.4883e-06
2:241541536 T C 0.149222 3.8988e-06
2:241541811 T C 0.122819 -1.0279e-05
2:241543986 T C 0.022874 1.1669e-05
2:241544149 G C 0.064651 -7.7028e-06
2:241552360 A G 0.021565 -6.1548e-06
2:241553993 C T 1.467785 -1.7319e-05
2:241556093 T C 0.061812 -5.1885e-06
2:241558397 A G 1.088627 -1.8539e-05
2:241561088 T G 0.757368 1.9131e-05
2:241561774 T C 0.324142 -6.7854e-06
2:241566429 T C 0.928288 -1.0527e-05
2:241569039 T C 0.453526 -5.7648e-06
2:241569442 A G 0.029799 8.4534e-07
2:241569454 A G 0.021198 -2.4091e-05
2:241569692 T C 0.365977 -1.7765e-05
2:241570127 T C 0.162389 1.3507e-07
2:241570249 C A 1.149341 -1.4595e-05
2:241570481 T C 0.077768 1.5717e-05
2:241570639 A G 0.042460 -2.7235e-07
2:241576177 A G 0.085074 -7.8758e-07
2:241576817 A G 0.056359 -1.0354e-05
2:241577705 A G 0.101614 2.9464e-06
2:241579108 T G 1.077754 -9.1835e-06
2:241587905 A G 0.027848 -9.5227e-06
2:241591482 A G 0.047876 -1.2727e-05
2:241592781 A G 0.050062 -3.0328e-05
2:241593100 C A 0.449783 1.0784e-05
2:241594645 C G 1.106540 1.2656e-05
2:241600412 A G 0.068588 1.3768e-05
2:241607280 A G 0.625071 3.5492e-06
2:241607616 C T 0.098367 9.3617e-06
2:241610497 G A 0.445193 -7.7484e-07
2:241625799 T C 0.437659 5.5082e-06
2:241626057 G A 1.113707 -1.1424e-05
2:241627626 G A 0.194701 -1.6176e-05
2:241627928 G A 1.151574 -7.2434e-06
2:241640262 T C 0.023058 -3.8579e-06
2:241643500 G C 0.145801 -4.8990e-06
2:241647342 C T 0.168648 -2.4545e-06
2:241648293 A G 0.178280 1.1130e-05
2:241648823 G A 0.666848 1.5720e-05
2:241652395 A G 0.533555 7.7353e-06
2:241655544 A G 0.970751 2.0361e-06
2:241659675 T C 0.020705 9.5993e-06
2:241659703 T C 0.315986 6.9094e-07
2:241660978 C T 1.678475 5.4190e-06
2:241661112 G A 0.069863 -9.5273e-06
2:241661428 A C 0.030194 -4.3571e-06
2:241664130 T G 0.602105 -4.7811e-06
2:241667495 A G 0.059905 -1.4602e-06
2:241672587 G A 0.141208 2.8271e-06
2:241672740 C T 1.513271 3.5787e-06
2:241676929 T G 0.286095 1.9304e-05
2:241677741 T C 0.026899 -1.2774e-05
2:241678528 G A 0.624476 2.2470e-06
2:241684187 A G 0.109760 -8.5010e-06
2:241684660 C T 1.122145 1.1891e-05
2:241686636 A G 0.031465 1.2628e-05
2:241688137 A G 0.062978 -9.6275e-06
2:241698281 T C 0.051504 7.8906e-06
2:241698298 A G 0.712409 7.9636e-06
2:241700676 A G 0.097266 -2.6892e-06
2:241706033 A G 0.535163 1.5226e-05
2:241713105 C T 0.439400 1.1921e-06
2:241719985 A G 0.522084 -3.3576e-06
2:241721301 G T 0.176679 7.8350e-06
2:241729761 A G 0.297576 -1.7011e-06
2:241729785 T G 0.030452 -1.0318e-05
2:241733662 G A 1.283919 1.7024e-05
2:241734084 G A 0.055811 2.9978e-06
2:241746355 A C 0.619621 2.1150e-05
2:241749067 A G 0.096535 -3.1187e-06
2:241765564 G A 0.842700 -1.7737e-05
2:241775066 C T 0.207297 1.8550e-05
2:241775775 G A 0.111351 2.0561e-05
2:241786920 G A 0.065321 -1.5484e-05
2:241787307 A G 0.126742 4.2275e-06
2:241788923 C T 0.422323 -8.7985e-06
2:241800973 A G 0.035419 -2.3508e-05
2:241804170 C T 0.155001 8.5576e-06
2:241807962 A G 0.040166 9.2318e-06
2:241815473 A G 1.152023 8.4311e-06
2:241817516 G A 0.427276 1.4045e-06
2:241820832 T C 0.029133 -1.1786e-05
2:241831472 G A 0.999334 2.6095e-05
2:241834907 T C 0.198941 8.7976e-06
2:241842735 A G 0.198461 1.0986e-05
2:241845275 T C 0.031027 9.6934e-06
2:241845327 T G 0.902605 3.3442e-05
2:241850067 T C 0.026196 2.1278e-05
2:241851372 G A 0.454036 -1.0043e-06
2:241852256 T C 0.511677 -8.0181e-05
2:241859799 A G 0.040363 -6.4483e-07
2:241866213 A G 0.037775 7.4686e-06
2:241868530 C G 0.065205 1.3824e-05
2:241875782 A G 0.023948 -1.9180e-05
2:241880262 A G 0.040556 -2.7612e-06
2:241882785 T C 0.887762 8.2515e-05
2:241883884 G A 0.050362 1.4627e-05
2:241891799 C T 1.276521 6.1402e-05
2:241897574 A G 0.110297 -1.7302e-05
2:241907076 T C 0.786777 1.0691e-05
2:241909069 C T 0.095776 -9.2753e-06
2:241910466 T C 0.022959 -1.6099e-06
2:241910881 A G 0.046996 2.8781e-06
2:241911027 T C 0.408927 -1.7681e-05
2:241912029 T C 0.375609 4.6515e-06
2:241912122 T C 0.995560 -5.5797e-07
2:241914341 G A 1.235999 -4.9556e-05
2:241915125 T C 0.200603 1.7946e-05
2:241921688 C T 0.304774 1.4071e-05
2:241927837 A G 0.201358 2.2253e-05
2:241945341 A G 0.101536 -3.5290e-05
2:241946933 G A 0.727776 -3.2660e-05
2:241947122 A G 1.499604 -1.5342e-05
2:241952110 A G 0.145125 -3.6206e-05
2:241953251 A G 0.372644 4.8043e-05
2:241955339 C T 0.695192 3.4693e-07
2:241960404 G A 0.752201 -1.2512e-06
2:241960644 A G 0.077468 -5.7685e-06
2:241960833 G A 0.290477 3.5033e-05
2:241968979 G A 1.125052 1.4990e-05
2:241971067 A G 0.023071 8.4133e-06
2:241973223 T C 0.021783 1.1068e-06
2:241980123 G A 0.259763 -6.6066e-06
2:241988873 T C 0.034263 -8.3414e-06
2:241989723 C T 0.073892 5.1670e-06
2:241992392 A G 0.050885 3.4087e-06
2:242001991 G A 1.004535 1.1415e-05
2:242002306 A G 0.020538 -3.9298e-06
2:242004296 A G 0.031771 2.6560e-05
2:242006756 C T 0.488881 -1.0065e-07
2:242009916 A G 0.066327 5.9999e-06
2:242010103 T C 0.321929 -5.6212e-06
2:242011084 C T 0.330942 2.1526e-05
2:242013387 T C 0.526741 3.2538e-05
2:242021742 T G 0.309533 6.3114e-06
2:242021871 A G 0.060966 -8.7492e-06
2:242025882 G A 0.180830 9.4574e-06
2:242029426 A G 0.174554 1.0070e-05
2:242033593 A G 0.131318 -1.9384e-06
2:242034380 C T 0.726127 3.7262e-05
2:242035544 C G 0.127017 -1.6764e-06
2:242036797 G A 0.176070 9.0841e-06
2:242039198 C T 0.126705 -1.9045e-06
2:242042648 A C 0.417386 4.1847e-05
2:242045589 G T 0.087542 1.8884e-05
2:242051225 A G 0.185912 5.5007e-06
2:242053575 T C 0.126701 -6.0544e-06
2:242053856 A G 0.353728 7.5797e-06
2:242054403 A G 0.172697 1.0268e-05
2:242054718 A G 0.053204 7.6573e-06
2:242065498 G A 0.132141 -6.7488e-06
2:242065944 T C 0.050674 -2.5890e-06
2:242066314 C T 0.563177 2.5223e-05
2:242070073 G A 0.221209 -7.1891e-06
2:242070326 A G 0.126055 -1.8897e-05
2:242077496 T C 0.737139 5.8638e-06
2:242078551 A C 0.130196 -3.0681e-05
2:242085991 G A 1.526578 -3.5306e-05
2:242103742 G A 0.747475 7.8660e-06
2:242108235 G A 0.157833 -5.1499e-06
2:242115718 C T 0.041192 -2.2870e-05
2:242116247 G A 0.777230 -4.7709e-05
2:242116367 C T 1.947422 6.4830e-06
2:242121781 G A 0.921291 2.0292e-06
2:242126109 C T 0.742457 -1.5811e-05
2:242128764 C T 0.831355 -3.4928e-06
2:242129524 A G 0.058545 1.2711e-05
2:242129973 A G 0.770906 1.5457e-06
2:242134292 C T 1.614474 8.2716e-08
2:242134802 A G 1.882876 3.3612e-06
2:242135265 A G 0.040475 -9.6665e-06
2:242137702 T C 0.214012 2.0519e-05
2:242138065 A G 0.549921 5.9693e-06
2:242147924 G C 1.496612 -6.6493e-07
2:242149010 T C 0.540086 4.4141e-06
2:242151058 C T 0.464661 -2.9172e-05
2:242162732 C G 0.025662 -2.4390e-05
2:242165212 G C 0.496224 -1.4367e-05
2:242168967 A G 0.036871 -1.6407e-05
2:242169162 T C 0.102103 4.3041e-05
2:242173882 A G 0.163164 -1.5956e-06
2:242175703 T C 0.089721 3.9909e-05
2:242176019 C T 0.674919 3.3966e-06
2:242176587 C T 0.135830 -2.4669e-05
2:242187976 T C 0.071950 -5.5415e-06
2:242189231 C T 0.205142 -2.8174e-05
2:242189424 T G 0.039659 1.4636e-05
2:242192848 C T 0.460713 -6.5471e-06
2:242197095 T C 0.576389 3.8534e-05
2:242198165 C T 0.030952 -9.5827e-06
2:242204015 C T 0.026699 1.1174e-05
2:242206956 T C 1.752041 1.2118e-05
2:242207285 C G 0.377812 3.4094e-05
2:242210408 G A 1.574682 -7.5171e-06
2:242234837 C T 0.763389 9.6718e-06
2:242236553 A G 0.043837 3.2342e-06
2:242236710 A G 0.034457 1.4273e-05
2:242244342 C T 1.113972 -2.4248e-06
2:242255830 T C 0.441406 -4.2964e-06
2:242262986 A G 0.448083 -8.8033e-06
2:242277817 T C 0.051460 -5.1655e-06
2:242302811 G A 0.375973 2.9204e-05
2:242305109 T C 0.046860 3.4389e-06
2:242312377 T C 0.025818 -3.8884e-06
2:242320650 T C 0.034110 -1.0207e-05
2:242349333 G A 0.074103 1.8364e-05
2:242350466 G A 0.185542 -5.5576e-06
2:242354632 C T 0.325706 -5.8446e-07
2:242357315 T C 0.030377 6.5256e-07
2:242371101 T C 0.215437 -1.4849e-05
2:242376691 T C 0.033753 -9.8606e-07
2:242379786 T C 0.061272 6.1498e-06
2:242387786 G A 0.137179 -9.4539e-06
2:242388463 G T 1.574475 -9.4187e-06
2:242388550 C T 1.556228 -3.5388e-06
2:242393087 T C 0.136000 -1.4790e-06
2:242393488 T C 0.077485 -7.6942e-06
2:242393574 A T 1.429479 -9.0167e-06
2:242398016 A G 0.035719 -1.0677e-05
2:242407588 A G 0.253940 -2.0393e-05
2:242407746 G A 0.406687 -1.7072e-05
2:242413908 C A 0.743249 -2.0464e-05
2:242433953 T C 0.085839 -5.2112e-06
2:242444173 G A 0.541571 1.4509e-05
2:242445172 T C 0.022816 2.0225e-05
2:242446339 A G 0.133368 6.7726e-07
2:242449346 G A 0.168471 1.0014e-05
2:242457864 T C 0.201018 9.1947e-06
2:242459618 T C 0.375544 1.5688e-05
2:242463904 A G 0.502385 4.5646e-07
2:242470476 T C 0.196051 -2.8787e-05
2:242470544 G A 0.277935 -8.0217e-06
2:242475449 T C 0.767490 -8.4314e-06
2:242477012 G T 0.232667 -3.3875e-05
2:242484701 T C 0.441175 -1.3548e-05
2:242490658 T C 0.256115 2.7544e-06
2:242491872 A G 0.322885 3.4205e-05
2:242497274 T G 0.909174 -1.2209e-06
2:242497787 C A 0.166683 2.3689e-05
2:242502791 T C 0.037701 1.7354e-05
2:242508252 A G 0.045279 -4.9402e-05
2:242508519 G A 0.395801 2.8965e-05
2:242508924 A G 0.467846 1.0139e-06
2:242509013 T C 1.133569 8.7656e-06
2:242517620 A G 0.096541 -5.4373e-06
2:242538936 T C 0.313725 -3.1220e-06
2:242557019 A G 0.566060 2.3127e-05
2:242560341 C T 0.283406 9.5863e-06
2:242577022 T C 0.239014 -6.3908e-06
2:242577950 A G 0.678795 -2.6185e-05
2:242585616 A G 0.956659 -1.7459e-05
2:242590338 G A 0.270211 1.2371e-05
2:242597318 C G 1.257951 -9.0329e-06
2:242609323 A G 0.798595 6.6282e-06
2:242609554 T C 0.458962 -2.1595e-05
2:242610172 G A 0.028321 -4.1341e-06
2:242613089 G A 1.210456 -5.1203e-06
2:242627733 T C 0.029969 7.5957e-07
2:242627938 C T 0.849048 1.1074e-05
2:242643381 G A 1.170409 2.9231e-06
2:242644309 C T 0.222845 -1.1953e-05
2:242650634 A G 0.827833 6.6371e-06
2:242659698 T C 0.180735 7.2700e-06
2:242667870 C G 0.084401 9.7393e-06
2:242674803 A G 0.610795 -1.1661e-05
2:242677184 A G 0.417131 1.4429e-05
2:242684945 G A 0.889553 -5.1104e-06
2:242685298 T C 0.158962 -2.8477e-06
2:242690675 A G 0.507662 -3.1139e-05
2:242690726 A G 0.026556 3.0542e-05
2:242691525 G A 0.126331 6.8145e-07
2:242691656 A G 0.095402 2.4526e-05
2:242693618 G A 0.102035 5.4589e-05
2:242699290 T C 0.736170 -5.0079e-05
2:242702343 A G 0.291882 -5.8207e-05
2:242708162 T C 0.220434 -3.1336e-06
2:242710662 G T 1.000558 -1.1114e-05
2:242711353 G A 0.981434 -8.1258e-06
2:242712540 T C 0.051059 -1.5953e-05
2:242716380 T A 0.570684 4.6098e-06
2:242717503 A G 0.259029 2.7253e-05
2:242725752 A G 0.349726 1.9292e-05
2:242726715 A G 0.029174 -7.2802e-06
2:242735987 A G 0.714225 7.6697e-06
2:242737341 C T 0.619662 -4.6006e-06
2:242740467 T C 0.205696 -1.0508e-06
2:242743357 A G 0.109447 2.3473e-05
2:242743532 C T 0.024037 -7.7571e-06
2:242758827 G A 0.727593 4.4982e-06
2:242759744 A G 0.547847 2.0661e-05
2:242763542 T C 0.624609 9.2396e-06
2:242773164 T C 0.058395 -1.2955e-05
2:242775654 A G 0.209541 -7.7916e-06
2:242787789 A G 0.411909 -1.3224e-06
2:242787940 T C 1.147495 3.1112e-06
2:242793433 A G 0.021409 6.6615e-06
2:242795673 C G 0.713752 2.4640e-06
2:242799344 C T 0.026583 7.4784e-06
2:242805560 C G 0.169104 2.1968e-05
2:242810700 T C 0.021653 5.7859e-06
2:242813205 G A 0.191039 2.5380e-05
2:242813574 C T 0.029089 1.1509e-05
2:242814639 C T 0.029684 1.9144e-05
2:242815059 T C 0.027743 2.0474e-05
2:242825201 G A 1.328464 2.3559e-05
2:242825391 A G 1.137944 5.4004e-06
2:242828829 T G 0.345507 1.2413e-05
2:242830114 A G 0.027668 1.8945e-05
2:242832236 A G 0.031673 -3.3769e-06
2:242832753 A C 0.072790 -6.4482e-06
2:242835548 G A 0.375157 1.6995e-05
2:242839363 C G 0.991473 1.4695e-05
2:242842568 T C 0.222981 -2.6016e-05
2:242846855 C A 0.132341 3.6060e-05
2:242851739 T C 0.027977 1.7974e-05
2:242968701 T C 0.029330 1.2464e-05
2:243041411 T C 0.020470 2.6889e-05
3:72365 C T 0.132685 -1.1563e-05
3:73573 G A 0.301874 3.0032e-05
3:74573 C A 0.589971 -3.8953e-05
3:76317 C T 0.546113 3.0660e-05
3:77037 G A 1.581278 6.1425e-06
3:81018 C G 0.350280 -4.2245e-06
3:83293 A G 0.238005 -3.6262e-05
3:87176 A G 0.211925 2.7339e-05
3:100349 C A 0.087678 6.1905e-05
3:105793 T C 0.375830 6.7492e-06
3:108993 G A 0.323429 2.5893e-05
3:109737 A G 0.058062 7.5274e-06
3:115040 A G 0.392180 -2.8912e-06
3:126209 A C 0.109117 6.7750e-06
3:127382 G A 0.071131 -2.1445e-06
3:128256 C T 0.167587 -2.3029e-05
3:128474 A G 0.083816 6.5049e-06
3:136636 T G 0.185226 2.8685e-05
3:136825 A C 1.638133 2.1706e-05
3:142715 T C 0.034886 -5.7062e-06
3:149867 T C 0.051504 -4.5140e-06
3:150648 G A 0.084625 1.2474e-05
3:151010 T C 0.325771 2.4293e-05
3:152919 C G 0.117226 -1.3112e-05
3:155279 A G 0.117161 1.2764e-05
3:158605 C T 0.097633 -9.5336e-06
3:158912 T G 0.770107 -1.4673e-05
3:159986 A G 0.165497 4.3034e-05
3:162246 C T 1.787457 -7.2197e-06
3:169358 T C 0.045099 -1.5864e-05
3:187958 T C 0.557700 1.5647e-06
3:187989 T C 0.030153 1.2546e-05
3:191047 A G 0.659722 -1.6348e-05
3:191914 A G 0.744714 9.0281e-06
3:204992 A G 0.706592 -7.5256e-06
3:205016 G C 0.512336 -1.4218e-06
3:211745 T C 1.597961 -1.1173e-05
3:219004 G T 0.970915 4.3843e-06
3:220494 G A 0.440311 2.8226e-05
3:221081 C T 1.412888 3.3523e-05
3:223640 G C 0.276025 -5.0431e-05
3:238078 G A 0.059354 1.1835e-05
3:243863 C T 0.177954 6.7069e-05
3:243910 C A 0.990494 8.0892e-06
3:245669 A G 0.130655 -3.3339e-05
3:254069 C T 0.020868 -1.0453e-05
3:265005 G A 0.053544 -1.0318e-05
3:272037 A C 1.938382 9.1115e-07
3:274649 G A 0.149803 -2.4978e-05
3:277778 C T 1.201541 -1.9775e-05
3:282990 A G 0.053292 -7.6473e-06
3:284514 C G 0.097745 1.0804e-06
3:285113 C T 0.106829 -6.6097e-06
3:286023 G A 0.613620 2.0193e-05
3:292958 A C 0.810433 3.9842e-05
3:292992 T C 0.801824 2.9972e-05
3:297348 G T 0.275559 -1.7909e-05
3:299560 C T 0.085720 -6.1512e-06
3:302815 C T 0.091986 -8.3078e-06
3:306895 A C 0.097405 -1.2982e-05
3:307663 A G 0.185178 1.2914e-05
3:312349 C T 0.749498 1.9846e-05
3:316568 G A 0.021636 -1.7705e-05
3:320201 C A 0.121265 -1.2020e-05
3:321249 G A 0.186987 -1.7396e-05
3:324484 C T 0.183305 8.8608e-06
3:329106 T C 0.051572 -7.6952e-07
3:338277 G A 0.937637 3.1032e-05
3:340536 C T 0.179990 -2.4470e-05
3:354495 A G 0.529771 6.9022e-06
3:361508 T C 0.410158 -6.5788e-06
3:362353 T C 0.200494 -5.0490e-06
3:363625 A G 0.144550 -1.6079e-05
3:364098 A G 0.418294 1.7490e-05
3:364915 C T 0.065855 8.9873e-06
3:366190 G A 0.146492 1.7158e-05
3:368223 G T 0.272843 1.0262e-05
3:370823 C T 0.050464 -1.8317e-06
3:371087 A G 0.101264 -1.0691e-05
3:375590 A C 1.706959 -1.5636e-05
3:377848 G T 1.631259 -1.2641e-05
3:379808 G A 0.096079 -1.4557e-06
3:381302 A G 1.471430 -5.1401e-06
3:383061 G A 0.442524 3.5453e-05
3:383169 A G 0.047652 1.5718e-05
3:385464 T C 0.505220 2.0272e-05
3:386520 T C 1.318798 -1.7728e-05
3:386884 C T 0.026559 3.4578e-05
3:386959 C T 0.041583 -5.8322e-07
3:387597 C T 1.397562 -2.2425e-05
3:397958 T C 1.168244 -2.9309e-05
3:404288 A G 0.082677 5.7338e-06
3:404658 G A 0.421439 -1.1876e-05
3:407031 C A 1.314779 -1.7969e-05
3:409393 G A 0.045384 -4.4704e-06
3:414050 C A 1.494011 2.5272e-05
3:415873 C T 0.042287 -1.7525e-06
3:416034 A G 0.065484 -1.4400e-05
3:417046 A G 0.045891 -1.5856e-06
3:419143 G A 1.166292 -1.9221e-06
3:419307 C A 0.047530 -1.0341e-05
3:420869 T G 0.028790 -1.0006e-05
3:423904 G A 0.065712 -3.5389e-05
3:425968 G A 0.078427 -9.5207e-06
3:427635 G C 0.408750 -2.0704e-05
3:431363 C T 1.925116 5.7695e-06
3:431725 C T 0.121061 -3.0955e-05
3:436042 T C 1.967321 4.9465e-06
3:437339 A G 0.234023 8.7576e-06
3:438253 C T 0.377047 5.7603e-06
3:441745 C A 0.030116 2.9432e-06
3:442343 A G 0.053081 2.7220e-05
3:444024 G A 0.171409 -4.8226e-06
3:444369 C T 1.950750 6.9939e-06
3:457809 C T 0.157463 -1.0458e-06
3:460466 C T 1.362173 -1.3602e-06
3:460473 T C 0.095770 3.9117e-05
3:461969 T C 0.857428 1.6337e-05
3:462988 C T 0.045058 -7.0632e-06
3:468031 G A 0.042046 -1.5710e-05
3:468720 C T 0.073807 -3.4008e-05
3:474215 A G 0.620624 1.2901e-05
3:491518 T G 0.050256 8.8486e-06
3:492373 G T 0.037976 3.7594e-06
3:492819 C T 1.399245 -1.1666e-05
3:493840 C T 0.070485 -4.6276e-06
3:499070 C T 1.946052 -1.9688e-05
3:499695 T C 0.588951 1.6810e-05
3:503607 C T 1.924674 -1.7545e-05
3:504216 T C 0.029415 -1.4297e-05
3:506889 A G 0.028776 3.9561e-06
3:508597 C T 1.960586 -2.9521e-05
3:511135 C T 1.963470 -2.1067e-05
3:511527 T C 0.026508 1.7581e-05
3:513459 T C 0.020916 -2.7680e-06
3:516417 C T 0.735439 -6.5777e-06
3:516464 A G 0.075765 2.2290e-05
3:518987 C A 0.061214 1.0251e-05
3:533929 G A 0.872360 -5.4197e-07
3:535673 T C 1.156048 -6.3873e-06
3:543715 G A 1.325700 6.3748e-06
3:556800 A G 1.812119 -1.0742e-05
3:557270 T C 0.024540 1.6259e-05
3:560586 A G 0.683660 -1.4881e-05
3:567420 T C 0.023418 7.6130e-06
3:567475 G A 0.138152 8.0792e-06
3:571284 G C 0.061775 -8.6213e-06
3:572258 A G 0.028949 9.4619e-06
3:572805 T C 1.076238 1.3237e-05
3:575523 C A 0.095382 -1.9581e-05
3:576999 C T 0.880421 -1.0054e-05
3:579584 A G 0.028127 -9.2824e-06
3:580021 C T 1.236665 1.3377e-05
3:581145 A G 0.037133 1.6359e-05
3:581202 T G 0.040077 6.1987e-06
3:582149 A G 0.071243 1.4262e-05
3:595259 A G 0.061377 -1.6131e-05
3:596392 G A 0.110671 -1.8607e-05
3:598228 G A 0.057331 4.3779e-07
3:601918 C G 0.133103 -6.5378e-06
3:602207 C T 1.902418 -1.4835e-05
3:602945 C A 0.041502 7.9473e-06
3:612152 A C 0.092927 -9.6169e-06
3:635104 G T 0.092791 2.9256e-06
3:643813 G A 0.171514 1.0881e-05
3:649137 G A 0.048978 1.0679e-05
3:660364 A G 0.030877 -8.9948e-06
3:660373 T G 0.032570 -5.7907e-07
3:665218 C T 0.379145 -1.2469e-05
3:668003 G A 0.171983 -5.8320e-06
3:669186 A G 0.039751 -1.1103e-05
3:670113 A G 0.107026 -2.7203e-05
3:671122 G A 0.088552 1.2284e-05
3:673769 G A 0.142106 2.6856e-05
3:677112 G A 0.365987 2.2906e-05
3:677586 A G 0.243866 4.7997e-06
3:677596 G A 0.030496 1.1712e-05
3:677625 T C 1.834371 1.2007e-06
3:678347 G A 1.011539 -1.1273e-05
3:679797 T C 0.062377 2.4011e-05
3:680601 G T 0.827279 5.8785e-06
3:683705 G A 0.120870 8.3531e-06
3:683785 A G 0.021939 8.4218e-06
3:686593 A T 0.044582 3.6991e-06
3:690129 G C 0.050430 1.4019e-05
3:703428 C T 0.322422 -3.2526e-06
3:704325 A G 0.090809 -2.0847e-05
3:707743 C T 0.044286 -6.3113e-06
3:713271 A C 0.475707 1.1239e-05
3:716282 A G 0.111586 -4.1294e-05
3:721128 G A 0.023027 1.2378e-05
3:725824 A C 1.952579 2.9491e-05
3:728905 A G 0.142334 -6.2281e-06
3:732474 T C 0.020987 -1.0923e-05
3:746092 T G 1.874329 1.8428e-05
3:746782 A G 0.048046 -2.6575e-06
3:752100 G A 0.058055 -2.1525e-06
3:754012 C T 0.386713 1.6466e-05
3:755370 C T 0.510065 -1.0700e-05
3:756117 C G 0.061945 1.9451e-05
3:768217 C T 0.051953 4.0148e-06
3:770056 A G 0.051966 -4.6106e-06
3:778465 A C 0.445299 1.4600e-05
3:783693 A T 0.039584 -9.3119e-06
3:788411 T C 0.388909 1.5222e-05
3:805534 C G 1.196591 -1.1791e-05
3:809806 A G 0.036259 8.5231e-06
3:817978 A G 0.091380 -2.0543e-06
3:821213 C A 0.029946 8.4835e-06
3:834393 G A 0.146859 1.5430e-05
3:834951 G A 0.041587 9.7697e-06
3:840276 T C 0.576209 -3.6023e-06
3:850922 C T 0.681879 2.1150e-05
3:876447 G A 0.028559 -3.8093e-07
3:880532 G T 0.732278 -1.2192e-05
3:883851 A G 1.264333 -1.1437e-06
3:885775 A G 0.063978 1.3274e-05
3:886925 C T 0.094294 -2.2113e-05
3:898661 T C 0.733957 9.6318e-07
3:911778 A G 0.061622 -1.0202e-05
3:914293 T C 0.057511 8.0568e-06
3:920346 G C 0.552067 1.2521e-05
3:922248 G T 0.189017 -6.4347e-07
3:924463 T G 0.660637 -1.1061e-06
3:924867 C T 0.055159 7.8040e-06
3:926345 A T 0.028528 -1.4073e-06
3:926471 A G 1.389164 2.0752e-06
3:928199 T C 0.030925 -4.1711e-06
3:928456 T C 0.873700 1.3062e-05
3:930723 A G 1.176461 -2.2832e-05
3:940550 T C 0.063736 5.6590e-06
3:940698 C A 0.619179 -5.1893e-06
3:942528 T C 0.070019 -3.1329e-06
3:942672 T C 0.164541 1.2535e-05
3:944822 T C 0.047336 -5.0444e-06
3:946593 G A 0.046924 1.9417e-05
3:948531 A G 1.213227 -2.4421e-05
3:949401 A C 0.066936 -2.1431e-05
3:952913 T C 0.050678 5.4875e-06
3:955558 C T 0.063672 -2.7857e-05
3:958096 C A 0.576763 3.5290e-06
3:963381 A G 1.416176 3.8440e-06
3:963676 T A 0.068275 7.9901e-06
3:972112 G A 0.653075 -1.5352e-05
3:973662 G A 0.599528 3.1976e-05
3:975504 G A 0.067670 1.0277e-05
3:975836 T C 1.386227 1.1421e-05
3:976815 C T 0.148066 -3.3485e-06
3:977121 G A 0.067847 2.1473e-05
3:981941 C T 0.800590 3.7774e-05
3:987808 A G 0.652123 -1.5410e-05
3:990965 C G 0.072913 -3.1731e-06
3:992289 C T 0.723673 -1.3331e-05
3:992827 G T 0.031588 9.7017e-06
3:995511 C A 0.584623 -1.9578e-05
3:996315 G A 0.100842 -8.5032e-06
3:996386 G A 0.060755 2.7032e-05
3:1003642 T C 0.800893 -1.4559e-06
3:1004688 C T 0.037452 8.4660e-07
3:1005874 G A 0.577371 4.0824e-06
3:1006815 A G 0.025522 1.4275e-05
3:1006912 G A 1.203377 -4.8568e-06
3:1011194 T C 0.131213 -3.1632e-06
3:1011999 C T 0.171783 1.7949e-05
3:1028162 T C 0.096694 -7.6869e-06
3:1028349 C T 1.843850 -1.9759e-06
3:1030479 A G 0.063094 6.6157e-06
3:1030784 G A 0.175968 1.4297e-05
3:1030812 G A 1.844043 -9.3522e-06
3:1031974 T C 0.108114 -9.6555e-06
3:1044366 G T 0.063923 1.3583e-05
3:1046038 C A 0.482571 1.1825e-05
3:1058105 C A 1.614521 -2.3192e-06
3:1059452 A C 0.052299 -1.4401e-05
3:1059654 T C 1.815723 9.8432e-06
3:1062314 G A 1.200787 1.1810e-05
3:1066077 A G 0.058283 -2.4547e-05
3:1068236 G A 0.153414 1.4724e-05
3:1070750 A G 0.045034 -6.6534e-06
3:1076052 C T 0.034763 -7.6395e-06
3:1079024 G A 1.037293 -7.8489e-06
3:1079149 C T 1.857466 -1.5419e-05
3:1081832 T C 0.795973 -2.8458e-06
3:1086819 C T 0.043270 -2.5699e-07
3:1089413 G A 0.034709 6.2452e-06
3:1090485 A G 0.052690 -1.2950e-05
3:1090533 T C 0.145329 1.4763e-05
3:1096213 A G 0.035834 6.6502e-06
3:1103406 G T 0.459258 3.1467e-06
3:1106054 C G 0.026036 3.3315e-07
3:1106129 A G 0.158915 -8.1586e-06
3:1106164 A G 0.115801 1.8032e-07
3:1106809 G C 0.751011 -1.4081e-05
3:1112498 C T 0.058045 -2.0000e-06
3:1113101 T C 0.113530 4.2722e-06
3:1115173 G A 0.138794 -1.3795e-05
3:1116152 T C 1.143894 -3.1591e-05
3:1117233 G A 1.417780 -1.8909e-05
3:1122000 A C 0.257581 -1.2176e-08
3:1122130 G A 1.464276 -9.8322e-06
3:1125117 G T 1.717131 -2.7638e-05
3:1125383 G T 0.781102 -1.0927e-05
3:1125490 G T 1.370574 -1.6585e-05
3:1125605 G A 1.776594 4.8460e-06
3:1127033 C T 1.666603 -3.8339e-05
3:1127744 A G 0.229311 8.9330e-07
3:1128796 G A 1.025121 -7.0098e-06
3:1132572 G A 0.118548 -1.3643e-05
3:1143424 G T 0.177117 -2.1740e-05
3:1145349 T C 0.216732 -7.3799e-06
3:1158935 G A 1.830461 6.3263e-06
3:1159787 C A 1.266968 -8.4251e-05
3:1161939 G A 0.636403 -3.4510e-06
3:1162173 G C 0.045445 -1.3728e-05
3:1166553 C A 0.848086 -1.2061e-05
3:1166662 A G 0.027998 -7.7046e-06
3:1170285 C G 0.046384 -5.3566e-06
3:1173131 G A 0.163667 -1.2891e-06
3:1173777 T C 0.033604 5.2766e-06
3:1175539 A G 1.194436 -2.6840e-05
3:1183235 G T 0.036014 -1.7629e-05
3:1185973 T C 0.289638 5.9629e-06
3:1187033 C T 1.081093 -1.8040e-05
3:1187200 A G 0.032655 5.8125e-06
3:1190728 C T 0.293360 5.6053e-06
3:1191305 A G 0.106180 5.7587e-06
3:1191866 A C 0.787249 -2.5631e-05
3:1192619 C T 0.966464 3.6318e-05
3:1192988 G T 0.183777 -1.5314e-06
3:1196016 T G 0.151785 -3.6235e-07
3:1202295 C T 0.219071 1.8485e-05
3:1205727 C T 0.031149 -1.5209e-05
3:1211018 A G 0.456644 2.1195e-05
3:1212916 G T 0.043018 6.8193e-06
3:1213276 A C 0.023367 1.0796e-05
3:1213978 C T 0.935376 9.7560e-06
3:1214847 C A 0.293874 4.4398e-06
3:1216656 T C 0.026729 -8.2857e-06
3:1223040 A G 0.069962 2.9708e-06
3:1246486 C T 1.205495 -3.8725e-05
3:1246859 C G 0.550428 -3.6347e-06
3:1250634 C T 0.141392 -5.0585e-07
3:1250823 C T 0.774792 -1.2692e-05
3:1253635 G A 0.209732 -1.5502e-06
3:1255662 T G 0.024020 -9.1283e-07
3:1257174 T C 1.924558 1.5157e-06
3:1257611 G A 0.034569 -5.9162e-06
3:1264196 T G 0.106455 1.5957e-05
3:1265677 C T 0.234030 -1.0500e-05
3:1267427 A G 0.148208 1.9228e-06
3:1268587 A G 0.206179 -1.6433e-05
3:1273716 C A 0.055006 -1.6992e-05
3:1273892 G A 0.234822 -1.0760e-05
3:1276324 C T 0.038333 4.2905e-06
3:1289383 C A 0.027375 7.8634e-06
3:1289606 G A 0.090483 2.0923e-05
3:1291918 A G 1.132528 8.9611e-06
3:1291958 C T 0.113109 8.6683e-06
3:1292275 A G 0.111307 -3.3657e-05
3:1293401 A G 0.840042 -2.1317e-05
3:1294537 T G 0.077370 -1.6285e-05
3:1294736 A G 0.094505 3.0323e-05
3:1297263 A G 0.481877 8.2109e-06
3:1299836 C T 0.215749 3.6355e-05
3:1300820 T G 0.183114 1.1299e-06
3:1305468 T C 0.027256 1.9586e-05
3:1308374 A G 0.023802 -1.6370e-06
3:1310929 T C 0.858391 6.4439e-06
3:1315199 A G 0.282743 -6.7450e-07
3:1316512 A G 0.034229 -1.9375e-06
3:1317631 A G 0.042182 -5.7217e-06
3:1318496 A G 0.232337 3.7628e-05
3:1319738 C A 1.566924 2.3226e-05
3:1320757 C T 0.059619 1.0718e-06
3:1320815 G A 1.155029 -9.8207e-06
3:1322135 C T 0.123502 2.3200e-05
3:1323078 A G 0.800451 -1.4570e-05
3:1323130 C G 0.084911 -1.2865e-05
3:1323634 G A 0.782938 3.9154e-05
3:1326649 G C 0.689562 8.0226e-06
3:1327288 A C 1.774497 1.2702e-06
3:1329953 G A 0.158782 -1.1261e-05
3:1330516 T C 0.124889 8.1079e-06
3:1333746 G A 0.152135 -4.0029e-05
3:1333797 A G 1.510215 1.0644e-05
3:1334429 T C 0.049682 -1.8705e-05
3:1336397 G A 0.583393 -2.6243e-05
3:1337061 C G 0.022622 7.1274e-06
3:1337203 G A 1.663074 1.4170e-05
3:1340717 G C 0.543383 -3.9468e-05
3:1345199 C G 1.556452 1.0028e-05
3:1345425 T C 1.544669 1.0204e-05
3:1355071 T G 0.730411 2.3024e-06
3:1356150 A G 0.023612 7.2493e-06
3:1356278 C A 0.043644 -1.2703e-05
3:1363480 A G 0.021140 1.5374e-05
3:1366749 C T 0.140423 -4.3728e-05
3:1367072 T C 0.566217 -7.1126e-05
3:1367192 C T 0.898352 -3.4622e-05
3:1370410 C A 0.037898 1.9469e-06
3:1372583 T C 0.328797 1.7177e-05
3:1376195 G A 0.359174 9.0011e-07
3:1381343 A G 0.083792 -1.0533e-05
3:1386556 G C 0.567434 1.4867e-06
3:1386594 C T 0.039251 -1.4094e-05
3:1389117 T C 0.325710 9.9251e-06
3:1389925 G A 1.636773 4.7569e-06
3:1391139 A C 0.255058 1.0162e-05
3:1395906 G A 0.632217 -4.4389e-06
3:1395966 G A 0.606953 -4.9222e-06
3:1402700 G A 0.050844 -3.3398e-05
3:1403665 C T 0.044663 2.4014e-05
3:1420519 T C 0.677795 2.2733e-05
3:1420797 A G 0.164395 4.8359e-06
3:1424745 T C 0.394553 5.8420e-05
3:1424850 G T 0.736742 -3.8998e-05
3:1426774 C T 0.031513 -2.8278e-05
3:1436884 G A 0.078662 1.7025e-06
3:1439343 A G 0.070373 1.5622e-06
3:1440124 A C 1.694604 -7.3473e-06
3:1441376 A G 0.968239 1.1475e-05
3:1441779 G C 0.022707 3.9481e-06
3:1442770 G A 0.260732 2.9829e-05
3:1445799 G T 0.089038 -2.4279e-06
3:1445953 T C 0.444353 -2.1083e-05
3:1446636 T C 0.922134 -1.1091e-05
3:1446873 T C 0.295825 2.7209e-05
3:1446919 G A 0.102076 1.1554e-05
3:1450417 A C 0.045660 3.7890e-06
3:1453365 T C 0.152540 -1.7929e-05
3:1456454 T C 0.221444 1.3318e-05
3:1457107 A C 0.902225 -2.2670e-05
3:1460921 T C 1.714146 -3.9888e-06
3:1463314 T C 0.158262 4.4612e-06
3:1464349 A G 0.082177 1.5569e-05
3:1467635 A G 0.024380 1.2971e-05
3:1468019 C T 0.048237 -3.2921e-08
3:1470892 C T 0.153454 -3.6424e-05
3:1471838 C T 0.128792 3.6233e-05
3:1478453 C T 0.722496 -1.8910e-05
3:1482195 G A 0.195973 -7.1545e-06
3:1482406 T C 0.160278 3.4606e-06
3:1485186 A G 0.193868 2.9186e-05
3:1489388 C T 0.120242 4.5221e-05
3:1493426 A G 0.288778 2.5431e-05
3:1499796 A T 0.097531 -1.2035e-05
3:1500241 G A 0.551886 -5.8094e-06
3:1508308 T G 0.197927 2.9036e-05
3:1510643 C T 0.053816 -1.3061e-05
3:1510822 A G 0.580537 -2.0199e-05
3:1511108 G A 0.096008 3.0713e-05
3:1512587 A C 0.630065 -2.7837e-05
3:1513425 T C 0.077822 9.3022e-06
3:1514654 A G 0.079525 -1.5645e-05
3:1516025 T C 0.149650 5.8119e-06
3:1517822 G A 0.837505 -2.6876e-06
3:1526853 T C 1.658967 1.7992e-06
3:1527229 G C 1.054193 3.0932e-05
3:1527359 G A 0.194378 4.1634e-05
3:1530332 G T 0.162892 -1.4275e-05
3:1530388 G A 0.421823 -1.1116e-07
3:1530670 G T 0.045670 5.4927e-06
3:1535289 A G 0.237151 2.0224e-06
3:1539086 C G 0.261100 8.0803e-06
3:1545027 G A 0.161767 7.8818e-06
3:1545942 T C 0.068748 -1.3631e-05
3:1548246 A G 0.269834 -1.9276e-05
3:1549863 A G 0.022724 8.2232e-06
3:1555441 T C 0.717322 -1.1157e-05
3:1557413 A G 0.145152 -2.2429e-05
3:1558335 G A 0.440685 2.0263e-05
3:1559862 A G 0.110416 -1.0264e-05
3:1562218 G T 0.043198 1.4917e-05
3:1565113 C T 0.277969 -2.1821e-05
3:1571599 G A 0.235380 -2.3102e-05
3:1572557 A C 0.031870 1.0170e-05
3:1586537 T C 0.052935 -3.5524e-06
3:1587404 T C 0.079131 8.7999e-06
3:1589052 G C 1.931953 -1.8129e-05
3:1590441 C T 0.423730 2.6807e-06
3:1591514 A G 0.058130 -9.9144e-06
3:1592547 T C 0.042545 -1.6379e-05
3:1592625 A G 0.184842 -3.0516e-05
3:1593031 A G 0.065484 -1.1176e-05
3:1595261 C T 0.106853 -2.5034e-05
3:1599175 G T 0.023112 -4.8614e-06
3:1604834 T C 0.256306 -5.6757e-06
3:1609431 T C 0.274308 7.8630e-06
3:1610553 A G 0.027729 4.5028e-06
3:1613281 C T 1.467867 -1.6061e-05
3:1616048 T A 0.022639 -1.8803e-05
3:1616143 T C 0.213199 -2.8576e-05
3:1616998 T G 0.942169 -2.2987e-05
3:1623393 A T 0.992327 -1.7027e-05
3:1627385 A G 0.611818 3.8816e-05
3:1631555 A G 0.611713 -1.6318e-05
3:1633027 T C 1.837006 1.0050e-06
3:1638002 C T 0.234387 -6.8953e-06
3:1638837 C T 1.224551 2.1447e-05
3:1640938 A G 0.030289 4.1864e-06
3:1655699 A G 0.639792 -4.2749e-05
3:1658491 A G 1.468472 -8.2389e-06
3:1660053 T C 0.149721 3.0392e-05
3:1669115 T C 0.092448 -1.5701e-05
3:1670301 C T 0.437224 2.4601e-05
3:1670418 A C 1.978727 -3.9554e-06
3:1673417 G C 1.674144 1.6474e-05
3:1675010 A C 0.046642 1.1268e-05
3:1676125 T C 0.022517 -9.3757e-06
3:1676524 C T 0.497928 2.0557e-06
3:1677370 G C 0.900531 4.2626e-05
3:1682352 C A 0.039775 2.2075e-05
3:1689007 G T 0.129792 2.0879e-05
3:1690500 G C 0.021915 1.0169e-05
3:1691064 G A 0.728521 -2.8816e-06
3:1691090 G A 1.114754 -3.6469e-06
3:1696212 G A 0.829642 2.0739e-06
3:1705959 G A 0.092394 2.9684e-08
3:1710131 C T 0.513360 1.4530e-06
3:1711253 T C 0.437520 -1.5422e-05
3:1711607 G C 0.049818 -1.4672e-06
3:1712342 A G 0.033322 8.8988e-06
3:1716491 C T 0.399098 4.8035e-05
3:1717845 G A 0.325414 -7.3242e-06
3:1719422 G A 0.534506 3.6527e-05
3:1720202 A C 0.060809 1.6157e-06
3:1722508 A C 0.438754 -1.5336e-05
3:1723306 G A 0.438689 -1.3259e-05
3:1731917 C T 0.429823 9.0012e-07
3:1734397 A C 0.088110 -5.4487e-06
3:1740624 C A 1.062084 7.0228e-06
3:1741765 C G 0.294499 -4.4452e-06
3:1745391 G A 0.355220 -3.4406e-06
3:1762720 C A 0.024992 -4.6914e-06
3:1768504 A G 0.124872 -4.4060e-06
3:1774502 C G 0.067714 4.8090e-06
3:1776263 G A 0.048356 1.3930e-05
3:1778686 C A 0.683293 -2.1041e-05
3:1781437 T C 0.137621 1.2969e-06
3:1781739 C T 0.307650 -4.3740e-06
3:1781915 G A 0.373776 1.9892e-05
3:1790316 T C 1.402559 -9.0364e-06
3:1793422 C T 0.073079 5.1336e-05
3:1798557 A C 0.033631 -8.0977e-06
3:1803742 A G 0.423815 2.2881e-05
3:1807252 A G 0.531453 -1.3418e-05
3:1812762 T G 0.899116 1.4336e-06
3:1813324 G A 0.109158 5.1383e-06
3:1814306 A G 0.055067 4.5454e-06
3:1820857 A C 0.407251 -2.9344e-05
3:1824074 C T 0.331303 5.6530e-06
3:1827372 C T 0.093019 -1.0715e-05
3:1827840 T C 0.030014 1.9736e-05
3:1827927 T C 0.337480 2.4553e-05
3:1829924 C T 0.249816 -3.7791e-06
3:1830484 T C 0.092710 8.3081e-06
3:1834305 T C 0.052082 5.5073e-05
3:1839070 A G 0.091455 2.7155e-05
3:1839693 A G 0.282131 1.5474e-05
3:1842158 C G 0.061377 3.3007e-05
3:1842860 T C 0.378937 -2.2642e-05
3:1849432 T C 0.926186 -2.0005e-05
3:1850582 G A 0.379594 -3.3071e-05
3:1852247 C T 0.082653 -2.6423e-06
3:1861036 A G 0.256306 -4.7997e-05
3:1868354 T C 0.037881 1.1698e-05
3:1871275 C T 0.502742 -2.5098e-05
3:1881842 T C 0.046119 -7.3363e-06
3:1885573 T C 0.094838 3.8065e-06
3:1888741 G T 1.508933 2.2586e-05
3:1896535 T C 0.262171 4.5639e-06
3:1897973 C T 1.723288 1.3964e-05
3:1898403 T C 0.031897 -4.8594e-06
3:1898503 T C 0.885593 -7.6491e-06
3:1899796 T C 1.443582 7.8394e-06
3:1899940 C T 0.058858 -2.6489e-05
3:1900453 C T 0.035977 2.4444e-05
3:1903168 A G 0.153376 3.3897e-06
3:1903274 G A 0.557972 1.7834e-05
3:1909262 G A 0.025437 -1.2281e-05
3:1913896 G C 0.484318 8.1229e-05
3:1914099 A G 0.428371 1.6089e-05
3:1920032 A G 0.172181 2.7850e-05
3:1924842 A G 0.044684 5.4123e-07
3:1929633 A G 0.038812 1.7232e-06
3:1934092 C A 0.404263 3.7350e-05
3:1937987 C T 0.271816 2.6977e-05
3:1940932 G T 0.045622 2.2451e-05
3:1941360 G A 1.125338 1.2349e-05
3:1942653 G T 0.035368 6.3431e-06
3:1945040 A G 0.034875 5.3543e-06
3:1946217 T C 0.073038 -3.1882e-06
3:1949417 A C 0.034835 3.8420e-06
3:1950822 A C 0.103259 1.2837e-05
3:1953297 G T 0.091877 1.7372e-05
3:1961659 C G 0.050137 2.1118e-05
3:1962897 C T 0.446652 6.1765e-05
3:1982593 G A 0.663356 2.1773e-05
3:1990045 G C 1.219227 2.4195e-05
3:1996034 A C 0.139168 3.2390e-05
3:2000736 T C 0.207369 3.5889e-05
3:2004251 C T 0.566696 -3.0306e-05
3:2008488 C T 0.039044 7.4706e-06
3:2010872 A C 0.030938 3.9646e-05
3:2014100 A G 0.122054 3.0181e-05
3:2017591 C T 0.689977 -2.6438e-05
3:2026744 G A 0.176954 -1.5503e-05
3:2032063 C A 1.093516 3.7805e-05
3:2039005 G A 0.706055 2.8599e-05
3:2041146 A G 0.081157 -6.4319e-09
3:2044557 T C 0.290892 1.9406e-05
3:2046380 G A 0.092353 -1.2921e-05
3:2047418 A C 1.104749 1.3989e-05
3:2052488 G A 0.032502 -1.7366e-05
3:2054861 T C 0.041063 -2.4423e-05
3:2057869 A G 0.020528 -3.2634e-05
3:2060184 G T 0.080300 -1.2702e-05
3:2061009 C T 0.056644 -2.1508e-05
3:2063677 A G 0.554215 -1.3581e-05
3:2063870 G T 0.041576 -7.2193e-06
3:2069643 G T 0.504360 8.1775e-06
3:2070476 A G 0.031071 6.4576e-06
3:2074515 G T 0.309435 -3.2759e-07
3:2075186 A G 0.044374 -1.7007e-06
3:2079924 G T 0.098629 -1.1076e-05
3:2082550 C T 0.092774 1.4401e-05
3:2087253 A G 0.020039 -1.1201e-07
3:2087260 C A 0.191410 -1.8741e-05
3:2087904 C T 0.655034 3.7862e-06
3:2091945 T C 0.020351 -4.1922e-06
3:2095594 C T 0.067235 6.6817e-06
3:2096142 T C 1.110521 5.5508e-06
3:2101403 G A 0.150592 3.9678e-06
3:2103291 A G 0.106819 -1.5870e-05
3:2114176 T C 0.083646 1.9912e-05
3:2123650 C G 0.466564 3.3344e-05
3:2127422 T C 0.107258 5.9968e-06
3:2127658 C T 0.994013 1.0933e-05
3:2127973 G A 0.458962 -1.1353e-06
3:2131351 T C 0.196204 -1.4906e-05
3:2134765 T C 1.301989 8.5986e-06
3:2135664 C T 0.078332 -3.4215e-05
3:2137538 G A 1.453944 1.3398e-05
3:2141411 A G 0.845485 -6.2805e-06
3:2142156 A G 0.031207 -1.7188e-05
3:2144068 A C 0.068153 1.4672e-05
3:2144342 G A 0.075503 5.7558e-05
3:2145753 C G 0.170433 -1.7532e-05
3:2146283 C T 0.996927 2.7670e-05
3:2146462 A C 0.059762 2.4553e-06
3:2146922 G A 0.047105 -7.5268e-07
3:2150056 C T 0.076285 8.8582e-06
3:2150895 C T 0.443949 3.6922e-05
3:2151080 T C 0.055815 1.5897e-05
3:2153662 C A 0.080226 -2.5479e-05
3:2153829 T G 0.058484 5.8787e-06
3:2154893 T C 0.042137 -1.3517e-05
3:2157357 T C 0.452353 -6.1794e-06
3:2157379 A G 0.249826 2.2239e-05
3:2157509 C A 0.043589 -1.2249e-05
3:2158289 C T 0.093448 1.3920e-05
3:2158565 C T 0.445105 1.5661e-05
3:2159453 T G 0.471912 -1.3164e-05
3:2161688 T C 0.515097 -1.8590e-05
3:2166651 C A 0.097544 2.1569e-05
3:2167184 G T 0.083013 3.1318e-06
3:2170246 A G 0.093036 7.6811e-06
3:2170719 C T 0.046391 2.3875e-05
3:2175896 G A 1.669462 4.8513e-05
3:2180753 A G 0.027297 -1.9067e-05
3:2183750 A G 0.975426 -3.3378e-05
3:2184552 A G 0.414687 -1.8636e-05
3:2190430 G T 0.104031 -1.2665e-05
3:2194093 G C 0.059650 -2.5525e-05
3:2196089 G A 0.068187 -3.3069e-06
3:2198047 C A 0.973855 -6.4690e-05
3:2198546 G A 0.439580 -8.2135e-06
3:2201147 C T 0.639432 -2.2904e-05
3:2201769 T C 0.133106 -5.7387e-06
3:2206173 G A 0.780722 -2.6918e-05
3:2207057 T C 0.096382 1.0687e-05
3:2208493 G A 0.235166 1.9452e-05
3:2208923 T C 0.114584 -2.3517e-06
3:2213449 T A 0.042423 1.9131e-05
3:2213478 G A 0.066837 1.5530e-05
3:2218238 T G 0.856915 -1.5864e-05
3:2226566 G A 0.074381 4.0233e-05
3:2230964 A G 0.483176 5.0027e-06
3:2233338 T C 1.560264 -2.3455e-05
3:2235255 G A 0.055084 6.0264e-06
3:2242890 A G 0.033274 1.4229e-06
3:2255795 C A 1.606617 4.1368e-07
3:2256426 G A 0.200447 -1.2569e-05
3:2260354 G T 0.624996 9.8777e-06
3:2261248 A G 0.028586 -6.2442e-06
3:2261568 A G 0.203207 2.7273e-05
3:2264609 T C 0.408931 -1.4678e-05
3:2264929 A G 0.036113 1.0275e-05
3:2266523 G A 0.085842 -3.8385e-05
3:2273251 A G 0.106316 -3.1207e-05
3:2275088 G T 0.031676 1.0956e-05
3:2275676 A G 0.045255 -6.4948e-06
3:2283621 A G 0.132168 2.4695e-05
3:2284757 T G 0.134041 -4.3704e-05
3:2291919 G C 0.315242 -3.5074e-05
3:2301005 G A 0.327179 -7.5751e-06
3:2301403 T C 0.167618 -4.6565e-05
3:2303314 G A 0.055825 1.2483e-05
3:2303678 T C 0.402889 2.0881e-05
3:2308893 A T 0.116097 8.3665e-06
3:2309295 A G 0.294659 1.5446e-06
3:2309786 T C 0.335454 -1.2734e-05
3:2309985 T G 0.022935 1.0682e-05
3:2314095 G A 0.083561 1.9546e-05
3:2315048 G A 1.139746 -4.4893e-05
3:2325944 G A 0.091421 3.6228e-05
3:2332104 A G 0.714840 -2.3307e-05
3:2338231 G A 0.521047 2.2428e-05
3:2340290 C G 0.243886 1.7854e-05
3:2344719 G A 0.024091 1.5166e-05
3:2346311 A G 0.152788 1.0849e-05
3:2347522 A G 0.390126 4.3760e-05
3:2359290 T C 0.159788 -8.1475e-06
3:2365159 G T 1.748508 6.7674e-07
3:2372572 A G 0.042233 -2.5065e-05
3:2373183 C G 0.066983 -6.9171e-06
3:2375759 C A 1.907501 -4.8771e-06
3:2378655 T G 0.099659 -7.1609e-06
3:2385477 G A 0.107812 -5.2248e-05
3:2391851 G A 0.357444 2.8566e-05
3:2392767 A G 1.320297 -1.6907e-05
3:2396290 G A 0.064039 -1.7180e-05
3:2400576 T C 0.565241 1.6441e-05
3:2407293 A G 0.294513 7.3039e-06
3:2410573 A C 0.115468 -3.1797e-05
3:2414822 G A 0.034916 1.0580e-05
3:2414886 C A 0.043365 2.2252e-05
3:2423127 G T 0.136469 -1.1720e-05
3:2425831 G T 0.991079 2.0089e-05
3:2426255 G T 0.381266 -1.5980e-05
3:2426632 G A 0.723169 -1.9383e-06
3:2427066 C A 0.088038 -8.9058e-06
3:2427611 C T 0.368422 -2.7127e-05
3:2429437 A C 0.042073 -2.1812e-05
3:2431117 C T 0.870848 2.7123e-05
3:2431147 G A 0.087386 -9.2862e-06
3:2432391 A G 0.478192 -1.1242e-05
3:2432811 T C 0.433331 -2.6919e-05
3:2436020 C T 0.462301 7.5478e-06
3:2440071 A G 0.481167 1.1664e-05
3:2441729 A G 0.135558 -1.4243e-05
3:2443063 T C 0.074035 -4.3824e-06
3:2446455 A G 0.554385 -9.1473e-06
3:2461619 G T 0.056124 1.0455e-06
3:2462644 T C 1.841585 2.4569e-05
3:2463832 A G 0.057964 -1.3520e-05
3:2465091 G A 0.689528 -1.0322e-05
3:2477010 G A 0.509069 2.6352e-05
3:2479868 A G 0.048349 -4.0167e-06
3:2487038 A G 0.048821 4.1589e-06
3:2487786 C T 0.542839 5.9301e-06
3:2488631 C T 0.717237 2.1695e-05
3:2489729 T C 1.226772 2.5700e-05
3:2495202 A C 0.540296 2.0454e-05
3:2498760 C T 1.343746 1.2585e-05
3:2510361 C T 0.054635 -1.5592e-07
3:2512588 A G 0.156756 1.0595e-06
3:2519956 T C 0.525466 -1.8488e-06
3:2534560 A C 0.790343 7.7423e-06
3:2535577 A G 0.075435 7.0020e-06
3:2539461 G A 0.038921 -3.3791e-05
3:2543405 C T 0.280397 3.0988e-06
3:2545652 G A 0.040281 -1.8098e-06
3:2548837 C A 0.762679 5.9524e-06
3:2555259 G A 0.249224 5.1361e-06
3:2561556 G A 0.407105 -2.0030e-05
3:2564580 G A 0.097643 -4.7696e-06
3:2565355 A C 0.481779 5.0843e-06
3:2566422 G A 0.093264 1.4313e-05
3:2569691 T C 0.068479 1.8704e-05
3:2572801 G A 0.340822 6.6580e-06
3:2573461 C T 0.418535 2.6925e-06
3:2578221 G A 0.042321 -2.0621e-05
3:2582856 T C 0.275219 -1.6654e-07
3:2583031 C T 0.022650 -1.7646e-05
3:2583496 C A 0.657740 -2.0674e-05
3:2584090 T C 0.037786 -9.1889e-06
3:2584376 T G 0.124998 1.1360e-05
3:2585462 G T 0.046370 -2.2107e-05
3:2589560 C G 1.493559 -3.7067e-05
3:2593419 G C 0.199209 -3.8343e-06
3:2593766 C A 0.177631 2.0054e-05
3:2598874 A C 0.205825 -6.1912e-06
3:2602365 G C 0.165901 -4.5897e-06
3:2602723 A G 0.086413 2.7406e-06
3:2603228 G A 0.131468 1.1197e-04
3:2603517 C A 1.545185 1.1108e-05
3:2603610 G C 0.320889 -7.9512e-06
3:2606463 A G 0.077023 -1.2269e-05
3:2606753 C T 0.095946 4.9356e-05
3:2608560 T C 0.185212 2.3998e-05
3:2609657 T C 0.373691 -4.2140e-07
3:2610081 C T 1.445775 -8.5904e-06
3:2610441 C T 0.393366 1.6685e-05
3:2611516 G C 0.493654 -6.9045e-06
3:2616290 T C 1.286384 3.1536e-05
3:2616430 A G 0.140902 -9.8193e-06
3:2617206 G A 0.269949 8.1462e-07
3:2620244 G C 0.256602 5.9343e-06
3:2620342 C A 0.020066 -1.9106e-05
3:2622433 G A 1.184539 1.1389e-04
3:2624244 A G 1.033063 8.7224e-05
3:2624938 A G 1.780545 1.2610e-05
3:2625588 G A 0.174295 -1.5994e-05
3:2625611 C T 0.285167 6.7216e-07
3:2635044 T C 0.428544 -8.6239e-05
3:2639107 G A 0.164317 -4.7758e-06
3:2639779 C G 1.253549 -9.3576e-06
3:2639861 C T 0.604961 3.4791e-07
3:2644699 A G 1.715108 1.3906e-05
3:2650895 C T 0.330997 -9.6022e-06
3:2654597 T C 1.357587 1.3098e-05
3:2654691 T A 0.329096 -1.2924e-05
3:2660482 T C 0.768030 2.8391e-05
3:2660925 T C 0.028623 -2.3885e-06
3:2661815 C T 1.053751 2.2665e-05
3:2663000 T C 0.080164 -1.3798e-05
3:2666618 G C 0.213635 -1.1550e-08
3:2667143 G A 0.926625 -1.3818e-05
3:2668702 C T 1.950495 -2.4677e-05
3:2669886 T C 0.041430 1.8965e-05
3:2670514 G T 0.049083 1.6431e-05
3:2671394 G A 0.060371 -2.6508e-06
3:2672230 T C 0.043338 4.5345e-07
3:2675189 T C 0.346965 -2.2072e-05
3:2681527 G A 0.862664 7.7876e-06
3:2681605 A C 0.057107 -7.3089e-06
3:2684357 G A 1.035447 -1.9234e-06
3:2690405 A G 1.228274 -1.4299e-04
3:2692973 T C 0.901072 -9.0589e-05
3:2694727 C T 0.080620 -3.3166e-08
3:2696138 A G 0.438683 -2.2124e-06
3:2697776 A G 0.040094 2.1829e-05
3:2704314 C A 0.104830 -7.4827e-07
3:2705062 G A 0.337531 -8.2210e-06
3:2714759 A G 0.228706 -7.6331e-06
3:2717559 C A 0.223396 -9.5105e-06
3:2719442 T G 0.068676 1.7475e-05
3:2720485 A G 0.028518 -1.1765e-05
3:2721613 C T 0.090891 -8.1060e-07
3:2723708 C A 0.031462 -9.1227e-06
3:2724402 G A 0.763859 -2.4533e-06
3:2726819 G A 1.297138 -1.6816e-05
3:2730369 G A 0.021885 -1.6738e-05
3:2730587 G A 0.465011 1.6424e-06
3:2732100 T C 1.506118 -1.2250e-05
3:2738595 G T 0.387580 -2.6753e-06
3:2738701 T C 1.492886 -2.6999e-05
3:2742549 T C 0.034331 -2.5609e-05
3:2742710 T C 1.455304 -3.5794e-05
3:2743204 C T 0.071702 -3.8524e-05
3:2743968 C A 0.021783 3.8521e-05
3:2744334 C T 0.365260 7.0310e-06
3:2748027 C T 0.193328 -2.1232e-05
3:2748191 G A 0.063713 2.6009e-05
3:2748206 G A 0.119167 1.1910e-05
3:2750328 T C 0.114411 -3.2062e-06
3:2751092 A G 0.712997 -1.5204e-05
3:2751249 T C 0.153533 -1.7728e-05
3:2751637 C A 0.723608 3.6997e-05
3:2752246 G A 0.131216 -7.2824e-06
3:2752344 T C 0.035600 2.4913e-05
3:2755983 C T 1.511626 -2.8314e-05
3:2756368 G T 0.298226 1.8403e-05
3:2756407 T C 1.378390 -4.7918e-05
3:2761815 T G 0.078363 -7.5763e-06
3:2762072 T C 0.138247 3.0930e-05
3:2762309 A G 0.085489 -4.2129e-06
3:2765044 G A 0.191876 3.3140e-05
3:2765496 A G 1.899008 1.6535e-06
3:2766926 C A 0.118076 9.1559e-06
3:2767066 A G 1.146369 -4.2476e-05
3:2768906 G A 0.173694 3.4015e-05
3:2770914 C T 1.858969 -1.7538e-05
3:2770970 T C 0.165952 1.0064e-06
3:2771752 A G 0.954079 -5.2079e-06
3:2772085 T C 0.233622 1.2595e-05
3:2772857 A G 0.246834 -3.0645e-05
3:2774758 C T 0.063699 -1.7791e-06
3:2777017 T C 1.517001 -3.7764e-06
3:2780082 G C 0.056440 -3.4872e-06
3:2782862 T C 1.911659 -3.9387e-05
3:2783715 A G 1.936617 -1.7402e-05
3:2786502 G A 0.411120 6.6733e-06
3:2789630 A G 0.050399 -1.2358e-05
3:2790132 C T 0.341148 2.8416e-06
3:2799021 G A 0.099679 7.8216e-06
3:2799119 C T 0.080865 -1.4813e-06
3:2799190 T C 0.067136 -2.6944e-05
3:2803731 G A 1.180650 9.9459e-06
3:2806287 C A 1.169770 3.5836e-05
3:2807316 G A 1.558322 1.4718e-05
3:2810615 A G 0.065991 -4.8588e-05
3:2816174 A G 1.698381 -4.6948e-06
3:2818283 G T 0.111480 1.6655e-05
3:2819403 A G 0.040230 1.3597e-06
3:2821345 T C 0.412674 9.7197e-06
3:2824478 C T 0.034093 1.1720e-05
3:2825338 C G 0.079495 -3.0633e-06
3:2825840 G A 1.684874 -3.5429e-05
3:2826398 A G 1.847212 -1.8543e-05
3:2829167 A C 1.181183 6.7841e-05
3:2832774 A G 0.022779 3.5530e-06
3:2833928 T G 0.146821 1.9210e-05
3:2835238 G A 0.031091 -1.1557e-06
3:2837125 G C 0.047516 -1.6281e-05
3:2842352 T G 1.229362 -6.0063e-05
3:2844653 C A 0.158201 -1.0037e-05
3:2844922 A C 0.158252 1.2604e-05
3:2846316 A G 0.740733 -7.3459e-06
3:2848241 G T 0.348676 4.7430e-06
3:2849677 A G 0.048815 9.6931e-06
3:2851589 A G 0.270629 -1.4999e-05
3:2855315 G A 0.161138 7.1922e-07
3:2856644 T C 0.171698 6.3509e-06
3:2859967 G A 1.452278 -9.2233e-06
3:2863911 G C 1.249707 1.4041e-05
3:2866184 T C 0.413116 -1.8217e-05
3:2867502 A C 1.041301 1.7917e-05
3:2870874 A G 0.037639 1.3700e-05
3:2873869 G A 0.612641 -1.5380e-05
3:2874048 G A 1.146736 4.6882e-06
3:2880376 T C 0.027018 1.1637e-05
3:2880494 C A 0.073576 2.5837e-05
3:2881134 A G 0.339499 -2.3486e-05
3:2881361 C G 0.039707 -8.9827e-06
3:2881575 G A 0.218160 -6.1913e-06
3:2881703 A C 0.036419 -1.7674e-05
3:2881749 G A 0.609588 2.7688e-06
3:2882992 G A 0.295819 4.2807e-06
3:2883161 G A 1.557115 7.0875e-06
3:2883757 C T 0.273390 -1.2207e-05
3:2884787 T C 1.097072 1.7987e-05
3:2885111 G A 0.218955 -2.1053e-05
3:2885280 A G 0.052486 2.3480e-05
3:2886527 G A 0.635787 3.9443e-05
3:2887396 G A 0.038479 -4.5194e-06
3:2888717 A G 1.579105 3.9316e-06
3:2890756 T C 0.100217 8.9235e-06
3:2892418 T C 0.131111 1.3245e-05
3:2893274 A G 0.195942 4.0512e-06
3:2893696 G A 0.028280 -2.0852e-06
3:2895684 C T 1.598546 1.8324e-07
3:2895719 T C 0.887126 3.7079e-05
3:2896776 G C 1.029616 -3.6138e-05
3:2896795 C T 0.068663 1.9209e-05
3:2897056 A G 0.885657 -2.5906e-06
3:2898484 C T 1.708458 -8.8411e-06
3:2899575 G T 0.665335 5.5330e-06
3:2902330 C A 0.367755 3.3057e-06
3:2903664 C A 0.315323 -1.8945e-05
3:2904908 A G 0.492553 1.1597e-05
3:2906446 T G 1.349216 1.8692e-05
3:2911449 T G 1.479820 -1.8933e-06
3:2912763 A G 0.063743 -9.4321e-06
3:2913779 G A 1.765174 -3.4745e-06
3:2917488 G A 0.140202 -2.7336e-06
3:2919868 A G 0.527125 4.8720e-05
3:2926235 G A 0.715765 3.0518e-06
3:2928672 G A 0.118348 -2.1296e-05
3:2929023 A G 0.086270 3.8471e-05
3:2931072 A C 0.231300 -1.6638e-05
3:2931307 G A 0.695390 -1.2152e-06
3:2933850 A G 0.144792 2.6889e-05
3:2934050 G T 0.031095 1.1119e-05
3:2936576 G A 0.239670 -1.8362e-06
3:2936639 G A 0.239844 -4.4907e-06
3:2937348 C T 0.103912 1.3691e-05
3:2938734 A G 0.664325 6.8240e-06
3:2946728 T C 0.297345 -5.6084e-06
3:2947635 C T 0.170345 1.8427e-05
3:2951489 C T 0.838692 2.5353e-06
3:2952568 C T 0.632670 -2.8113e-06
3:2953326 A G 0.756410 1.1856e-06
3:2956711 A G 0.029439 -2.9888e-06
3:2963363 T G 0.178134 -2.1804e-05
3:2970819 A G 0.872959 -8.0855e-06
3:2972578 G T 0.058616 1.8006e-05
3:2972759 G C 0.032298 3.3072e-05
3:2975082 T C 0.995560 -8.7893e-06
3:2977053 C A 1.451462 3.1534e-06
3:2983355 T C 0.924932 -5.0983e-06
3:2983799 G C 0.346146 1.0914e-06
3:2984233 T G 0.175910 9.4469e-06
3:2990978 A C 1.533184 1.5638e-05
3:2991404 C T 1.659569 1.2505e-05
3:2991737 G A 0.609364 -9.5216e-06
3:2991923 G A 1.258461 -8.8493e-06
3:2992328 A G 0.078961 -2.9391e-06
3:2995735 T C 1.102763 -1.3955e-05
3:2998514 C T 0.160359 2.5376e-05
3:2999019 T C 1.052330 -2.7870e-05
3:2999753 A G 1.936100 -4.4084e-06
3:3000908 G A 0.282253 1.2003e-05
3:3003895 A G 0.897903 3.3520e-05
3:3005426 T C 0.260236 1.2059e-05
3:3005685 C T 1.095083 2.5245e-05
3:3006080 T C 0.052371 -8.8176e-06
3:3006381 C T 0.934706 2.8197e-05
3:3006642 A G 0.226452 -1.6940e-05
3:3014060 C T 0.670530 6.6831e-06
3:3014759 A G 0.081745 -9.5123e-06
3:3015228 A G 0.037354 9.3780e-06
3:3015673 C A 0.240136 3.0916e-06
3:3019437 G A 0.664281 7.1338e-06
3:3020113 T C 0.419049 2.9590e-06
3:3025975 G A 0.031574 -1.2270e-05
3:3028382 C A 0.343066 1.3566e-05
3:3032494 T G 0.082636 1.1770e-05
3:3033170 G A 0.570592 -1.0693e-05
3:3034114 A G 0.065321 2.2359e-05
3:3034143 G A 0.973114 2.1289e-07
3:3035447 A G 0.029551 4.0118e-07
3:3041819 T C 0.334872 -3.3329e-06
3:3043076 A G 0.052415 1.3214e-05
3:3044206 T G 0.109967 3.0139e-05
3:3046271 G T 0.073375 1.9767e-05
3:3048519 C T 0.424349 6.0760e-06
3:3050590 G A 0.176175 2.7413e-05
3:3054089 G A 0.230073 2.5457e-05
3:3056996 C T 0.220030 3.4869e-05
3:3058685 G A 0.033730 -1.4315e-05
3:3060501 G A 1.305766 4.3812e-06
3:3064513 A C 0.191604 1.4299e-05
3:3067850 G A 0.183114 2.9321e-05
3:3068064 T G 0.086172 -2.0443e-06
3:3068148 T C 0.718410 -1.7690e-05
3:3068844 G A 0.032434 9.7505e-06
3:3069536 G A 0.181809 -2.2308e-05
3:3069613 G A 0.205064 1.7718e-05
3:3069773 A G 0.912883 -4.6300e-06
3:3069897 C A 0.364216 3.4228e-06
3:3071742 C T 1.118929 8.2438e-06
3:3075296 C T 0.027124 -3.8070e-06
3:3075596 G A 0.913645 -6.9117e-06
3:3076401 T C 1.084679 -1.7708e-05
3:3076443 G A 1.276212 -6.1440e-06
3:3081750 T A 0.846039 5.4424e-06
3:3081825 C T 1.832668 -2.8955e-05
3:3081959 C T 0.188173 -1.0100e-05
3:3085004 T C 0.250666 -2.1889e-06
3:3085751 G A 0.052990 -8.3162e-06
3:3089669 C T 0.506353 -1.1309e-05
3:3091271 G A 1.634118 -4.4987e-06
3:3095157 T C 0.797486 -6.7495e-06
3:3096611 T G 0.075649 -6.6307e-06
3:3096927 G A 1.820840 -3.0927e-05
3:3098041 C G 1.629158 -1.6114e-06
3:3099362 A T 0.814139 -1.2140e-06
3:3099691 G T 0.071614 -5.9769e-06
3:3100520 C T 0.061652 7.8026e-06
3:3100615 C T 1.134344 2.7070e-05
3:3100787 C T 0.270582 1.8613e-05
3:3101111 G A 0.625877 1.0085e-05
3:3101524 C T 0.046438 -6.1139e-06
3:3101825 G A 0.960555 -2.4562e-05
3:3103110 C A 1.164636 6.1587e-06
3:3103429 G A 0.769033 9.4827e-07
3:3104765 G T 0.382256 4.2167e-05
3:3104951 G A 0.315728 3.0179e-05
3:3105574 A C 0.743279 1.0454e-05
3:3107730 A G 0.851577 8.1773e-06
3:3108280 G C 0.137040 1.7393e-05
3:3109312 C T 0.059045 1.8462e-05
3:3110525 G A 0.103042 9.9715e-06
3:3111458 A G 1.029769 9.5659e-06
3:3112865 A G 0.475275 -1.4910e-06
3:3115478 C T 0.935227 5.3910e-06
3:3115856 A G 0.044167 -3.1386e-06
3:3117700 G A 0.151850 -2.1517e-05
3:3120571 T G 0.262861 1.2010e-05
3:3121857 A G 0.258903 3.3861e-05
3:3122749 T C 0.032808 -2.9711e-05
3:3124182 C T 0.281753 2.5357e-05
3:3124500 A C 0.826201 6.2566e-06
3:3126050 T C 1.498683 2.9885e-06
3:3127122 T A 0.025155 -1.1325e-05
3:3127656 C T 0.036212 -1.8472e-05
3:3128195 T G 1.687084 6.0413e-06
3:3129632 C T 0.301595 1.7232e-05
3:3130645 C T 0.168828 5.4312e-05
3:3130677 C G 0.050226 -1.4295e-05
3:3131144 C T 0.087253 -3.9595e-06
3:3131245 T G 0.020620 -2.5279e-05
3:3132754 A G 0.034039 2.7615e-05
3:3133142 G A 1.276191 -7.3926e-06
3:3133896 G T 0.102525 1.5470e-05
3:3135359 G C 0.042039 -5.5218e-06
3:3138417 C T 1.486273 -1.4312e-05
3:3139057 C T 0.068884 -6.0010e-06
3:3139957 C T 0.713286 -6.3896e-06
3:3142173 G A 1.336287 -1.1024e-05
3:3144012 G T 0.063040 1.5330e-05
3:3145527 G A 0.312202 -1.0652e-05
3:3147196 G A 0.398973 -7.7342e-06
3:3150603 C T 1.299103 1.4229e-05
3:3151346 G A 0.553168 2.2978e-05
3:3152489 A G 0.250220 1.7776e-05
3:3152569 A C 1.837458 1.3131e-05
3:3152841 G A 0.303108 3.4995e-06
3:3153451 G A 0.173170 -1.0592e-05
3:3157051 T C 0.868393 -7.5314e-06
3:3159162 T C 0.252957 -1.1800e-05
3:3160512 A T 1.474625 -3.6431e-05
3:3160965 T C 0.199056 -8.7613e-06
3:3161131 G T 0.212808 -4.0640e-05
3:3162708 T C 0.051086 6.5704e-06
3:3163726 C T 0.187728 -5.1324e-05
3:3165352 C T 0.276878 -4.6310e-06
3:3165639 G A 1.772837 1.0173e-05
3:3165693 T C 0.217650 -4.6198e-05
3:3165907 T C 0.995998 -2.9174e-05
3:3167084 A C 0.727273 4.9679e-06
3:3168074 T C 0.032737 1.8766e-05
3:3172395 T C 0.046227 -2.4858e-06
3:3180057 T G 1.299303 -7.8689e-07
3:3180173 T C 0.363441 1.4099e-05
3:3180706 C T 0.360157 1.5241e-05
3:3182900 G C 0.033281 -7.8605e-06
3:3188987 A G 0.044449 -6.9734e-06
3:3191956 C G 0.081759 6.9398e-07
3:3198380 T G 1.678115 -1.8206e-05
3:3201432 C T 1.209426 -1.4565e-05
3:3217677 A C 1.609785 -2.5309e-05
3:3218066 A G 0.047744 8.7640e-06
3:3224285 G A 0.026372 -1.1298e-06
3:3224578 A G 1.630266 3.2013e-05
3:3225684 A G 1.971068 -1.3629e-05
3:3233060 G A 0.034202 -2.1345e-06
3:3238654 T C 0.273560 3.2674e-05
3:3240356 C T 0.381096 -2.2610e-05
3:3242027 G A 1.622497 2.9219e-05
3:3242152 A G 0.051616 -1.3006e-05
3:3242300 C A 1.711715 -2.6004e-05
3:3244956 G C 1.369360 -2.1396e-05
3:3245658 T G 0.096344 -6.2149e-06
3:3249191 G A 0.143653 5.4169e-06
3:3250564 A G 0.103283 7.7000e-06
3:3250603 C T 0.100971 7.5798e-06
3:3253193 A G 0.071689 1.8539e-05
3:3256281 A G 0.244631 1.1886e-05
3:3258800 G A 0.121503 9.4371e-06
3:3261533 C A 0.507611 -3.5961e-06
3:3261646 A C 0.147777 -2.1007e-05
3:3262728 G A 1.270157 6.6668e-06
3:3267757 C A 0.044082 -8.2254e-06
3:3269501 A G 1.379866 2.3840e-05
3:3269581 C T 0.111779 -2.0538e-06
3:3275289 C T 0.252923 1.6078e-05
3:3280462 G A 0.162100 8.6166e-06
3:3291250 C A 0.148994 -2.8156e-06
3:3299841 A G 0.051552 1.1541e-05
3:3301482 G T 1.175740 1.6110e-05
3:3301702 T G 0.040356 -6.3826e-06
3:3301811 G T 1.844122 2.2374e-05
3:3304127 G A 0.784200 -9.3516e-06
3:3306051 C A 1.307565 -1.6361e-06
3:3307938 C A 0.031122 4.1744e-06
3:3308886 T C 0.084822 -8.7896e-06
3:3309297 G A 0.858829 1.3948e-05
3:3313935 C G 0.031768 7.0427e-07
3:3314139 C T 0.182431 1.5351e-05
3:3319355 G T 0.113608 -3.2335e-06
3:3319387 G A 0.236913 -4.2463e-05
3:3327515 T C 0.673100 -1.1508e-05
3:3328129 C T 0.494678 -4.7691e-06
3:3328880 A G 0.065498 -1.4391e-05
3:3343193 C T 0.275596 -2.7962e-05
3:3345170 G A 0.673134 3.6804e-05
3:3346138 A G 0.470185 2.7388e-06
3:3347816 A C 0.180728 5.0284e-05
3:3354430 C A 0.183172 -5.5518e-06
3:3355740 C T 0.377285 -1.0819e-05
3:3357144 C T 1.392615 -9.2564e-06
3:3357787 A G 0.255174 -1.4227e-05
3:3364442 C T 0.223314 -1.6338e-05
3:3364813 T C 0.096834 -1.8522e-05
3:3365596 A C 0.688865 1.3969e-05
3:3379988 C A 0.042277 4.2935e-07
3:3382827 C T 0.061108 -7.6208e-06
3:3397870 A G 0.963119 1.5382e-05
3:3402228 C T 0.976898 1.0872e-05
3:3405093 G A 0.085937 4.8689e-06
3:3410383 A C 0.384370 2.9910e-05
3:3414059 A G 0.021347 6.7670e-06
3:3414244 G A 0.886004 2.5312e-05
3:3415469 A G 0.036157 1.5720e-06
3:3415496 T C 0.046935 1.0115e-05
3:3417178 A G 0.776910 -2.7368e-06
3:3422107 T C 0.646282 3.0691e-05
3:3422523 C A 0.074286 -1.5578e-05
3:3423954 T C 0.603169 2.5653e-06
3:3432066 C A 0.079161 -1.2038e-05
3:3433654 C T 0.055590 -2.1056e-05
3:3442239 A G 0.054475 -8.9639e-06
3:3462257 C T 0.122536 3.6452e-05
3:3462477 A G 0.065872 -3.5077e-06
3:3463376 C T 0.045670 7.9472e-06
3:3470011 T C 0.040563 6.2542e-06
3:3470556 C T 0.089364 -8.5551e-07
3:3472604 T C 0.493297 -8.4060e-05
3:3475639 G C 0.198944 2.8033e-05
3:3477191 A C 0.433158 -4.9269e-05
3:3480517 A G 0.069717 -4.4545e-05
3:3483571 G A 0.047679 -8.9989e-06
3:3491346 G A 0.442711 5.8394e-05
3:3491381 T G 0.228682 1.9287e-05
3:3503238 A C 0.053952 -8.5084e-06
3:3503486 A G 0.547470 -2.6825e-05
3:3509115 C T 0.042991 2.6097e-05
3:3509168 T C 0.031972 1.4247e-05
3:3512622 A C 0.596727 6.4104e-06
3:3514309 A G 0.024152 1.2222e-05
3:3520811 C T 0.029643 9.4486e-06
3:3521662 C G 0.064872 2.6554e-06
3:3525235 G T 0.303053 2.7722e-07
3:3526289 A C 0.077479 -3.3719e-05
3:3526434 G C 0.021827 8.2421e-06
3:3527237 C T 0.030734 -6.0023e-06
3:3527974 C G 0.025393 1.1650e-05
3:3530439 A G 1.544614 4.5534e-06
3:3531465 T C 0.084965 -1.2728e-05
3:3534855 G A 0.061731 -9.2630e-07
3:3538096 T C 0.034032 9.9305e-06
3:3540607 A G 0.296359 8.7377e-07
3:3542805 T C 1.561688 -1.7146e-05
3:3544140 C A 0.022208 -8.8194e-06
3:3548182 T C 0.057141 -5.3676e-06
3:3549339 T C 0.120894 8.2309e-06
3:3551353 A G 1.632013 4.5196e-06
3:3553907 C T 0.162331 2.9496e-06
3:3555312 A G 1.635794 6.1802e-06
3:3556152 C A 0.039142 -6.9142e-06
3:3556810 C T 1.422935 -2.0105e-05
3:3558481 A G 0.278908 -5.5744e-07
3:3558555 T C 0.057705 1.2508e-07
3:3558771 T C 0.094484 -1.8338e-05
3:3558889 C A 0.823621 -9.3074e-06
3:3559062 G T 0.051174 -5.8372e-06
3:3560143 A G 0.823791 3.4982e-06
3:3561545 T C 1.756800 1.7333e-05
3:3561560 T C 0.109566 -2.6216e-05
3:3566057 C T 0.432308 -1.7248e-05
3:3570889 T C 0.072059 -4.2484e-06
3:3571930 A G 0.529737 -2.0467e-05
3:3577140 T C 0.916126 6.4407e-06
3:3577719 G A 0.368779 -8.9788e-07
3:3580236 A G 0.074392 -8.9008e-06
3:3582549 T C 1.640499 1.8727e-05
3:3585219 C T 0.286653 2.1778e-05
3:3589514 C T 0.546545 -3.9161e-06
3:3603470 G A 0.049216 1.1602e-06
3:3603705 A G 0.686914 -4.5840e-05
3:3608721 G C 0.032682 -4.3667e-06
3:3613962 A G 0.092662 -2.2299e-05
3:3614418 C T 0.380284 -2.3751e-05
3:3614887 T C 0.385856 -2.0916e-05
3:3615279 C T 0.115778 7.8515e-06
3:3618032 A G 0.091697 2.1389e-05
3:3619674 A C 0.045796 -5.5973e-06
3:3620367 A C 0.079590 1.0021e-05
3:3626844 A G 0.117814 5.7222e-05
3:3627205 G T 0.252620 3.8517e-06
3:3628055 T C 0.055614 -2.7713e-05
3:3628981 G A 0.410736 -2.4961e-05
3:3632600 A G 1.791224 -5.8917e-06
3:3638659 T C 0.138869 -2.1094e-06
3:3641411 T C 0.035770 4.5182e-06
3:3645614 C T 0.020824 -2.9318e-06
3:3648628 A G 1.847341 -1.7157e-05
3:3649245 A G 1.312964 -9.9379e-06
3:3650239 C A 0.148545 1.0059e-05
3:3654840 T G 0.066830 -1.0737e-05
3:3655744 T G 0.123879 8.2892e-06
3:3658840 G A 1.022306 6.7966e-05
3:3671405 T C 0.020518 -1.1567e-05
3:3673608 T C 0.227129 3.8152e-06
3:3676238 A G 0.032876 -1.4842e-05
3:3677488 G A 0.092669 -1.4760e-05
3:3677762 C T 1.154315 -2.3725e-05
3:3678042 A G 0.020277 -1.1419e-05
3:3686385 C T 0.062560 -7.8676e-06
3:3687827 A G 1.247592 3.2946e-05
3:3690221 G A 0.247204 -3.4110e-06
3:3690604 T C 0.033481 -1.8112e-05
3:3690695 C G 0.134636 -1.2687e-06
3:3690897 C T 0.785553 7.9731e-06
3:3691927 A G 0.048063 -5.2758e-06
3:3693326 C T 0.030877 -3.1082e-06
3:3697366 C T 0.087382 1.3371e-05
3:3698475 T G 0.062465 -1.8936e-06
3:3699712 C A 0.269745 -1.2916e-05
3:3699805 G A 0.172429 -5.3801e-06
3:3699874 C T 0.830611 1.6193e-05
3:3700392 A C 0.029235 1.0546e-06
3:3700675 T C 0.803718 1.6021e-05
3:3700786 G A 0.263911 1.7506e-05
3:3704120 T C 0.451364 -2.8484e-05
3:3707094 T C 0.030340 -8.0028e-06
3:3709304 C T 0.219302 -2.8332e-05
3:3712236 T C 0.214889 -2.5952e-05
3:3716264 C G 0.843819 1.9682e-05
3:3717193 C T 0.478668 4.2348e-05
3:3720034 A T 0.047693 -5.6801e-07
3:3723840 T G 0.309119 9.0753e-06
3:3723997 T C 0.784329 1.2361e-05
3:3725595 T G 0.253668 1.5156e-05
3:3727574 A G 0.203279 -3.3233e-06
3:3728538 G A 0.858034 8.1260e-06
3:3733476 C T 0.036908 -5.5847e-06
3:3737841 A G 0.391483 7.3086e-06
3:3738942 G A 0.044990 4.6799e-06
3:3741159 A G 0.091343 2.6515e-05
3:3741769 G C 0.042828 5.3313e-06
3:3741831 G A 0.615276 1.6108e-05
3:3742077 G A 0.169784 2.0459e-06
3:3747856 T C 0.106074 9.6181e-06
3:3749436 G A 0.779634 7.2990e-06
3:3753093 A C 0.754009 1.1132e-05
3:3755509 A G 0.167067 -1.5686e-05
3:3756407 C G 0.135163 1.4007e-05
3:3757500 T C 0.060286 1.6315e-05
3:3767179 T G 0.020984 3.0553e-05
3:3768202 A G 0.644341 -1.4039e-05
3:3768718 A G 0.202990 -2.6911e-05
3:3771455 G A 0.501447 -4.1253e-06
3:3778406 G A 0.145631 -1.5654e-05
3:3785192 C A 0.335868 1.5796e-05
3:3788916 T C 1.376554 1.4402e-05
3:3788949 A G 0.032281 3.8295e-06
3:3797582 C T 0.351212 -1.1645e-05
3:3799021 A G 0.103137 2.9646e-06
3:3802476 C T 0.059364 -7.8754e-06
3:3804555 A G 1.858703 1.4116e-05
3:3807329 G A 0.086335 -1.6119e-06
3:3809559 T C 1.219357 2.0133e-05
3:3815941 T C 0.090031 -2.2474e-05
3:3819518 A G 0.117005 -2.7691e-05
3:3821162 C T 0.067245 1.5630e-06
3:3821951 A C 0.587204 -4.1688e-06
3:3829061 C A 0.021762 4.0279e-06
3:3836523 C T 0.023945 1.4887e-06
3:3838266 T C 1.676405 2.2888e-05
3:3838388 A C 0.071808 -2.2279e-05
3:3840063 C A 1.975191 -7.9024e-06
3:3840427 G C 0.197132 -3.2689e-06
3:3840471 G A 1.829448 3.2891e-05
3:3842051 C A 1.699925 9.0268e-06
3:3842153 C T 0.123373 9.3667e-06
3:3842877 T C 1.336868 5.4316e-06
3:3843043 G A 0.059419 5.1395e-06
3:3846133 A G 0.084356 -4.5719e-06
3:3846581 G A 0.077672 4.3448e-06
3:3847151 C A 0.068622 8.3413e-06
3:3849217 A G 1.486188 -2.3217e-05
3:3851198 A G 0.071131 -2.2073e-05
3:3851573 T C 0.422207 -3.6825e-06
3:3855998 C T 0.250366 5.3639e-05
3:3858452 A G 0.044453 -3.4803e-06
3:3859051 C T 0.025964 -8.9819e-06
3:3859158 A G 0.056597 4.7524e-05
3:3861311 T C 0.041512 2.6046e-06
3:3863085 C T 0.189452 -2.1117e-05
3:3884459 T C 0.035042 -1.1469e-05
3:3886721 A C 0.252899 5.5269e-05
3:3886784 T C 0.021385 5.2252e-05
3:3886919 T C 0.247089 5.0758e-05
3:3887093 G A 0.454913 -1.1050e-05
3:3887171 T C 0.042858 -6.8286e-06
3:3887508 G C 0.084836 4.9069e-05
3:3887876 C T 1.460839 -2.1045e-05
3:3887972 T C 0.034056 9.6662e-06
3:3888653 T C 0.088004 -1.2028e-05
3:3891306 C T 0.252328 4.9511e-05
3:3893964 A C 0.025315 -7.6395e-06
3:3895396 T G 0.067847 -1.7473e-05
3:3896564 T C 0.040431 -1.1379e-05
3:3899791 T C 1.393043 -1.1223e-05
3:3904839 T C 0.065079 -4.0174e-05
3:3910933 A G 0.161648 1.5535e-05
3:3913563 A G 0.027749 8.7603e-06
3:3914595 C A 0.026719 -7.5951e-06
3:3918983 T G 1.953470 -2.0944e-05
3:3943771 G A 0.080664 3.4259e-05
3:3946245 C T 0.042821 2.1407e-05
3:3947216 C T 1.684343 -5.2874e-05
3:3948770 T C 0.068615 3.1958e-06
3:3958380 G A 0.272455 3.3055e-05
3:3964023 T C 1.151214 -2.9077e-07
3:3966667 C G 0.064882 -7.8825e-06
3:3967749 G C 0.084169 -1.0947e-05
3:3967889 C T 0.048872 6.4401e-06
3:3972940 C T 0.111892 9.9497e-06
3:3988738 A G 1.351926 -3.3441e-06
3:3989670 G A 0.111195 1.1336e-05
3:4001605 T G 0.245695 3.2801e-06
3:4011128 C T 0.163331 -2.1450e-06
3:4012849 T C 1.259838 -3.3592e-06
3:4015439 A G 0.311927 6.3622e-06
3:4017677 C G 0.039989 1.4626e-05
3:4024446 G C 0.193994 -6.1071e-06
3:4025464 G A 0.595788 -1.6106e-05
3:4025573 C T 0.963160 -9.6552e-06
3:4027241 C T 0.102811 -1.1844e-05
3:4028626 C T 0.460190 -1.8027e-05
3:4034656 T C 0.120592 1.8310e-05
3:4039723 T C 0.151863 1.7476e-05
3:4046849 G A 0.261508 9.9820e-06
3:4049724 C T 1.461472 -3.1440e-05
3:4053264 A G 0.045071 1.5516e-07
3:4057558 A G 0.060925 -1.8875e-06
3:4062565 G A 0.230219 -4.1108e-05
3:4062753 C A 0.823179 1.1434e-06
3:4063676 A G 0.043569 4.3624e-05
3:4065069 A G 0.021728 6.3240e-06
3:4071151 C T 0.599039 1.2082e-05
3:4074646 C A 0.060020 2.0600e-05
3:4075176 A G 0.099336 3.4078e-05
3:4079154 C G 0.481826 2.1283e-05
3:4082665 A G 0.042610 1.8423e-06
3:4083174 C T 0.083013 5.5112e-05
3:4083791 A C 0.070329 -1.6220e-05
3:4085308 T C 0.234618 -7.6835e-06
3:4094375 A G 1.434174 2.4902e-05
3:4103328 T C 0.031319 3.7397e-06
3:4103926 A G 1.034192 9.3786e-06
3:4107429 A C 1.890601 -2.2420e-05
3:4107929 A G 0.049063 2.1408e-05
3:4110632 A G 0.596349 -4.4774e-05
3:4110799 A G 1.844020 3.2161e-05
3:4112774 A G 0.076737 1.0226e-05
3:4123438 T C 0.057692 3.3582e-06
3:4137745 T C 0.046676 -1.1243e-05
3:4140670 T C 1.589852 -4.4863e-06
3:4143366 A G 0.049831 4.5303e-06
3:4145538 A G 0.053163 6.2474e-06
3:4155336 A G 0.809970 1.2901e-05
3:4156097 T C 0.066361 -8.8125e-06
3:4156426 C T 0.087909 1.9462e-05
3:4159078 G A 1.498499 -8.8442e-06
3:4159879 T C 0.051711 -1.1119e-06
3:4182456 T G 0.045085 4.8971e-06
3:4184678 A G 0.032169 6.0526e-06
3:4187283 A G 0.027770 -9.8510e-06
3:4199424 C A 0.864177 9.8870e-06
3:4204352 T C 0.187051 -1.8988e-05
3:4208422 C T 1.489520 -2.3328e-05
3:4209081 T G 0.043263 6.4150e-06
3:4212684 G A 0.147423 -1.7371e-05
3:4222709 A G 1.370169 3.1655e-05
3:4225451 A G 0.613943 -8.2842e-06
3:4230372 T C 1.711144 -4.1110e-06
3:4235350 C T 0.089630 -2.8396e-05
3:4236919 A G 0.032336 7.9027e-06
3:4250103 A G 0.059561 1.6018e-05
3:4250305 T C 0.066558 -5.3959e-06
3:4262535 T C 1.153495 1.8027e-06
3:4262948 T C 0.858955 5.9688e-06
3:4265626 T C 0.040495 -3.5321e-06
3:4270209 T C 0.023221 -6.0022e-06
3:4274509 G A 0.053908 1.1742e-05
3:4276492 G A 0.051973 5.5905e-07
3:4277366 T C 1.209143 1.4560e-05
3:4283763 T C 0.295723 9.6818e-06
3:4293785 C A 0.029687 2.3444e-06
3:4304897 G A 0.910673 1.4261e-05
3:4305212 A G 0.040669 -1.3875e-05
3:4316067 C T 0.060479 2.5068e-06
3:4316116 G T 0.093903 -1.1649e-05
3:4317764 T G 0.889693 1.5839e-05
3:4319728 A G 0.236043 -1.0610e-05
3:4325025 C T 0.068452 1.2709e-05
3:4325300 C T 0.870582 2.0855e-05
3:4332294 T C 0.172701 -4.7893e-06
3:4334128 C A 0.042375 -1.0544e-05
3:4344936 G T 0.074850 1.6687e-05
3:4352981 C T 0.278292 -1.9539e-06
3:4354697 A G 0.272356 1.2306e-07
3:4360826 G T 0.809647 1.8624e-05
3:4365415 C T 0.030993 -1.3756e-05
3:4375888 C T 0.665821 1.1381e-05
3:4378771 T C 1.413099 -2.8448e-05
3:4380552 A G 0.338915 -3.9269e-06
3:4382716 C T 0.117100 5.0389e-06
3:4384894 A C 0.124508 -2.8377e-05
3:4396164 G T 1.928968 -2.7942e-07
3:4398825 C T 0.128258 2.2793e-06
3:4404720 T C 1.077319 -4.9602e-05
3:4410619 C G 0.982073 -3.7332e-05
3:4413202 C T 1.548422 1.5298e-05
3:4413366 A G 0.102301 3.7874e-06
3:4413386 T C 0.045932 1.3218e-05
3:4417689 A G 0.066331 2.2765e-06
3:4419716 T C 1.184937 -4.3513e-05
3:4420255 G T 0.433760 -9.8414e-06
3:4431085 C T 0.335318 -2.6765e-05
3:4431283 A G 0.020732 1.1102e-05
3:4431647 A G 0.066484 3.0702e-05
3:4434409 C T 0.068625 1.5998e-05
3:4436403 A C 0.071927 -5.4580e-06
3:4436714 A G 0.107020 -1.6528e-05
3:4437358 C T 0.871541 1.1412e-05
3:4439297 A G 0.032261 1.5956e-06
3:4439905 A G 0.022483 -2.3936e-05
3:4443339 C T 0.031156 -2.1162e-05
3:4452737 A G 1.380195 -8.9418e-06
3:4462544 T C 0.666607 1.3021e-05
3:4467888 G T 0.035232 -2.9970e-06
3:4468080 T C 0.816165 -3.2085e-05
3:4469429 G A 0.047417 3.5542e-06
3:4473239 T C 0.702672 -2.2619e-05
3:4488299 A T 0.036365 4.6271e-07
3:4489562 C T 0.049960 2.6258e-06
3:4490513 A G 0.791696 1.5141e-05
3:4491893 G A 0.150639 -3.3524e-06
3:4493107 G T 0.628848 2.0830e-05
3:4503353 G A 0.035304 -1.1365e-05
3:4508742 T C 0.623915 1.9782e-05
3:4511307 A G 0.077785 -1.3567e-05
3:4512600 C T 0.068581 -6.3229e-06
3:4513582 A G 0.138764 -7.7197e-06
3:4515191 T G 0.219224 -6.9375e-07
3:4516540 T C 0.797374 1.6970e-05
3:4518662 C G 0.139260 -4.6028e-06
3:4521221 T C 0.030694 9.0317e-06
3:4524465 C T 0.064586 -2.5769e-06
3:4533158 T C 0.785294 1.3687e-05
3:4533271 C T 0.084020 -3.5434e-05
3:4535430 A G 0.105945 -6.9409e-06
3:4543076 G T 0.054652 -5.2592e-06
3:4555399 G A 0.073759 -5.8196e-06
3:4564823 G A 0.186796 2.4796e-05
3:4564872 G T 0.210986 -2.1383e-05
3:4565456 G A 0.530270 1.2153e-05
3:4571132 C T 0.042331 -1.0531e-05
3:4571671 G T 0.525099 4.0978e-06
3:4572755 C T 0.041872 -1.0773e-05
3:4573043 C A 0.595921 -9.1325e-06
3:4573754 A G 0.251536 8.7861e-06
3:4574513 G A 0.088106 9.8983e-07
3:4578306 C T 0.718206 -2.2527e-06
3:4582680 A C 0.236719 -1.7592e-05
3:4584044 T C 1.790925 -6.4335e-06
3:4585549 A G 1.058463 -1.1384e-05
3:4588013 T C 0.205142 7.2560e-06
3:4589507 A G 0.101118 1.6715e-05
3:4593600 G A 0.063193 2.2278e-05
3:4597614 A G 0.136588 -2.0028e-05
3:4598635 A G 0.046149 3.0959e-06
3:4599455 C G 0.952515 -8.0396e-06
3:4600189 A G 0.085529 1.4555e-05
3:4606962 A G 0.214954 1.8897e-06
3:4607085 A G 1.410879 1.3352e-06
3:4607231 G A 1.621709 2.1704e-06
3:4608360 G A 0.296825 2.6359e-05
3:4608523 C T 0.038642 1.7830e-05
3:4609154 A G 0.832844 -3.5682e-06
3:4609175 G C 0.726233 2.1416e-06
3:4609210 T C 0.069601 9.3061e-06
3:4609648 C A 1.267522 3.0691e-05
3:4614184 G A 0.756950 -1.8858e-05
3:4618308 A G 0.025359 -1.0089e-05
3:4624521 G C 0.225337 3.2639e-05
3:4625632 T C 0.057627 -1.2599e-05
3:4625844 A G 0.074708 -5.7307e-06
3:4626197 A G 1.437346 1.3174e-05
3:4628541 T C 0.163477 -1.4047e-06
3:4629508 G T 0.132994 1.7696e-05
3:4630655 T C 0.037357 5.2842e-07
3:4632064 A G 1.639309 1.3701e-05
3:4633393 G A 0.055638 1.0463e-05
3:4633478 G T 0.213988 3.5608e-07
3:4633492 A C 1.915171 6.4981e-06
3:4637939 T C 0.724570 1.3272e-05
3:4638640 A C 1.915582 5.2936e-06
3:4642318 C A 0.021371 -1.5397e-05
3:4643741 C T 0.035725 -9.8819e-06
3:4647026 A C 1.335532 -1.0466e-06
3:4648235 A G 0.688216 -7.6395e-06
3:4650285 A G 0.120123 -1.5225e-05
3:4651206 C T 0.100336 1.8804e-05
3:4652778 G T 0.281923 1.2248e-05
3:4655989 A G 0.176005 8.3210e-07
3:4656020 A G 0.046778 -2.6932e-05
3:4660168 G C 0.109478 -2.5468e-06
3:4662497 A G 1.404484 -1.5899e-05
3:4663467 A G 0.184281 -4.6246e-06
3:4664754 C T 0.206679 1.6582e-05
3:4665565 G A 1.089885 2.7783e-05
3:4669222 A G 0.078006 3.4477e-05
3:4673933 G A 0.058402 1.1082e-06
3:4682229 A G 1.760054 -1.2962e-05
3:4686814 T C 0.305559 4.4091e-06
3:4692938 A C 1.690545 1.8364e-06
3:4696646 C T 0.838570 4.0370e-05
3:4697203 A G 0.036208 4.6732e-06
3:4697482 G A 1.168046 -7.9686e-07
3:4697749 G C 0.630449 -1.3243e-05
3:4697927 G A 0.533667 4.5504e-05
3:4698109 A C 1.412052 3.0237e-05
3:4698617 G A 0.028593 -8.7099e-06
3:4701429 G A 0.028474 -2.7515e-05
3:4703547 C T 0.587921 -2.2017e-05
3:4712234 A G 1.192899 2.3180e-05
3:4712413 A G 1.359776 -9.4673e-06
3:4713093 G A 1.347231 -1.3185e-05
3:4714920 G A 0.027137 -2.0459e-05
3:4716672 C T 0.310026 1.1586e-05
3:4720566 G T 0.322970 8.3829e-06
3:4721347 A G 0.086444 6.2106e-06
3:4722070 T C 0.058953 1.3937e-05
3:4722593 G T 0.311570 -3.2637e-05
3:4725555 C G 0.070730 -2.4146e-05
3:4725669 T C 0.047496 2.0467e-05
3:4726273 T C 0.025563 6.5594e-06
3:4736624 A G 1.177658 2.4710e-05
3:4742896 G A 0.820500 1.4522e-05
3:4743339 T C 0.108526 -2.2202e-05
3:4748931 G T 0.087851 -5.5456e-06
3:4751252 A G 1.587632 1.0326e-05
3:4755685 G C 0.021647 4.2752e-06
3:4761995 A G 0.022286 8.2282e-06
3:4776094 T C 0.329320 1.1253e-05
3:4777544 C T 1.115373 -5.7667e-06
3:4779819 G A 0.425501 -1.5143e-06
3:4780539 T G 0.050402 4.9793e-06
3:4782586 T C 0.033216 3.3334e-06
3:4783702 A G 0.560964 1.2671e-05
3:4786040 G A 0.772059 -3.2329e-05
3:4791679 G A 0.046214 -1.1159e-05
3:4793006 G T 0.038632 -8.8930e-07
3:4793145 G A 0.038612 1.4067e-06
3:4793470 G C 0.082690 -1.2046e-05
3:4793982 C G 1.879170 1.0492e-05
3:4794677 G A 1.114268 8.4492e-06
3:4796205 C T 0.097276 3.5669e-05
3:4801595 A G 1.346408 7.9865e-06
3:4805286 C A 1.484529 2.3623e-06
3:4807357 C T 0.730941 1.5580e-05
3:4809174 G A 0.393329 4.1515e-06
3:4809618 G A 0.156324 -8.6536e-06
3:4816239 C T 0.409175 -7.4163e-07
3:4821374 A G 0.101811 -1.2360e-06
3:4821604 G A 0.329385 1.0045e-05
3:4821862 G A 0.083510 -9.8863e-06
3:4822403 A G 0.044045 -1.7819e-05
3:4822536 C A 0.057824 7.0825e-06
3:4824131 C T 1.945827 6.6375e-06
3:4829732 G A 0.650202 -3.5009e-06
3:4830514 T C 0.077234 3.3800e-05
3:4831059 A G 0.312491 2.3671e-05
3:4833579 A G 0.026100 2.8809e-06
3:4835747 A G 0.049175 2.8088e-06
3:4838209 T C 1.291378 9.4101e-06
3:4841384 G A 0.080664 2.3339e-05
3:4841657 A G 1.708472 -8.4173e-06
3:4848929 A G 0.127072 -4.4784e-06
3:4849189 A C 0.020144 8.6333e-06
3:4852017 G C 0.639632 -8.7032e-06
3:4860456 T C 0.058212 6.0440e-06
3:4861853 C A 1.877141 4.4612e-06
3:4862336 C A 0.706983 6.0109e-07
3:4866320 G T 0.435476 -9.7493e-06
3:4866752 T C 1.240442 -1.7736e-06
3:4869590 G A 0.405942 5.3023e-06
3:4871598 T G 1.052687 1.4014e-05
3:4873987 A G 0.632860 1.3249e-05
3:4874791 G A 0.182751 5.7720e-06
3:4874976 A G 0.152312 8.7698e-06
3:4875224 T C 0.034505 9.9618e-06
3:4876115 T G 0.678394 -1.0599e-05
3:4876661 G T 1.015836 2.2634e-05
3:4876672 A G 0.313572 -1.8180e-05
3:4876884 G A 0.038228 1.6750e-05
3:4877348 G A 1.398255 -3.9301e-06
3:4878166 G A 1.975450 -9.2292e-06
3:4878335 C T 1.663462 1.0935e-05
3:4882700 C T 1.047383 1.3228e-06
3:4888686 T C 0.072586 7.4125e-06
3:4898025 T C 1.841436 1.1585e-05
3:4903876 A G 0.037942 -1.2171e-05
3:4904260 C T 0.058749 -3.9915e-05
3:4905105 G A 1.344919 1.5281e-05
3:4905135 G A 1.190689 2.3894e-05
3:4905654 T C 0.063369 1.6807e-05
3:4909440 C T 0.218802 7.3387e-06
3:4917831 G A 0.044096 4.9491e-06
3:4918749 T G 0.020827 7.8767e-06
3:4920165 A C 0.065304 1.1689e-05
3:4922720 C T 1.511792 1.5230e-05
3:4926448 C T 0.140385 -2.0789e-05
3:4927281 C T 1.295907 5.8889e-06
3:4928098 T G 1.696919 1.5307e-05
3:4930215 A G 1.132576 -2.3679e-05
3:4932260 C A 0.410682 2.7634e-05
3:4936497 C T 0.089789 1.8786e-05
3:4946359 C G 0.053765 3.6061e-06
3:4948885 A G 0.899297 -2.1522e-06
3:4949691 G C 0.532946 1.3921e-06
3:4955735 G A 0.551366 -4.6327e-06
3:4973204 C T 1.710332 2.8359e-05
3:4978893 C T 0.174540 -1.0103e-05
3:4980197 A C 0.074599 -6.3315e-06
3:4980491 T C 0.021249 2.2329e-05
3:4982356 C T 0.925048 -2.0097e-05
3:4985273 A G 0.066055 -7.6539e-06
3:4986938 C A 0.052174 5.0132e-06
3:4990554 G C 0.022731 1.0390e-05
3:4991139 C T 0.894011 -3.9587e-06
3:4991493 C T 0.113323 7.4588e-05
3:4992604 A G 0.051980 -9.4280e-06
3:4994168 G A 0.804225 6.6981e-06
3:5000010 G A 1.623068 -6.9559e-06
3:5013876 C T 1.661527 -1.6369e-05
3:5015894 C T 0.273308 3.0044e-06
3:5016106 C T 0.171650 2.2897e-06
3:5019764 C T 1.662717 -2.3782e-05
3:5022323 A C 0.064685 -1.7651e-05
3:5022961 C A 0.454777 1.1817e-05
3:5025654 A G 0.231807 -1.2028e-05
3:5027015 A G 0.105660 3.5779e-05
3:5027714 T C 0.364077 -1.3830e-05
3:5030961 T C 1.545117 -1.4567e-05
3:5032236 G A 1.097351 9.4843e-06
3:5035285 A C 1.378750 -1.6473e-05
3:5037635 C T 1.041621 1.3046e-05
3:5041215 G A 1.718852 7.3626e-06
3:5041991 A C 0.083765 2.0561e-05
3:5046428 A C 0.042654 1.7322e-06
3:5047271 A G 0.124447 9.0539e-06
3:5051528 A G 0.066793 1.7770e-05
3:5051721 A G 1.655761 -4.1995e-06
3:5055215 G A 0.194755 1.1545e-05
3:5059576 C T 1.680315 -4.4104e-06
3:5060122 C T 0.204380 1.2241e-05
3:5061317 A C 0.126885 6.4704e-06
3:5062073 A G 0.230600 -2.4498e-05
3:5062609 G A 0.974644 5.3374e-06
3:5063940 A C 0.285007 2.5827e-06
3:5066694 G A 0.203544 3.1838e-05
3:5067817 T G 0.223933 -2.9260e-05
3:5069843 G A 0.652076 -3.1663e-06
3:5071299 A G 0.230681 9.8447e-06
3:5076958 C G 0.704423 4.3648e-05
3:5077330 G A 0.443905 -4.0732e-05
3:5082249 G A 0.032635 -1.3503e-05
3:5082955 T C 0.871500 -1.1716e-04
3:5085835 A G 0.411073 -1.1099e-04
3:5087817 A C 0.045850 4.2271e-06
3:5091484 A G 0.073355 -2.4757e-05
3:5091700 A G 0.049838 2.1844e-05
3:5096369 C T 0.043511 -1.6909e-06
3:5097021 G T 1.014130 -2.4103e-05
3:5097993 T C 0.609456 1.0493e-05
3:5103086 A G 0.068024 1.7225e-05
3:5103712 A G 0.669554 6.1197e-06
3:5105861 G T 0.044684 3.0591e-05
3:5107325 C T 0.253124 -1.2776e-07
3:5108726 G A 0.234299 1.9944e-05
3:5110923 C T 0.267008 -3.0463e-06
3:5111551 A G 0.717869 -1.0053e-05
3:5113280 A C 0.046992 -1.9375e-05
3:5114680 A G 1.322541 -9.2996e-07
3:5114841 G A 0.328936 -7.5043e-06
3:5116122 C T 0.911982 1.1283e-05
3:5116492 A G 0.122825 -1.7680e-05
3:5118559 T A 0.238797 -3.0793e-05
3:5121078 C T 0.762216 1.4374e-05
3:5123193 T C 1.292497 -4.0551e-06
3:5123465 G C 0.252787 -1.0330e-05
3:5130007 C T 0.715068 -6.8724e-06
3:5130675 T C 0.604050 -1.8938e-06
3:5132904 C G 1.545757 -1.3697e-05
3:5136564 T C 0.711324 -1.5812e-05
3:5141442 G A 1.128160 -2.0139e-06
3:5144230 T C 0.735494 -6.7851e-06
3:5145586 A G 0.967987 1.2346e-05
3:5149062 T C 0.635162 -2.1352e-05
3:5152193 G T 1.665182 -1.5946e-05
3:5153999 G A 0.118922 1.8315e-05
3:5157649 T C 0.060340 7.2549e-06
3:5158239 G T 1.940897 -7.3598e-06
3:5158324 G C 0.058933 -1.2950e-05
3:5164976 A G 0.051592 2.0659e-06
3:5165191 G T 0.040346 2.1848e-05
3:5168662 A G 0.060806 -2.6660e-05
3:5170047 G A 0.076809 1.0009e-05
3:5188246 C T 0.561770 -3.3540e-05
3:5193861 G A 0.031765 -1.3777e-06
3:5199198 A G 0.564728 -3.5676e-05
3:5207526 G T 0.021942 -1.6231e-05
3:5213822 G T 0.024346 1.3686e-05
3:5214920 A G 0.044007 6.4580e-06
3:5215605 C T 0.094610 3.7361e-07
3:5218638 G A 0.282015 -5.0647e-05
3:5225763 A G 0.034824 -1.0157e-07
3:5227310 T G 0.071321 6.7791e-06
3:5227522 A G 0.066365 4.5328e-07
3:5230697 T C 0.025737 -8.8837e-06
3:5231106 G C 0.048342 1.2598e-05
3:5232074 C A 1.738605 -5.8979e-06
3:5241309 A C 1.950478 -1.5437e-06
3:5255494 T C 0.045581 1.3070e-05
3:5256395 C G 0.020773 3.9144e-06
3:5256856 A G 1.941594 1.5759e-05
3:5257030 T G 0.077730 -7.4617e-06
3:5258431 A G 1.582730 2.7601e-05
3:5260299 A G 1.128520 -1.5591e-05
3:5263363 G A 0.246382 2.9178e-06
3:5263847 T C 1.939810 -1.1507e-06
3:5264569 T C 0.089806 -1.2720e-07
3:5267251 A G 1.206855 5.2793e-06
3:5269055 T C 0.083741 -4.7780e-06
3:5270312 G A 0.455705 3.8704e-06
3:5270487 T C 0.021636 3.8289e-06
3:5270624 T C 0.461893 -2.9352e-05
3:5272484 T C 0.055302 -1.1428e-05
3:5274305 G A 0.243420 -5.9166e-07
3:5275413 A G 1.292079 2.3840e-06
3:5277099 G C 1.610329 -5.3950e-06
3:5277624 G C 0.145757 -1.4611e-05
3:5280287 T C 0.127235 -6.2340e-06
3:5287334 G A 0.041760 1.7777e-06
3:5289576 T C 0.048257 2.8079e-05
3:5290450 C T 1.814587 -1.2942e-05
3:5295701 T C 0.097334 -1.2862e-06
3:5300281 C T 0.081844 4.6927e-07
3:5302341 T G 1.551580 -1.6845e-05
3:5303014 T G 1.915848 -6.1796e-06
3:5303158 T G 1.794848 2.3622e-06
3:5303190 G A 0.064920 -1.0779e-05
3:5305472 T C 0.067167 1.7127e-05
3:5305642 T C 0.054458 -6.7164e-06
3:5305910 C T 0.338276 -2.3309e-05
3:5306118 G C 0.052021 1.2318e-05
3:5307071 G A 1.971068 4.6611e-07
3:5308153 G A 1.900389 2.5100e-05
3:5310024 G A 0.319186 -2.2401e-05
3:5312323 A G 1.435096 -2.4365e-05
3:5315372 T C 0.138628 3.8960e-05
3:5317630 C T 0.041138 -1.4742e-05
3:5319321 A G 0.041893 1.4303e-05
3:5319571 T C 0.033947 1.3318e-05
3:5326646 A C 0.133219 -1.8332e-05
3:5328275 C T 1.314327 -2.6263e-06
3:5330821 T C 0.050107 2.6357e-06
3:5335102 A G 0.067034 -9.1806e-06
3:5337049 T C 0.228686 1.9460e-05
3:5338581 C T 0.204153 1.8623e-05
3:5344751 A C 0.278299 -9.4827e-06
3:5346741 T C 0.059021 -2.3587e-06
3:5353525 A G 1.024700 3.5757e-06
3:5357077 A G 0.050953 8.4533e-06
3:5357532 A C 1.773851 1.6853e-05
3:5359506 C T 1.501739 8.1346e-08
3:5359674 G A 1.936172 1.8607e-05
3:5369887 T C 0.612046 1.4042e-06
3:5371739 T C 0.419647 -2.6407e-06
3:5372433 T C 0.721160 1.2960e-05
3:5373391 C T 1.667763 2.8763e-06
3:5374404 G A 1.511983 -1.4910e-06
3:5375206 T G 1.406605 -1.4592e-06
3:5375733 G A 0.052361 -1.6644e-05
3:5376325 C A 1.651875 8.6486e-06
3:5377316 T C 0.319522 2.7876e-05
3:5380959 T C 0.205533 -3.0616e-05
3:5382119 C T 0.129030 2.3845e-05
3:5386409 A G 1.346748 -1.2842e-05
3:5388668 C T 1.157150 -1.3378e-05
3:5397153 G T 0.171660 5.8356e-06
3:5399374 G A 0.097701 -2.8732e-06
3:5403162 A G 0.035450 -1.1215e-05
3:5404904 C T 1.861913 -2.0054e-05
3:5408302 C A 0.204829 -3.8006e-07
3:5420067 C A 0.154573 1.6489e-05
3:5427525 G T 0.125209 -1.5693e-05
3:5427679 G A 0.165231 -8.5944e-06
3:5430889 G A 0.092645 -3.2381e-05
3:5432325 T C 0.050110 4.0589e-07
3:5432511 A C 0.385734 8.8533e-06
3:5432939 T C 0.055499 -1.3059e-05
3:5434345 A G 0.436619 1.3226e-06
3:5435362 C T 0.209402 -9.8791e-06
3:5436583 G T 0.386036 -1.2758e-05
3:5446187 T C 0.453570 -6.2788e-06
3:5450470 G A 1.430163 -1.0228e-05
3:5450686 T C 0.228373 2.7728e-07
3:5461226 C T 1.021310 3.4708e-06
3:5461472 A G 0.023360 -3.4066e-06
3:5462347 A G 0.285051 2.8522e-05
3:5467595 A G 0.032394 4.0436e-06
3:5470065 T C 0.030177 1.1214e-06
3:5471390 C T 0.034467 3.8738e-06
3:5476175 A G 0.370309 1.8742e-05
3:5479223 G A 0.062985 1.4352e-05
3:5479232 G A 0.514686 1.7178e-05
3:5485975 A G 0.233034 3.6198e-06
3:5489517 C T 0.178630 -2.3188e-05
3:5491355 C G 0.036290 6.9355e-07
3:5492960 G A 0.940034 8.2613e-06
3:5493389 A C 0.172262 -2.0190e-05
3:5495723 T C 0.586867 1.1285e-06
3:5497021 C T 1.376765 1.0782e-06
3:5497476 A G 0.935553 3.0408e-05
3:5497558 T G 0.586616 4.8502e-06
3:5499513 C T 0.643607 -6.7796e-06
3:5508341 C T 0.274777 -1.0844e-05
3:5514280 A G 0.572839 1.2101e-05
3:5515770 G A 0.701740 -9.3194e-06
3:5515986 G T 0.242397 3.9471e-06
3:5516124 G A 0.119980 2.3466e-06
3:5516701 T C 0.027086 -1.7701e-05
3:5518710 C T 0.555851 -1.6294e-06
3:5519485 T C 0.038598 -8.2041e-06
3:5521519 C T 0.036881 1.0940e-05
3:5523687 A G 0.194555 -5.7767e-06
3:5525732 A G 0.360055 2.9447e-06
3:5526884 T C 0.674127 3.8870e-06
3:5528484 C T 0.030972 -2.7227e-05
3:5528618 G T 0.759469 1.1768e-05
3:5532516 A G 0.247405 5.7610e-06
3:5540618 C G 0.751779 1.4380e-06
3:5541436 G A 0.184709 -9.6700e-06
3:5541735 A G 0.981107 2.5470e-05
3:5543950 G T 1.090010 4.0572e-05
3:5547621 G A 0.117226 -2.6957e-06
3:5547833 A C 1.363999 4.1496e-05
3:5551730 A G 0.089320 6.0251e-06
3:5559492 C T 0.116784 -8.9361e-06
3:5561928 G C 0.088270 1.3406e-05
3:5562319 A G 1.429194 4.4129e-05
3:5562705 T A 0.022493 -3.4708e-06
3:5576500 G A 0.330643 1.4602e-05
3:5579263 T C 0.095569 -1.6331e-05
3:5580307 A G 0.028627 5.5678e-06
3:5585945 G A 0.060129 6.4727e-06
3:5587021 G A 0.020630 -1.4428e-06
3:5589651 A G 0.145172 4.9831e-06
3:5589870 A C 0.273876 6.3559e-06
3:5594216 G C 0.084190 -1.8560e-05
3:5598334 C T 0.031489 -9.6618e-06
3:5602386 C T 0.101695 -2.4491e-05
3:5603655 A G 0.109406 -9.2082e-06
3:5606434 G A 1.619271 9.1532e-06
3:5607165 G A 0.097289 -8.0159e-06
3:5609488 T C 1.389919 1.2155e-05
3:5609942 A C 0.041838 -1.1550e-05
3:5610859 C T 0.128625 5.0526e-06
3:5613996 A G 0.030333 3.0277e-06
3:5615479 A G 0.071859 -7.2484e-06
3:5615927 A G 0.146978 6.2793e-06
3:5618181 G C 0.190985 3.1132e-06
3:5621187 T C 0.042817 3.5566e-05
3:5622923 G A 1.321331 1.2323e-05
3:5623128 A G 0.031751 -8.2091e-06
3:5625761 A G 0.987455 -7.6529e-06
3:5626824 G C 0.096507 -7.1303e-07
3:5631528 A G 1.173442 5.8507e-06
3:5632391 T C 0.023826 -5.0059e-06
3:5639540 G A 0.160108 1.2003e-05
3:5641749 T C 0.077672 -5.3034e-06
3:5642106 G A 1.306589 2.9707e-07
3:5643647 G C 0.121404 -2.7976e-06
3:5648528 C T 0.046493 -6.1641e-06
3:5652443 C T 0.024734 1.3198e-06
3:5654276 T C 0.099618 -3.7824e-06
3:5663942 A G 0.075772 -4.9754e-06
3:5669423 A G 0.067877 4.1814e-06
3:5671980 A G 1.307902 -2.3929e-06
3:5678469 A G 0.053102 1.6960e-05
3:5684124 T C 0.057494 1.9128e-05
3:5684188 G A 0.082524 -2.4766e-07
3:5686704 A C 1.289417 1.7308e-06
3:5689828 T C 0.041631 -8.9521e-06
3:5694269 T G 0.025709 -1.6863e-05
3:5694674 T C 0.250013 1.9026e-05
3:5701689 G A 0.046217 -5.1625e-06
3:5704914 C T 0.807536 3.0717e-05
3:5706691 A C 0.157415 -1.4359e-05
3:5711860 G A 0.787324 2.1923e-05
3:5715205 T C 0.647037 1.3693e-05
3:5716630 C A 0.127371 1.2409e-05
3:5720827 G T 1.942016 -3.7307e-06
3:5721736 A G 1.936311 -5.7445e-06
3:5723232 A G 0.051314 4.0229e-06
3:5724208 C A 0.031282 -2.2793e-06
3:5724531 A G 0.930956 2.9614e-05
3:5727177 C T 0.329715 2.6189e-05
3:5731496 T C 0.471164 2.0933e-05
3:5733875 T C 0.299218 2.3206e-05
3:5744556 T C 0.020997 -4.0379e-06
3:5748166 G A 0.200970 1.4083e-07
3:5753558 A G 0.088814 3.5355e-06
3:5754763 T G 0.041213 -3.4200e-07
3:5755612 G A 0.064807 -4.9587e-06
3:5757347 G A 0.136023 4.7772e-06
3:5762040 C T 0.679744 1.2130e-05
3:5762656 T C 0.763981 1.5365e-05
3:5774983 C G 0.985507 4.6125e-05
3:5778483 T C 0.080664 -2.7731e-05
3:5779007 T C 0.032173 3.1141e-06
3:5784455 A G 0.029337 5.8428e-06
3:5791509 G A 0.407040 9.7735e-06
3:5792082 C T 0.306963 1.9986e-05
3:5792421 A G 0.076289 -2.2033e-05
3:5792902 T G 0.034991 7.9712e-06
3:5798382 G A 0.066613 1.4835e-05
3:5798633 T G 0.800964 2.0475e-06
3:5798736 G A 0.268793 -1.1450e-05
3:5799006 A C 0.034131 -1.1124e-07
3:5799685 C A 0.797248 1.7028e-05
3:5800589 G A 0.056964 -5.2274e-06
3:5801098 T G 0.029517 7.3021e-06
3:5804710 T C 0.601803 -1.1765e-05
3:5805460 C T 0.194630 -2.3709e-05
3:5805699 T C 0.045622 7.0761e-06
3:5806557 G A 0.035909 1.7498e-05
3:5807685 C A 1.347611 -2.6792e-05
3:5808252 A G 0.064736 1.7419e-05
3:5809540 C A 0.042838 1.3474e-05
3:5812979 A G 1.258516 -4.2789e-05
3:5813749 A G 0.060442 1.7155e-06
3:5818229 C T 1.031204 -1.7765e-05
3:5819731 A G 0.100937 1.0481e-05
3:5820451 G A 0.056485 -1.7931e-05
3:5823044 G A 1.968817 -5.0567e-06
3:5824913 G C 0.191716 -3.6739e-05
3:5826383 T G 1.656071 -6.8923e-06
3:5826606 C T 0.163902 -3.1218e-05
3:5826871 C T 0.939140 8.0931e-06
3:5828574 A C 0.436466 -4.2658e-06
3:5831752 T C 0.061826 5.9112e-06
3:5832098 G A 0.845974 2.2299e-05
3:5832172 G A 0.051385 1.2394e-05
3:5832260 C T 0.460050 -2.9863e-05
3:5832504 A G 0.412313 -2.5934e-05
3:5836340 G C 0.114367 -6.5240e-06
3:5838500 G A 0.285592 3.0805e-05
3:5861205 T G 1.734678 1.9916e-05
3:5861745 A G 0.141705 4.3403e-05
3:5862244 A C 0.522488 3.4389e-05
3:5864189 A G 0.054404 -1.2165e-05
3:5865268 T C 0.053884 -6.0684e-06
3:5867398 T G 0.045388 -5.9753e-06
3:5868617 G A 0.041301 3.2633e-05
3:5884371 C G 0.072794 -1.1218e-05
3:5887636 T G 0.209324 -1.6242e-05
3:5890820 G T 0.461924 4.5992e-06
3:5892059 G T 0.294493 -2.9407e-05
3:5895027 T C 0.220444 1.5372e-06
3:5897751 T G 0.144499 -7.3397e-06
3:5899117 T C 0.033366 1.8435e-06
3:5900559 G A 0.022119 -5.7071e-07
3:5909499 A G 0.046367 -5.9586e-06
3:5912019 G A 0.969881 2.0514e-05
3:5915107 G T 0.036562 2.2457e-07
3:5921051 C T 0.102488 -1.1450e-05
3:5921982 G A 0.046227 -4.4973e-06
3:5922890 A G 0.027403 6.2016e-06
3:5926255 A C 0.100285 -2.5404e-05
3:5927944 G A 0.969354 3.6187e-05
3:5932363 T C 0.038632 2.6355e-06
3:5933083 G A 1.602738 -1.8618e-05
3:5936056 C T 0.327627 -2.1247e-05
3:5938105 T C 0.036466 -1.7257e-06
3:5941986 T C 0.406432 -3.2002e-05
3:5943069 C G 0.094678 -6.5856e-06
3:5956093 A G 0.975667 -2.1603e-05
3:5963354 C T 0.116294 -7.1439e-06
3:5967049 C T 0.041767 -1.2994e-05
3:5971347 T G 0.036099 -4.3986e-06
3:5972470 G A 0.945586 3.0660e-05
3:5991253 T C 0.047132 3.5689e-05
3:6005044 G A 0.488891 9.8914e-06
3:6017400 G A 0.300442 -2.9909e-05
3:6017612 G A 0.142116 -1.5378e-05
3:6020419 G A 0.528394 5.2758e-06
3:6021465 A G 0.052823 2.9445e-06
3:6028819 G A 0.549459 3.2437e-06
3:6032360 C T 1.256044 5.5385e-05
3:6032619 T C 0.059041 -1.2856e-05
3:6045937 A G 0.067813 -1.0262e-05
3:6046490 C G 0.208997 -2.9598e-05
3:6049256 A G 0.068041 -1.4195e-05
3:6060812 G A 1.112004 -3.4288e-05
3:6061539 A G 0.037320 -4.6975e-06
3:6064729 G A 0.325883 2.2552e-06
3:6066412 C T 0.232677 5.5975e-06
3:6080631 A G 0.924500 -4.1748e-05
3:6086344 C T 0.064144 -5.4503e-06
3:6088749 G T 0.351297 3.2773e-05
3:6094918 T C 0.968609 -1.5265e-05
3:6095643 A C 1.453400 5.2811e-06
3:6097440 C T 0.271200 1.2686e-05
3:6099472 T C 0.337538 -1.6589e-05
3:6101724 C G 0.483152 3.5046e-06
3:6101835 T C 0.047067 2.7225e-05
3:6102072 T C 0.038146 9.6317e-06
3:6104780 T C 0.627532 -1.8912e-06
3:6105478 T G 0.068112 1.5776e-06
3:6105666 A C 1.438900 4.3328e-06
3:6106251 G A 1.670442 7.8119e-06
3:6107131 G A 1.857938 -4.3340e-05
3:6109505 C T 0.039122 1.6608e-05
3:6112739 C T 1.431196 -7.2839e-07
3:6114930 G A 0.226717 -2.9993e-06
3:6120069 A G 1.241306 4.0237e-05
3:6121074 C T 0.246814 4.4400e-06
3:6124297 C A 0.054193 2.0106e-05
3:6126646 A G 0.035297 -2.4779e-05
3:6130194 G A 0.181296 -5.4974e-05
3:6132035 A G 0.176573 3.2628e-05
3:6132919 A G 0.038234 2.8349e-05
3:6133288 G A 0.097738 -2.6739e-05
3:6134836 C T 1.575400 4.1493e-05
3:6135576 G A 0.031921 -9.5399e-06
3:6137075 A G 0.030184 2.3414e-05
3:6137223 C T 0.077319 1.3746e-05
3:6138104 C T 0.202102 -1.5221e-05
3:6138394 C T 1.186684 -4.2468e-05
3:6141469 C G 0.273937 2.3382e-06
3:6144472 T C 0.061877 1.1198e-06
3:6145045 G A 0.541095 1.3559e-05
3:6145869 T G 0.352004 -5.9990e-05
3:6148891 G A 0.120884 -4.1216e-05
3:6149325 G A 0.028307 -1.3886e-06
3:6153272 T C 0.282756 -3.9621e-05
3:6156630 A G 0.115115 5.1802e-06
3:6159748 G A 0.138475 -1.6358e-05
3:6163220 G T 0.091816 -5.9391e-05
3:6165750 C A 0.315551 -4.0403e-05
3:6171571 C T 0.107322 -3.8910e-05
3:6179816 G A 0.485406 -4.8641e-06
3:6180589 G C 0.107411 -5.9209e-06
3:6183469 G A 0.345313 -2.1646e-05
3:6185269 G A 0.133963 7.8283e-06
3:6185894 G T 0.102936 -1.8509e-06
3:6191030 T C 0.078352 1.0053e-05
3:6191078 A G 0.145553 -1.7223e-06
3:6193812 A C 0.447658 -5.5208e-06
3:6194027 G A 0.280713 -3.4899e-05
3:6194071 G A 1.038024 -3.9182e-05
3:6194114 T C 0.053302 -1.0132e-05
3:6194595 C A 0.039795 9.5333e-06
3:6202500 C T 1.023982 -4.9328e-05
3:6207946 T C 0.057307 3.0346e-05
3:6212756 A C 0.371992 -4.6100e-06
3:6213499 G T 0.589196 1.6387e-05
3:6213788 G T 0.025947 -3.2683e-05
3:6214015 A G 0.272819 -3.8609e-05
3:6219615 C T 0.959161 -1.9282e-05
3:6224872 G A 0.951682 -2.2419e-05
3:6225281 G C 0.576691 1.6233e-05
3:6225538 T C 0.067531 1.4617e-07
3:6226320 T C 0.051331 -1.2260e-05
3:6226611 C T 0.480993 -1.7593e-05
3:6235850 A C 0.035086 -8.4126e-06
3:6236038 C T 0.776972 -3.5688e-05
3:6236102 T C 0.374936 -2.5159e-05
3:6239851 G A 0.547103 -1.9405e-05
3:6242905 C T 0.627974 -1.0334e-05
3:6243750 T C 0.029677 -1.8637e-05
3:6246203 A G 0.119517 1.5066e-07
3:6249264 T C 1.209531 -1.5179e-05
3:6249448 C A 0.030704 6.2622e-06
3:6250302 T C 0.033587 -2.4885e-05
3:6251974 T C 0.136204 1.3012e-05
3:6253919 G T 0.085937 -9.8833e-06
3:6254248 T C 0.100247 -6.8576e-05
3:6255241 T C 0.043463 -4.2333e-06
3:6255788 A G 0.415863 9.2934e-07
3:6258546 C T 0.767452 -6.3381e-06
3:6262847 T C 0.198737 1.6631e-05
3:6267545 C T 0.066528 -2.1359e-05
3:6276931 T C 1.155674 -2.4811e-05
3:6278661 C T 0.044235 2.8764e-05
3:6286050 A G 0.039819 1.4888e-06
3:6287657 A C 0.124219 1.3756e-05
3:6293907 A C 1.159258 -3.0315e-05
3:6297480 C T 0.286857 -4.8059e-06
3:6302508 A G 0.097724 1.1768e-05
3:6303579 C T 0.767190 1.6364e-06
3:6306313 G A 0.038741 6.7312e-06
3:6306715 T G 0.058684 5.8936e-06
3:6307268 C T 0.027348 5.9420e-06
3:6316772 T C 0.120928 -2.6832e-05
3:6318593 G A 0.100574 -1.4148e-05
3:6323162 T G 1.131407 -8.0403e-06
3:6323887 A G 0.021150 7.6865e-06
3:6328641 C A 0.855868 -8.0066e-06
3:6331771 T G 0.052299 5.8899e-06
3:6337837 G T 1.181551 6.7962e-06
3:6343063 G A 1.953263 -1.2160e-05
3:6345352 C T 1.190876 8.2538e-07
3:6355097 C T 0.334509 -1.3900e-05
3:6355890 G A 0.071940 1.7218e-05
3:6359328 G C 0.799628 3.5752e-07
3:6364784 G C 0.263160 -5.9718e-07
3:6368194 G A 0.045296 7.1043e-06
3:6374306 G T 0.079474 1.5593e-05
3:6376012 A C 0.177036 -8.8935e-06
3:6378688 G A 1.054163 6.6169e-07
3:6381941 A C 0.061972 9.0051e-06
3:6389075 A C 0.727854 -2.8591e-06
3:6391932 T C 0.020566 4.6716e-06
3:6398261 A G 0.562297 -5.4772e-05
3:6400458 A G 1.481027 -5.3603e-05
3:6406513 T C 0.946225 8.2292e-06
3:6409559 C T 1.485702 -3.6206e-05
3:6411692 A G 0.062662 -2.3755e-05
3:6413411 T C 0.020219 1.0599e-05
3:6415990 C A 0.111178 -1.7391e-06
3:6416283 C T 0.079413 4.2018e-06
3:6418173 C T 0.443129 -5.0096e-05
3:6418430 A G 0.181037 5.2905e-05
3:6421415 C T 0.053874 1.5442e-05
3:6422885 C G 0.941305 2.0738e-05
3:6423912 A G 0.539701 3.1931e-05
3:6424585 C T 0.049712 -1.5577e-05
3:6428207 T C 0.189530 -2.2306e-05
3:6429043 G A 0.406116 -1.4232e-05
3:6430013 G A 0.280366 2.0802e-06
3:6434812 G A 0.603180 8.5348e-06
3:6437832 T C 0.809947 2.0110e-05
3:6438917 A G 0.156847 1.0817e-05
3:6445318 G A 0.093849 -2.8373e-05
3:6446037 C T 0.111450 2.3240e-05
3:6457290 G A 0.524416 -1.3510e-05
3:6458324 G A 1.400791 -3.3031e-05
3:6459006 A G 0.039601 3.5088e-06
3:6461696 G A 0.024822 8.5978e-06
3:6462629 T C 0.903278 -2.2238e-05
3:6469083 C T 0.266169 -4.2760e-06
3:6469187 T C 0.079644 -1.2488e-05
3:6469378 T C 0.044776 -6.2652e-06
3:6473352 C A 1.203564 -3.7945e-06
3:6475608 C T 0.150602 3.2390e-05
3:6475872 T C 0.053833 4.6338e-05
3:6479299 A C 0.021463 -3.4249e-06
3:6480096 C T 0.106064 2.9497e-05
3:6480379 G A 0.941574 -1.2935e-06
3:6481625 A C 0.577932 -4.4220e-05
3:6486549 C A 0.042477 9.0537e-06
3:6486876 A G 0.041699 -7.2219e-06
3:6487744 A C 0.263449 -1.4879e-05
3:6488648 C T 0.428840 3.3253e-06
3:6490509 A G 0.049012 5.0366e-05
3:6495655 C T 0.313083 6.1445e-06
3:6499020 A G 0.043375 1.4130e-05
3:6505225 T C 0.031493 8.9590e-06
3:6505295 C T 0.089643 -2.5140e-05
3:6511781 G C 1.187340 6.8403e-06
3:6514709 G A 0.301884 2.3095e-05
3:6533025 C T 0.331833 1.8759e-05
3:6533700 T G 0.031958 5.6187e-06
3:6534200 T G 0.031149 6.6377e-06
3:6534240 A G 0.094563 1.1361e-05
3:6546099 C T 0.311968 2.1019e-05
3:6555772 G A 0.117545 3.0953e-05
3:6567954 T G 0.260345 1.0804e-05
3:6575112 C T 0.081324 4.1869e-05
3:6584169 A G 0.032519 -6.0676e-06
3:6591561 T C 0.022646 3.3676e-06
3:6596439 A G 0.071893 -6.6997e-06
3:6599126 G A 0.033726 -7.0337e-06
3:6608954 G A 0.092455 1.3708e-05
3:6609035 G T 0.021259 6.3055e-06
3:6610126 A G 0.719967 -4.1987e-05
3:6622847 A C 0.054163 -2.5903e-06
3:6628240 C T 0.118096 -1.3584e-05
3:6642993 C A 0.730758 -2.5231e-06
3:6646026 G A 0.068187 2.5147e-05
3:6664014 G A 0.038119 1.8108e-05
3:6668479 A G 0.041094 -2.4810e-05
3:6675541 C T 0.147396 -2.0903e-05
3:6675838 G T 0.319223 1.6870e-05
3:6676285 A C 0.076904 5.9204e-07
3:6681925 A G 0.061091 -7.7343e-06
3:6690402 A C 0.138165 -1.9192e-05
3:6691670 G A 1.235455 -1.3074e-06
3:6711233 G C 0.034046 -9.9163e-06
3:6715945 A G 0.138686 -1.9423e-05
3:6718768 A G 0.112466 -1.9138e-05
3:6718866 T C 0.719365 -1.6002e-05
3:6724775 A G 0.096416 -1.1790e-05
3:6725175 T C 0.783785 -1.0396e-05
3:6728481 T C 0.233350 9.5991e-06
3:6730761 T A 0.768190 -1.5029e-04
3:6731594 T C 0.925190 3.3053e-05
3:6735170 G C 0.023449 6.1060e-06
3:6736105 G A 1.692982 -4.4554e-05
3:6744424 G A 0.053054 2.7433e-06
3:6752294 G A 0.696280 -1.0609e-04
3:6753085 G A 0.288516 -1.6319e-05
3:6753870 C T 0.409002 -6.9297e-05
3:6756286 A C 0.042321 2.3325e-05
3:6756852 C G 0.196557 -3.7463e-06
3:6760499 A G 0.969055 1.8421e-05
3:6763835 A G 0.060228 1.6190e-05
3:6769832 T C 0.040519 -1.3497e-05
3:6770694 G A 0.442545 -9.5812e-06
3:6782949 C T 0.157038 2.3317e-05
3:6783725 G T 0.537097 -1.0089e-05
3:6784592 C T 1.647666 -2.6685e-05
3:6794705 A G 1.839685 6.0766e-07
3:6795038 T G 1.589723 -1.0976e-05
3:6800680 C T 0.902337 -3.8224e-05
3:6802048 G T 0.078046 8.6825e-06
3:6803759 G A 0.030711 -4.8757e-07
3:6804562 G A 0.081834 -2.9165e-05
3:6805700 A C 0.329354 8.0137e-06
3:6815278 G A 0.092897 2.3818e-05
3:6822675 A G 1.343001 -7.5356e-06
3:6823144 G A 0.051375 -4.1619e-05
3:6826053 T C 0.144676 -2.7379e-05
3:6826215 G A 0.045942 -1.8868e-05
3:6827403 A G 1.146441 1.7029e-05
3:6828706 T C 0.024999 2.8329e-06
3:6833819 A C 0.037459 3.5808e-05
3:6840541 A C 1.048352 -1.9818e-05
3:6840886 A G 1.935546 -2.6722e-05
3:6847160 G A 0.063896 -1.4377e-05
3:6849431 T C 0.037864 1.2334e-05
3:6853593 C T 0.999130 -8.1726e-06
3:6859633 A G 0.973250 1.5216e-06
3:6863068 T C 0.809012 -1.1495e-05
3:6864337 C T 0.098959 8.2517e-07
3:6864945 G C 0.061816 1.5960e-06
3:6869361 T C 0.040716 -1.4920e-05
3:6872563 C T 0.276518 6.7658e-06
3:6872696 T G 0.041502 -9.1370e-06
3:6874108 G A 1.185889 -1.1064e-05
3:6879561 G C 0.175234 -6.4239e-06
3:6879727 A C 1.103871 -1.7433e-05
3:6889627 C T 0.212479 -6.7830e-06
3:6894764 T C 0.020895 1.6230e-05
3:6900528 T C 0.367810 -2.0589e-06
3:6900573 A G 0.048947 7.9003e-07
3:6900910 G T 0.258230 -2.9402e-05
3:6903297 T C 0.781327 7.0774e-06
3:6906622 T C 1.887418 4.9485e-06
3:6908535 A G 1.393693 6.0037e-06
3:6910055 T C 0.076323 1.3301e-05
3:6911939 A G 0.071301 -2.6273e-05
3:6915609 A G 0.130676 2.2403e-05
3:6918584 T C 0.690456 3.0608e-06
3:6918887 T C 0.218598 -5.4557e-06
3:6923647 C T 0.270561 -8.9988e-06
3:6924680 T C 0.125457 1.6638e-05
3:6927199 T C 0.742174 2.3853e-05
3:6935066 A G 0.127259 -2.1337e-05
3:6935927 C T 0.042267 -4.4295e-06
3:6944249 G A 0.057916 -5.5501e-07
3:6944498 T C 0.124739 -1.2649e-06
3:6951455 A G 0.053850 3.7551e-06
3:6951953 G A 0.101869 6.3672e-06
3:6952935 T C 0.025437 -5.7306e-06
3:6955371 T G 0.092557 -3.0055e-05
3:6958691 T G 0.183961 -2.2484e-06
3:6959982 G A 0.277327 -7.1544e-06
3:6960437 T C 0.044517 -3.1895e-06
3:6960802 C T 0.915038 -3.0109e-05
3:6970151 T C 0.208453 -4.8298e-07
3:6976291 C G 0.239511 -6.8364e-06
3:6977970 T G 0.032203 -1.5253e-07
3:6979703 G A 0.476033 -9.8091e-06
3:6980293 C T 0.313351 -1.1224e-05
3:6982726 A G 0.054887 1.1512e-05
3:6993238 G T 0.029153 1.2418e-05
3:6996739 G A 0.159635 -2.0993e-06
3:6999077 T C 0.224742 2.9108e-06
3:6999311 C T 1.176498 -2.1415e-05
3:7003531 A G 0.530325 -1.9733e-05
3:7004935 G A 0.307330 1.9303e-05
3:7007986 T C 0.034345 -1.2767e-05
3:7008113 G A 0.024989 -2.7463e-05
3:7009205 T C 0.177240 -4.7487e-05
3:7009471 G A 0.044830 2.1235e-05
3:7009868 G A 0.065372 1.0933e-06
3:7011240 A C 1.472161 5.4342e-05
3:7011782 T C 0.159778 2.8149e-05
3:7011962 T C 1.750926 1.7561e-05
3:7012809 A G 0.312624 -7.4307e-06
3:7013463 G A 1.255656 2.0059e-07
3:7014131 A C 1.098143 -6.1720e-06
3:7016598 T C 0.375259 2.7474e-05
3:7018882 A G 0.294754 -3.2390e-05
3:7018932 T C 1.276797 -2.0383e-05
3:7020961 T C 1.473507 -3.0761e-05
3:7022968 A G 0.250968 1.4736e-05
3:7025186 A G 0.321956 -1.9649e-05
3:7026102 A C 0.043810 -4.9607e-06
3:7026352 A G 0.380984 1.4194e-05
3:7027402 C T 0.045116 7.5160e-06
3:7028319 T C 0.188051 -1.0072e-06
3:7028585 C A 0.043953 1.7235e-05
3:7028725 C T 0.092564 9.3447e-06
3:7030769 C T 0.919557 1.1013e-05
3:7036645 G A 0.076554 -3.0112e-05
3:7038214 G A 0.417359 2.9197e-05
3:7045455 A C 1.060269 -2.8199e-05
3:7046445 G C 0.377989 7.4682e-06
3:7051385 A G 0.254888 -3.8996e-06
3:7053869 A G 0.133287 -4.0319e-06
3:7054308 T G 0.031166 -1.6679e-05
3:7054316 G T 0.542085 1.0874e-05
3:7055219 T C 0.149534 -2.1547e-05
3:7057437 G A 0.024948 -1.4169e-05
3:7057868 C A 0.021320 -1.3641e-05
3:7062517 A G 0.967250 -1.2887e-05
3:7073404 G A 1.111473 1.1456e-05
3:7083692 T C 0.067276 1.3424e-05
3:7083814 T C 1.548109 -9.5403e-06
3:7083869 C T 0.040808 1.5110e-05
3:7084277 T A 0.889509 3.5072e-06
3:7085713 C T 0.392758 1.0887e-05
3:7089923 C T 0.123614 3.8079e-05
3:7094193 A G 0.123087 3.9088e-05
3:7102652 T C 0.331799 8.5695e-06
3:7104477 T C 0.088300 -2.5485e-05
3:7104822 C T 0.451541 -2.3235e-05
3:7105101 A G 0.416730 -2.5134e-05
3:7110589 G T 0.474615 4.2782e-05
3:7125901 G A 0.111365 4.7345e-05
3:7128536 C T 0.022548 -1.3737e-05
3:7138394 G C 0.393346 -2.5856e-05
3:7159362 T G 0.356988 3.3596e-05
3:7164886 C T 0.077407 2.0790e-06
3:7170782 C A 0.527105 -5.4747e-05
3:7172194 T C 0.034270 1.2863e-05
3:7172655 T C 0.342026 -3.7415e-05
3:7194660 A G 0.638745 -4.6673e-05
3:7202533 G C 0.623691 8.0056e-05
3:7208953 G A 1.430900 -1.0921e-05
3:7212491 G A 0.742844 1.9836e-05
3:7215759 C T 0.579500 -2.8906e-05
3:7218700 G T 0.204843 -4.3306e-05
3:7222005 G A 0.035239 -2.1363e-06
3:7226908 G A 0.058508 -1.1836e-05
3:7229619 G A 0.690875 -4.5784e-05
3:7230472 T C 0.022180 7.4068e-06
3:7233078 A G 0.041893 9.6190e-06
3:7233377 A G 0.051929 -1.2459e-05
3:7234590 A G 0.031054 -5.3155e-06
3:7234645 G A 0.673658 5.4396e-05
3:7240675 G A 1.383548 -4.8085e-06
3:7250289 G A 1.974287 1.7239e-05
3:7256873 A G 0.056675 7.9117e-06
3:7262014 A G 1.730146 -5.6945e-05
3:7262046 G A 0.745166 2.4707e-05
3:7277175 A G 0.145635 3.1252e-05
3:7286995 T C 0.024237 1.2108e-06
3:7288365 A G 1.675249 3.2141e-05
3:7290192 C T 1.659368 3.4139e-05
3:7302907 A G 0.907708 3.6021e-05
3:7309318 A G 0.027219 1.4467e-05
3:7309658 A G 0.634553 2.0891e-05
3:7313503 C A 1.040760 -3.4756e-05
3:7320514 C T 0.813717 1.2835e-05
3:7330517 T C 1.674314 3.2290e-05
3:7342392 G A 0.041971 -3.5464e-06
3:7348701 T C 1.202062 -1.2471e-05
3:7354957 G T 0.806112 7.2048e-06
3:7361342 C A 0.313440 -1.4217e-05
3:7367637 A G 0.829387 7.3454e-06
3:7371887 G T 0.874628 1.0450e-05
3:7372022 T C 0.441185 1.1400e-06
3:7372619 T C 1.536992 9.1669e-06
3:7372865 T C 0.110001 -1.9406e-05
3:7374457 A G 0.405922 9.4811e-06
3:7376077 C T 0.114173 8.0769e-06
3:7380563 C T 0.036317 -1.0640e-05
3:7381444 T C 0.113809 3.4197e-06
3:7382405 G T 0.022214 -1.3308e-05
3:7387768 G T 0.800879 2.0830e-05
3:7387820 G A 1.150738 -9.8027e-06
3:7388785 T C 0.036181 -8.4999e-06
3:7389500 A G 0.104079 -7.8320e-06
3:7389797 C T 0.233289 -2.7289e-05
3:7398441 A G 0.025325 1.5700e-06
3:7402689 C A 0.999249 -1.5706e-05
3:7403646 T C 0.828952 7.1486e-06
3:7406617 A G 0.176682 -1.3058e-05
3:7411610 T C 0.185328 -1.0003e-05
3:7414225 T C 1.113527 -1.2297e-05
3:7419127 A G 0.096684 -2.3486e-05
3:7419156 A G 0.485736 8.8193e-06
3:7419607 C T 0.024237 1.6971e-05
3:7423494 G T 0.218670 -2.0140e-05
3:7425433 A C 0.148576 -2.7991e-06
3:7425658 T C 0.147532 -1.0501e-05
3:7428056 A G 0.072185 -3.3137e-06
3:7428082 C T 0.289842 -8.0991e-06
3:7430465 G A 1.361296 -2.3529e-05
3:7440256 G A 0.193759 6.6029e-06
3:7443819 G C 0.061261 7.1077e-06
3:7451123 G T 0.074820 -1.5293e-07
3:7464414 A G 1.007299 -2.8305e-05
3:7466718 T C 0.915939 -3.2091e-05
3:7470143 G T 0.023238 2.6165e-05
3:7472607 C T 0.532769 -4.5041e-05
3:7472821 T C 0.051178 -1.9199e-06
3:7473721 A G 0.040257 1.4206e-05
3:7475791 C T 0.068925 1.3166e-05
3:7480224 A G 0.145431 -3.3174e-06
3:7481512 C T 1.002325 -2.9342e-05
3:7493522 T G 1.002839 -2.6818e-05
3:7494417 T A 0.925319 -2.4964e-05
3:7499072 G A 0.054350 -2.6606e-06
3:7501010 G A 1.728643 -4.5992e-06
3:7505468 G A 0.201222 4.3340e-06
3:7508738 G A 0.356465 -1.9975e-06
3:7509460 T C 0.026984 -1.0682e-06
3:7509984 T C 1.705868 -2.8626e-06
3:7510856 A G 1.070230 -3.1299e-05
3:7510891 T G 0.740424 -2.0512e-05
3:7511375 C T 0.798724 6.9959e-06
3:7511764 T C 0.050617 8.3343e-06
3:7512728 A G 1.394859 8.4952e-06
3:7513373 A G 0.033577 5.6634e-06
3:7514627 A C 0.602578 -8.3318e-06
3:7522434 G A 0.041777 4.5319e-06
3:7527372 T G 0.510993 -2.8651e-06
3:7529555 T C 0.900868 7.9324e-06
3:7530327 C A 0.039006 1.3412e-05
3:7534912 A G 0.133191 -2.9216e-05
3:7536377 G A 0.252886 1.6207e-06
3:7538202 G T 1.144248 1.3180e-05
3:7539165 T C 0.028545 8.8516e-06
3:7539974 G A 1.286744 -1.4975e-05
3:7555120 T G 0.229988 -2.0284e-05
3:7559787 C T 0.028545 5.2552e-06
3:7560197 C T 1.118525 -1.2998e-05
3:7565496 C T 1.083309 -1.3407e-05
3:7578273 C T 0.209711 1.1059e-06
3:7586237 G T 0.348315 3.6372e-05
3:7587251 G A 0.071882 -1.1281e-05
3:7588799 A C 0.203823 9.5423e-06
3:7593772 C T 0.165806 1.0100e-05
3:7595716 A C 0.069333 5.1696e-06
3:7596446 G A 1.336069 -7.3466e-07
3:7597254 C A 0.087593 2.0132e-05
3:7603194 T C 0.254137 -4.3495e-06
3:7607033 G A 1.286656 1.7041e-05
3:7607590 A G 0.036691 -1.7044e-06
3:7608898 T C 1.689474 2.0974e-06
3:7616175 G A 0.432927 1.1615e-05
3:7617629 G T 0.090313 4.5840e-06
3:7619431 A C 0.560804 9.8409e-06
3:7623217 T G 0.565985 6.7361e-06
3:7624491 T C 0.119099 1.0515e-05
3:7624974 C T 1.135395 8.0890e-06
3:7630398 G A 0.121455 -4.7574e-06
3:7646953 C T 0.139753 1.6917e-05
3:7652452 C T 0.310880 -3.4625e-05
3:7653476 A G 0.033985 -3.1945e-06
3:7657894 A G 0.063403 1.2084e-05
3:7661072 A C 0.055176 4.4292e-06
3:7662963 A G 0.112412 -2.1427e-05
3:7665591 G A 0.361469 -1.3158e-06
3:7673242 A C 0.775547 1.3161e-05
3:7674287 C T 1.329756 1.6778e-05
3:7675665 G T 1.715642 2.1303e-05
3:7676582 A C 0.057083 1.1818e-05
3:7683434 G A 0.585742 2.3399e-05
3:7686957 C T 0.092526 5.2723e-06
3:7687818 T C 0.022677 5.8263e-06
3:7689333 G A 1.265108 -8.6275e-06
3:7694118 T C 0.613308 1.1864e-05
3:7694253 C A 0.042831 2.5028e-06
3:7696008 A G 0.023727 4.4573e-06
3:7696270 C A 0.025237 1.5778e-05
3:7699815 A G 0.032679 -2.2472e-06
3:7701222 A G 0.100961 1.0084e-05
3:7701752 A G 0.023516 5.2106e-06
3:7702538 G A 1.058888 -2.4159e-05
3:7712514 T C 0.323435 7.4341e-06
3:7716660 A G 1.104351 5.0964e-06
3:7721997 A G 0.179150 2.8079e-06
3:7731306 T C 0.071366 -1.7362e-05
3:7731411 C A 0.152519 1.0050e-05
3:7731964 C T 0.512618 3.6037e-07
3:7745430 G T 0.863239 -1.7852e-05
3:7753230 C T 1.167655 -1.4388e-05
3:7758308 G A 0.108536 -9.3020e-07
3:7770147 T C 1.496347 -1.5645e-05
3:7773682 G A 1.370169 -4.0241e-06
3:7778483 C T 0.051966 3.3050e-06
3:7787721 T G 0.026804 1.7827e-05
3:7792051 A G 0.022527 5.3812e-06
3:7797392 C T 0.084074 1.9359e-05
3:7799898 T C 0.339119 4.0569e-06
3:7804878 A G 0.043406 5.6551e-06
3:7805717 C T 0.051541 4.4856e-06
3:7807843 C T 0.143755 4.5203e-06
3:7813662 A G 0.194636 5.2139e-06
3:7814347 G A 0.394750 -2.0437e-06
3:7829298 G T 0.910959 -3.2289e-06
3:7831196 G A 1.386788 -2.8503e-06
3:7835289 T C 1.732747 -5.1579e-06
3:7840349 T G 0.244366 1.1080e-05
3:7841133 T C 0.551863 -2.4183e-05
3:7841755 C T 0.444585 -1.6412e-05
3:7845139 C G 1.495956 1.3223e-05
3:7846119 G C 0.024486 -1.2583e-05
3:7847809 G A 0.047292 3.6082e-06
3:7848731 A G 0.267767 3.4267e-05
3:7853244 G A 0.353034 -1.6509e-05
3:7853366 A C 0.379339 -1.6443e-07
3:7853659 T G 1.006075 -2.7124e-06
3:7860790 T C 0.028273 -1.3947e-06
3:7862620 T G 1.250618 -1.9511e-06
3:7867059 A G 1.861331 1.0315e-07
3:7883928 C T 0.081416 -5.4597e-07
3:7885180 T C 0.020324 -1.8499e-06
3:7886502 G A 1.326444 -3.5247e-06
3:7891775 C A 0.072233 5.7878e-06
3:7891870 G A 0.288206 -2.2234e-05
3:7902954 G A 0.329759 2.3005e-05
3:7903040 C T 0.961830 -7.3188e-06
3:7904517 A G 0.350491 -3.2964e-05
3:7905666 T G 0.058300 -3.6764e-05
3:7907758 T C 0.050994 5.8358e-06
3:7912124 A G 0.183118 4.2873e-06
3:7912291 C A 0.367062 -3.4731e-05
3:7913064 T C 1.172769 -1.5961e-05
3:7915503 T C 0.325020 -1.0410e-05
3:7916083 A G 0.275250 2.6377e-06
3:7939233 A G 0.068415 -6.8312e-07
3:7940560 G A 0.050433 3.7718e-06
3:7947208 A G 0.042957 -6.6439e-06
3:7953151 T C 0.225123 -6.4872e-06
3:7955469 T C 0.029208 1.4786e-06
3:7956594 T C 1.461614 -1.1001e-05
3:7971904 C T 1.137666 -1.5008e-05
3:7971933 T G 0.245365 1.8713e-05
3:7972504 C T 0.027403 1.5589e-06
3:7973163 C A 1.509729 -3.3460e-06
3:7982332 G A 0.049654 1.8362e-05
3:7982827 C T 0.385713 -1.7563e-05
3:7982974 A G 0.250771 1.2694e-05
3:7986271 G A 1.107519 2.5533e-05
3:7987081 A G 0.067775 3.7043e-06
3:7987413 A G 0.808117 3.7657e-06
3:7989144 T C 0.316602 1.1258e-06
3:7989382 T C 1.188802 -6.6004e-06
3:7990913 C T 0.347251 4.7321e-06
3:7991037 T C 0.347241 8.2749e-06
3:7997041 T C 1.368993 1.3508e-07
3:7997953 C T 0.435296 -9.8094e-06
3:7998330 C T 0.184352 2.1784e-05
3:7999274 T G 0.191685 -7.3113e-06
3:8002184 A C 0.035205 -6.0517e-06
3:8005225 G A 0.727477 -4.7938e-06
3:8010335 C T 0.103293 -7.0786e-08
3:8013667 C T 0.122016 4.5815e-06
3:8019492 A G 0.047298 1.9615e-05
3:8019815 A G 0.064967 -1.8588e-05
3:8020499 G A 0.178086 8.5318e-06
3:8021067 G A 0.076761 3.2272e-06
3:8024127 G T 0.150463 -6.7611e-06
3:8025782 G A 0.083316 3.7971e-06
3:8030201 A G 0.027610 -2.9940e-06
3:8030691 G A 0.081157 4.6360e-07
3:8030977 T C 0.394434 -9.7287e-06
3:8034439 G A 0.104596 1.7900e-05
3:8037376 T G 0.233816 -9.1042e-07
3:8038440 G A 0.538688 -6.8910e-06
3:8042229 T G 0.039594 8.2545e-06
3:8042340 C T 0.454651 -1.4975e-05
3:8050483 C T 0.032404 -2.6054e-06
3:8068623 T C 0.152057 1.3372e-05
3:8074615 G A 0.490186 2.1189e-05
3:8076561 T C 0.193365 1.1420e-05
3:8080403 C T 0.584749 -1.2268e-05
3:8085888 C T 0.689583 1.2214e-05
3:8089685 G A 0.040866 5.3399e-06
3:8092830 A C 0.032784 -4.1331e-06
3:8093127 A T 0.110477 -9.2463e-06
3:8096651 C G 0.202752 1.8043e-05
3:8098613 G C 1.780837 3.2846e-05
3:8098786 T C 0.032057 2.1487e-05
3:8099049 A G 1.433600 6.7412e-06
3:8099146 G A 1.902507 1.6531e-06
3:8111267 C T 0.151530 -1.4238e-06
3:8114026 T G 1.324251 1.8820e-06
3:8114171 C T 0.574359 1.0751e-06
3:8114846 T C 0.037293 -3.3026e-06
3:8117507 A G 0.062261 1.6287e-05
3:8130879 G A 1.861756 8.1987e-07
3:8130885 A G 0.076884 -2.4028e-05
3:8133832 T C 1.602251 2.6155e-05
3:8139101 A G 1.206495 2.8240e-06
3:8144893 G A 0.037551 -1.5643e-07
3:8148696 A C 1.774126 -1.2532e-06
3:8150715 G A 1.899607 6.9807e-06
3:8153302 G T 0.157952 -7.2243e-06
3:8153789 T C 0.077689 1.0348e-06
3:8154640 T C 1.938480 3.5047e-06
3:8155982 A G 0.031999 -1.9579e-05
3:8157325 A G 0.689644 -7.7048e-06
3:8158483 A G 1.780042 1.3403e-05
3:8165502 T G 0.047683 1.8106e-06
3:8172622 C T 0.152880 1.0424e-05
3:8174144 G A 0.078529 5.8052e-06
3:8184528 T C 1.378727 -8.2893e-09
3:8187422 C T 0.194905 -2.1934e-06
3:8190693 T G 0.049263 5.4158e-06
3:8190756 G C 0.021786 3.5878e-06
3:8191247 C T 0.815186 -1.3198e-06
3:8192807 T C 0.214525 1.1798e-05
3:8195933 T C 0.024006 -4.0976e-06
3:8197547 G T 0.056777 6.5744e-06
3:8198154 C T 0.400129 -4.1977e-06
3:8201327 A G 0.040553 1.6706e-06
3:8205144 A G 0.053996 -1.6202e-05
3:8205497 T C 0.329065 8.4790e-06
3:8207809 C A 0.044402 6.8036e-06
3:8215390 T C 0.029776 -1.0616e-06
3:8215599 C T 0.123995 -1.4183e-05
3:8218048 C T 0.029374 -1.2528e-06
3:8225825 C T 0.384075 -1.4793e-05
3:8237913 T G 0.218789 2.9881e-06
3:8241563 G A 0.515213 -1.1492e-05
3:8242065 G A 0.160543 -2.4142e-06
3:8250730 C T 0.334556 8.6586e-06
3:8252039 C T 0.285252 4.7846e-07
3:8256480 C T 1.083241 -2.9166e-06
3:8257574 C A 0.727341 -1.0851e-05
3:8261364 T C 0.332727 1.2439e-05
3:8261615 T C 0.646449 -1.5474e-05
3:8263831 A G 0.075860 -2.0451e-06
3:8267996 T C 1.026022 -5.8417e-06
3:8273661 T G 1.572387 3.0238e-05
3:8280908 T G 0.237202 2.2664e-05
3:8281680 A G 1.449263 2.8936e-06
3:8282636 T C 0.382779 2.2775e-05
3:8286114 A G 0.039013 9.7624e-06
3:8286213 T C 0.095916 -3.0724e-06
3:8287782 A G 0.050487 -1.9692e-05
3:8289377 T C 0.050161 1.0193e-06
3:8291793 T G 0.112572 1.8153e-05
3:8293049 C G 0.039951 -3.2420e-06
3:8294303 A G 0.041631 -1.1495e-05
3:8296294 A G 0.083976 -9.6364e-06
3:8297267 G A 0.932735 9.2751e-06
3:8304779 A C 0.022075 -2.5086e-06
3:8311114 G T 0.467635 -3.3586e-05
3:8312555 G C 0.318618 -2.7952e-06
3:8315746 C T 1.265003 9.1353e-07
3:8321825 C A 0.530253 2.4399e-05
3:8324589 A C 0.120867 1.2475e-05
3:8325060 A T 0.340812 -2.5820e-06
3:8325499 A G 0.049998 -1.8712e-06
3:8327085 G A 0.719022 1.1758e-05
3:8328346 G T 0.151472 2.8079e-06
3:8329618 A G 1.094821 1.7651e-06
3:8330534 G A 0.628389 2.8134e-06
3:8331733 G A 0.129346 -1.1469e-05
3:8337950 G A 0.545213 3.3383e-05
3:8347944 G A 0.496350 -1.0353e-05
3:8360763 C T 0.403579 6.8876e-06
3:8370813 G A 0.424560 -3.2643e-06
3:8371217 C T 0.099129 -1.2145e-05
3:8373573 A G 0.095467 -3.0173e-06
3:8384412 G A 0.794049 1.9898e-05
3:8389929 C T 0.111331 -1.8396e-05
3:8390226 G A 1.613413 -1.7593e-05
3:8390498 A G 0.024944 -1.8605e-06
3:8397867 T G 0.023748 2.4472e-05
3:8399252 A G 0.036001 -1.1011e-05
3:8408091 T C 1.277905 -1.8546e-05
3:8421679 G A 1.814761 -3.9028e-05
3:8423182 C T 0.209640 -1.1040e-05
3:8425409 C T 0.087168 -6.4362e-06
3:8426682 C T 0.251852 -8.9354e-06
3:8431194 G T 1.871517 -5.8750e-07
3:8434822 G A 0.640683 -2.7832e-06
3:8446706 T C 1.558798 -5.2769e-05
3:8454818 C T 1.555086 -5.5093e-05
3:8458038 C T 0.042902 5.0989e-05
3:8467918 G A 0.024169 -6.2869e-06
3:8470050 T C 1.026243 1.0868e-05
3:8470471 T C 0.259379 -1.5731e-05
3:8471884 T C 0.182336 -1.6572e-05
3:8474230 G A 0.241275 -5.2668e-06
3:8475598 A G 0.613865 -9.9408e-07
3:8477617 A G 1.046102 1.2628e-05
3:8486472 G A 0.040934 3.6978e-05
3:8497234 A G 0.104147 2.6648e-06
3:8499827 G C 0.062989 -1.8102e-05
3:8501282 T C 0.309969 4.0707e-06
3:8507459 A C 0.075945 -9.8684e-06
3:8507772 A G 0.048107 2.4698e-06
3:8507887 A G 1.217351 2.5135e-05
3:8511110 C T 0.065137 1.2039e-07
3:8512023 A G 0.241887 1.1149e-05
3:8514060 A G 0.148310 1.3887e-05
3:8520555 A G 0.062846 -1.5429e-05
3:8527183 C T 0.059609 -7.6657e-06
3:8527882 T C 1.146784 2.0296e-05
3:8528347 T C 0.047771 3.5381e-06
3:8532931 G C 0.228682 5.0466e-06
3:8533326 A G 0.093539 -4.5208e-07
3:8534828 A G 0.973464 2.6348e-05
3:8537619 G A 0.147651 5.7528e-06
3:8542877 C T 0.042491 1.0165e-06
3:8544503 T G 0.091408 1.0801e-05
3:8556671 G T 0.225442 -1.5779e-05
3:8558194 C T 0.041451 9.2779e-06
3:8560296 G A 0.020256 2.0813e-05
3:8568468 G A 1.042702 4.4919e-06
3:8569335 C T 0.096793 -1.4089e-05
3:8569793 A G 0.448440 3.8998e-06
3:8572373 A G 1.075585 1.1791e-05
3:8577060 A G 0.173826 1.3326e-05
3:8579342 T G 0.182502 5.7761e-06
3:8587181 C T 0.025057 1.1849e-05
3:8589949 C T 0.053211 2.6814e-06
3:8590313 C T 0.193416 1.0636e-05
3:8598330 G A 0.472813 2.9478e-05
3:8599724 C G 0.451449 -2.2447e-05
3:8600010 C T 0.276603 -1.8478e-05
3:8600038 A G 0.037248 -2.5141e-05
3:8603483 A C 0.496568 -1.5962e-06
3:8607307 T C 0.048495 1.3309e-06
3:8609625 T C 0.062802 -4.5625e-06
3:8612703 T G 0.842075 3.3535e-05
3:8621431 A G 1.587007 1.6416e-05
3:8621762 G A 0.740560 -1.9178e-05
3:8631704 A G 0.657359 -1.3134e-05
3:8633016 G T 0.056495 -8.3241e-06
3:8633552 A G 0.093974 3.0112e-05
3:8637634 C T 0.050052 -2.1345e-05
3:8638433 C G 0.388124 3.4334e-06
3:8639150 A C 0.285051 1.7421e-05
3:8644944 A G 0.102811 2.1615e-05
3:8645666 A G 1.189669 -3.9602e-05
3:8648296 T C 0.858907 -1.2525e-05
3:8648350 T C 0.406272 -7.8622e-06
3:8648496 G A 0.180452 -3.4583e-05
3:8649260 C A 1.185698 -5.4880e-06
3:8649945 C T 0.451272 1.4636e-05
3:8652215 C T 0.097762 3.0830e-05
3:8663427 A G 0.839845 -1.0664e-05
3:8663793 T C 0.325570 -1.7774e-06
3:8669615 C G 1.551893 9.5260e-06
3:8670161 A G 0.704807 -1.7482e-05
3:8671807 T C 0.465120 -2.2481e-05
3:8674677 C T 1.382963 5.5996e-06
3:8675539 A G 0.363414 3.1351e-05
3:8675778 C T 1.535996 2.8300e-05
3:8675814 C G 0.045221 -1.1099e-05
3:8676204 G A 1.735235 -6.7165e-06
3:8678941 C G 0.067221 2.3666e-05
3:8679701 A G 0.032380 8.9851e-06
3:8680258 A G 0.077356 1.2722e-06
3:8681724 G C 0.069479 2.2407e-05
3:8683848 C A 0.427409 -4.5399e-05
3:8684906 C T 0.295509 -5.5085e-06
3:8685801 C T 1.416087 -1.7770e-05
3:8686005 G A 0.199835 -9.8648e-06
3:8690221 A G 1.367687 8.3027e-07
3:8691839 A G 0.035430 1.3029e-05
3:8692573 A G 1.688869 -4.6963e-06
3:8693649 A G 0.323061 -7.8063e-07
3:8694891 T C 0.520941 4.3239e-06
3:8695409 G A 0.179851 -2.8831e-05
3:8699535 G C 0.036086 2.4745e-05
3:8700395 T C 0.173711 8.5497e-06
3:8701430 C T 0.521703 -2.3896e-05
3:8701929 A C 1.563561 -2.4767e-05
3:8704124 T C 0.045330 2.7640e-05
3:8707034 G C 0.324836 -7.5744e-06
3:8708358 G A 0.129234 5.4448e-06
3:8711098 G A 1.059674 1.3637e-05
3:8714121 A G 0.181568 -2.2099e-05
3:8715077 T G 0.226663 -1.8662e-05
3:8729380 G A 1.434657 -7.3631e-06
3:8729891 G A 0.158728 5.7665e-06
3:8734471 A G 0.524450 -2.8025e-05
3:8744654 A G 0.101529 -2.2658e-05
3:8745008 T C 1.242214 1.3182e-05
3:8745561 C T 0.032081 -3.3150e-05
3:8746741 T C 0.214182 9.0170e-06
3:8749012 T C 1.664774 4.5661e-05
3:8749558 T C 0.874309 6.8179e-06
3:8751897 G C 0.338048 -2.8808e-06
3:8752831 G T 0.082480 -1.5861e-05
3:8753915 G A 0.095022 -1.6126e-05
3:8754025 C T 0.237090 -2.2546e-05
3:8754577 A C 1.232041 -2.7165e-05
3:8756423 C G 0.155001 3.0972e-06
3:8764300 G C 1.128666 6.9807e-06
3:8765024 G A 0.356091 1.4118e-06
3:8766421 G T 0.200998 2.8009e-06
3:8768489 A G 0.030354 -1.2112e-05
3:8770964 C T 0.032152 -1.3204e-06
3:8771402 G A 0.601650 -2.9068e-05
3:8772784 G A 0.114904 -7.9410e-06
3:8773131 C T 1.301693 4.3880e-06
3:8773968 C A 0.815764 -2.0077e-05
3:8774129 T C 0.856143 1.8426e-05
3:8774388 A T 0.048522 -2.0005e-05
3:8775077 T G 0.402933 -1.3653e-05
3:8775379 T G 0.335386 -3.6639e-06
3:8775457 A G 0.484046 -1.1781e-05
3:8775589 T C 0.274002 2.7860e-05
3:8775847 G C 0.399000 2.2207e-05
3:8777148 A G 0.035205 2.4941e-06
3:8779066 C T 0.568940 1.2478e-05
3:8783072 A G 0.302832 2.2896e-05
3:8783444 T C 0.069880 6.1686e-06
3:8791227 T C 0.098459 4.7182e-05
3:8791228 G T 0.171388 -2.1703e-05
3:8791446 A G 0.501130 2.2880e-05
3:8791540 A G 0.178283 -4.4348e-06
3:8793409 A G 0.272639 3.2404e-05
3:8794545 T G 0.778389 3.6248e-05
3:8796547 C A 0.652055 -2.3657e-05
3:8797042 A G 1.158350 4.6393e-06
3:8798181 C T 0.151248 1.1250e-05
3:8800911 T C 0.147049 1.2031e-05
3:8801943 A G 0.036419 2.1844e-05
3:8802292 C T 0.227509 8.5800e-06
3:8802516 T C 0.764178 -2.7696e-05
3:8803811 T C 1.123573 2.2841e-06
3:8803979 A G 0.094246 -1.2429e-05
3:8805366 G T 0.210327 -3.5259e-06
3:8807535 A G 0.461978 -6.5149e-05
3:8807809 C T 0.118933 -9.8699e-06
3:8808696 A G 0.760132 2.3565e-05
3:8809184 A G 0.702907 1.3103e-05
3:8809222 T C 0.224001 -6.4608e-05
3:8809703 A G 1.514760 3.7827e-05
3:8810462 T C 0.286374 9.3940e-06
3:8812222 T C 0.032931 1.0426e-05
3:8812693 T C 1.275906 1.5200e-05
3:8813656 C G 0.064845 1.6175e-05
3:8818219 G T 0.034804 -7.4597e-06
3:8819661 T G 1.718960 3.1526e-06
3:8820174 T C 0.049042 -6.6448e-06
3:8821742 G A 0.684969 2.6574e-05
3:8822502 G A 0.208583 -1.9632e-05
3:8824222 G A 0.154182 6.3533e-06
3:8827669 A G 0.039771 -4.4488e-08
3:8833387 A G 0.399370 -4.3538e-05
3:8834445 A G 0.437265 -3.7967e-05
3:8836499 G A 0.020491 1.0199e-05
3:8839324 G A 0.160373 3.2875e-06
3:8848998 C T 0.117664 -1.9560e-06
3:8850893 T C 0.039737 -1.2277e-05
3:8853715 C T 1.580856 -1.1346e-06
3:8854367 C T 0.366463 4.6125e-05
3:8859902 G A 0.128812 -2.7028e-06
3:8860486 A G 0.162580 1.0095e-05
3:8866780 G A 0.127306 1.2628e-05
3:8869956 A G 0.030405 -1.5382e-05
3:8883416 G A 0.196976 -3.6498e-05
3:8883938 A G 0.777111 -5.4247e-06
3:8886606 G T 0.030833 -8.3313e-06
3:8895277 T C 0.042297 2.4727e-06
3:8899362 G A 0.056882 7.1996e-06
3:8901008 A G 0.707340 -3.2887e-05
3:8905524 T C 0.073667 -3.8600e-05
3:8906866 A G 0.087389 -4.7541e-05
3:8909526 G A 0.639432 -2.1686e-05
3:8910651 C T 0.091102 3.7333e-06
3:8913219 A G 0.083251 -1.6203e-05
3:8915815 T C 0.040441 7.1186e-06
3:8916683 C T 0.029636 6.1800e-06
3:8917325 C T 1.628801 -7.4491e-06
3:8922458 A C 0.041352 -4.7290e-06
3:8923089 A G 0.020426 -1.0966e-06
3:8932353 G A 1.926904 -9.8088e-06
3:8945081 A C 0.191631 -4.4071e-05
3:8946235 A G 0.127483 1.0566e-05
3:8954959 G A 0.179398 1.2776e-05
3:8955389 T C 1.453224 3.0625e-05
3:8976115 A G 1.456147 3.3339e-05
3:8979499 A G 0.046921 1.2254e-05
3:8984464 A C 0.613423 -2.9247e-05
3:8986725 T C 0.029952 1.3483e-05
3:8996747 A G 0.266155 -3.5041e-05
3:9004750 T C 0.047577 1.8786e-05
3:9008174 C T 1.667977 -1.0152e-05
3:9010117 A G 0.060316 2.8573e-05
3:9010906 A C 0.035161 -1.3147e-05
3:9013079 A G 0.205390 -4.8806e-05
3:9016628 T C 1.370013 2.2285e-05
3:9023071 T C 0.033376 -3.0949e-06
3:9023231 A G 0.103246 -1.8070e-05
3:9024871 T C 0.044925 -1.3033e-06
3:9031340 C A 0.189285 -3.9874e-06
3:9035070 A G 0.110552 -9.4042e-06
3:9041193 C T 0.151958 -5.1467e-05
3:9041346 C T 1.601745 -3.0494e-06
3:9042206 C T 1.088028 -3.2277e-05
3:9050800 T C 0.510480 3.2239e-05
3:9053820 T C 0.083816 5.1995e-06
3:9054865 G A 0.025716 3.3867e-06
3:9061352 G A 0.040828 -3.2010e-06
3:9066587 G C 1.803946 1.9371e-05
3:9068858 G A 0.384163 8.7761e-06
3:9071220 T C 1.526102 1.0900e-05
3:9072128 G A 0.499716 -2.6059e-05
3:9072286 C T 0.326046 3.0184e-06
3:9073654 T C 0.898277 -3.0429e-05
3:9076242 A G 0.035579 -8.9649e-06
3:9077450 C T 0.221638 2.9255e-05
3:9078201 C A 0.414194 2.0108e-05
3:9079896 C T 0.173955 -1.0760e-06
3:9080714 C T 1.315697 1.4972e-05
3:9082800 G A 0.610962 4.3707e-05
3:9085345 T C 0.424468 -5.1058e-06
3:9089254 G C 1.425025 3.0982e-08
3:9090707 A C 0.609595 2.9940e-06
3:9091151 G C 1.057566 1.5391e-05
3:9091307 A G 0.157521 -1.7148e-05
3:9091946 G T 0.969980 4.3123e-05
3:9094156 G C 0.172500 3.5631e-05
3:9097026 G A 0.071740 -2.9390e-05
3:9098423 A G 1.618737 1.9646e-05
3:9101818 T G 0.043195 9.0016e-06
3:9104321 A G 0.651885 -9.0402e-06
3:9107979 C T 0.220054 -4.5620e-05
3:9109211 C T 0.298515 2.0559e-05
3:9110709 G A 0.038823 -1.0111e-05
3:9111847 G T 0.256064 -2.3959e-05
3:9112699 A G 0.034760 6.3120e-06
3:9112876 T C 0.385227 1.4272e-05
3:9113057 C T 1.667542 7.3523e-06
3:9113689 A G 0.852094 1.6839e-05
3:9114759 C T 0.451792 -7.1491e-07
3:9117788 G A 0.139916 -3.7922e-05
3:9118636 C T 0.046829 -1.8166e-06
3:9120021 T C 0.078193 1.5025e-05
3:9121228 T C 0.036919 -3.7017e-06
3:9123454 T C 0.030207 4.5684e-06
3:9124624 A G 0.900191 3.4407e-06
3:9135507 T C 0.034641 8.2096e-06
3:9136869 C T 0.434684 -5.3695e-07
3:9138213 T C 0.049260 -1.5161e-05
3:9141915 C T 0.733199 2.0187e-05
3:9157665 T G 0.143146 -2.0089e-05
3:9158926 G A 0.055777 2.5153e-05
3:9160844 G C 0.135636 9.2200e-06
3:9162721 C T 0.815696 -9.0651e-06
3:9172945 C A 1.479419 6.9825e-06
3:9173864 C A 1.239844 -6.9564e-06
3:9182863 C T 0.058746 4.2217e-06
3:9185528 G A 0.049549 2.2438e-05
3:9187812 C T 0.220210 9.1583e-06
3:9195331 C T 0.325166 2.2597e-05
3:9195958 C A 0.052469 2.1551e-06
3:9196756 G A 0.038398 -2.0931e-05
3:9197231 T C 1.347214 -4.5087e-06
3:9199613 G C 0.261640 -9.5514e-06
3:9201465 A G 0.041644 8.3429e-06
3:9203491 A G 0.031418 -5.5102e-06
3:9212198 A G 0.838213 2.2188e-05
3:9212707 A C 0.517660 3.1016e-07
3:9218513 C T 0.561855 -1.2255e-05
3:9218797 G A 0.710342 2.1636e-05
3:9219440 G T 0.722058 -1.0975e-05
3:9223246 T C 0.051755 3.5871e-05
3:9224941 A G 0.145580 7.7719e-06
3:9225721 A G 0.127735 8.4821e-06
3:9227867 A G 0.091836 5.9454e-06
3:9230006 A G 0.166415 -1.3918e-05
3:9230305 A G 0.036184 -1.5370e-05
3:9242176 T C 0.374167 2.6700e-05
3:9243656 T C 0.086988 -2.4929e-05
3:9245822 A G 1.008428 -5.7572e-06
3:9245974 A G 0.112167 4.2689e-06
3:9247992 A G 0.052809 1.3167e-05
3:9248187 C T 0.059759 -1.7209e-05
3:9248376 C T 0.133712 -2.0192e-05
3:9249174 C T 0.798948 -3.9991e-06
3:9250402 A G 0.046686 -8.8347e-06
3:9251198 C T 0.087236 -3.3526e-07
3:9251204 G C 0.041335 -9.1690e-06
3:9252998 T C 0.325635 8.7227e-06
3:9256489 G T 0.149252 1.9104e-06
3:9257822 A G 0.347581 9.4543e-06
3:9258987 A C 0.625034 -2.3371e-05
3:9264122 G T 0.600786 -1.6141e-05
3:9264361 T C 0.077553 -2.1414e-05
3:9272907 G A 0.363771 2.1794e-05
3:9275049 C T 1.533388 2.4971e-05
3:9276083 G T 0.971771 -5.3048e-06
3:9287737 C T 1.219360 8.3242e-06
3:9290344 C G 0.244090 -4.3936e-06
3:9296950 C A 0.282236 1.2973e-05
3:9298564 C T 0.829380 -3.0741e-05
3:9299963 T C 0.073810 2.5385e-07
3:9300178 G T 0.224963 1.9943e-05
3:9300481 C T 1.500396 2.6428e-05
3:9300554 C G 0.127718 7.8351e-06
3:9300692 T C 0.072365 5.7428e-06
3:9300828 A G 0.038748 -6.3317e-06
3:9302032 C T 1.434623 2.6621e-05
3:9308414 G T 0.056777 1.4734e-05
3:9309174 C T 1.475965 7.9034e-06
3:9312015 C T 0.170865 4.8189e-08
3:9312207 T G 0.751701 2.1816e-05
3:9312398 C A 0.573965 -1.7244e-05
3:9313204 A C 0.042256 -8.1876e-07
3:9318416 G T 1.253923 1.2907e-05
3:9318678 G A 0.156623 -5.0154e-06
3:9331117 T G 0.047798 5.0846e-06
3:9337101 G T 0.206777 9.0407e-06
3:9339875 A G 0.623660 -4.7038e-06
3:9340324 G T 0.352677 1.4323e-05
3:9341937 A C 0.128360 -7.8518e-06
3:9342231 C G 0.283209 2.6039e-05
3:9343778 T C 0.342481 2.3504e-06
3:9352970 G A 0.494616 1.3429e-05
3:9353007 T C 0.044837 1.5280e-05
3:9354353 A G 1.505112 6.6849e-06
3:9358616 T G 0.197390 -9.1438e-06
3:9361555 G A 0.212309 1.4186e-05
3:9363272 C T 0.856847 -5.9471e-06
3:9363925 C T 0.604339 -4.9148e-06
3:9366920 A G 0.662653 -3.8215e-07
3:9374170 C T 0.483924 9.9739e-06
3:9375422 C G 0.104898 -3.5112e-06
3:9376490 T C 1.492502 1.3362e-06
3:9376691 G A 0.092207 2.7099e-06
3:9380543 T C 0.035872 -2.9391e-06
3:9389223 C T 0.890393 -2.4899e-05
3:9389577 T G 1.474163 -1.7246e-05
3:9391448 C T 0.025233 -1.2422e-05
3:9396504 C T 0.039159 1.3348e-05
3:9396525 G A 1.134609 -2.4938e-05
3:9400284 C A 0.182428 1.0040e-05
3:9406704 A G 0.386743 3.7330e-05
3:9408443 C A 1.219465 -3.1845e-05
3:9419354 T C 0.074684 -2.3767e-05
3:9428136 A G 0.101954 2.0239e-05
3:9428363 A G 0.044810 3.6781e-06
3:9432098 C T 0.020266 2.6726e-06
3:9432421 G A 0.050841 -6.0747e-06
3:9434315 A G 1.883882 2.3302e-06
3:9447746 A G 0.047564 -7.9922e-06
3:9469655 A G 0.459744 6.5895e-06
3:9474842 G C 0.040774 -6.5240e-06
3:9478642 T C 0.040125 -1.3682e-05
3:9480883 G A 0.073895 2.8885e-05
3:9481004 T C 0.052884 1.8550e-06
3:9489767 C T 1.883763 6.6127e-06
3:9491940 T C 0.035749 1.1006e-05
3:9492276 C T 0.374538 5.7029e-05
3:9495119 A C 0.410240 4.8819e-05
3:9509744 T G 0.035168 3.4690e-07
3:9515054 C T 0.072719 6.1644e-06
3:9517369 T C 0.202544 7.4667e-05
3:9517577 T C 0.125991 -2.7440e-06
3:9523294 A G 0.298613 4.2063e-05
3:9523362 T G 0.032893 -9.9305e-06
3:9534149 A G 0.040801 -3.4045e-06
3:9534336 C T 0.415564 4.3764e-05
3:9536767 A G 0.044021 3.4617e-06
3:9540689 A G 0.123859 -7.3986e-06
3:9541149 T C 0.117865 -3.1713e-06
3:9544554 T C 1.178219 -2.0499e-05
3:9546173 A C 1.628471 1.5493e-05
3:9554359 C T 0.090292 2.1879e-05
3:9555554 C T 0.122666 -2.0607e-05
3:9565463 C T 0.344348 8.3210e-06
3:9567657 A G 1.004478 2.8538e-06
3:9576847 C G 0.035460 -1.7495e-05
3:9581893 T C 0.134500 9.1804e-06
3:9585380 T C 0.043664 1.1226e-05
3:9590151 A G 0.033073 2.8625e-06
3:9592982 A G 0.415411 4.6686e-06
3:9596040 A G 1.615052 -1.8291e-05
3:9596948 G A 0.175132 -6.1903e-06
3:9597997 C T 0.717091 6.3604e-06
3:9599496 G A 0.132114 -3.8988e-05
3:9609383 G A 0.237396 -4.0825e-05
3:9615378 G T 0.147885 -2.2231e-05
3:9617634 G A 1.533313 -1.5357e-05
3:9622677 T C 1.001357 -1.0982e-05
3:9632314 C T 0.500274 -6.9122e-06
3:9635563 A G 0.106928 -5.2745e-06
3:9644778 C A 0.080583 -4.6720e-06
3:9649259 G A 0.543951 2.0807e-05
3:9649459 G A 0.063607 4.6901e-06
3:9651610 G A 1.919128 -1.2933e-05
3:9652284 A G 0.679271 -2.1172e-05
3:9654989 G A 0.036534 2.2533e-05
3:9655454 T C 0.033169 4.9601e-06
3:9661842 T C 0.059755 -3.8601e-05
3:9661847 G A 0.049729 2.1095e-06
3:9666368 A G 0.105799 3.0172e-05
3:9667949 T C 0.520625 -1.0173e-05
3:9668964 T G 1.568603 -7.9530e-06
3:9672013 A G 0.029235 -4.2613e-05
3:9673018 A G 0.589329 -8.9822e-07
3:9702881 G A 0.045228 -2.4295e-05
3:9715294 C T 0.041862 -2.4893e-05
3:9720535 T G 0.073922 -9.5559e-06
3:9722623 C T 0.035107 -2.5074e-05
3:9728444 A G 0.077795 -2.7790e-05
3:9730284 G A 0.090493 -2.9194e-05
3:9731644 A G 0.020042 7.3584e-06
3:9732005 C T 0.110202 -1.0778e-05
3:9732220 C G 0.073310 -1.5780e-05
3:9732263 A G 0.022184 4.5297e-06
3:9735085 C A 0.293122 1.3418e-05
3:9739235 A G 0.177389 4.3932e-06
3:9748636 G A 0.630171 8.1828e-06
3:9754144 A G 0.039710 1.4855e-05
3:9754334 T C 0.195548 -4.0984e-06
3:9757086 G C 0.674719 -2.5388e-05
3:9757287 A G 0.042063 -4.8937e-06
3:9758085 T G 0.036218 8.5884e-06
3:9758461 T G 0.035168 3.0389e-06
3:9758664 G A 0.228335 1.2119e-06
3:9759922 T C 0.033488 -3.3751e-06
3:9769739 A G 0.119854 9.9319e-06
3:9775111 G A 0.362870 7.8963e-06
3:9778342 C A 1.801709 7.6658e-05
3:9779855 G A 0.509725 1.4574e-06
3:9781895 A G 0.045126 3.1803e-06
3:9783081 T C 0.036001 6.0034e-06
3:9795372 G A 0.753792 9.8979e-06
3:9798773 G C 0.460523 5.3120e-05
3:9809082 C T 1.831284 5.2143e-05
3:9813330 G A 0.023639 -1.0773e-05
3:9814249 G T 1.022789 -3.3978e-06
3:9819922 C A 0.367368 -6.5774e-06
3:9824308 A G 0.418246 2.3793e-05
3:9831112 G A 0.324251 -1.2141e-05
3:9832368 A G 0.039251 1.8961e-05
3:9834538 A G 0.075048 7.5400e-06
3:9839053 G A 0.085064 2.5768e-06
3:9850263 A G 0.040145 -1.8487e-06
3:9851405 G A 0.071886 -1.5674e-05
3:9852856 C T 0.030911 1.7843e-05
3:9853472 T G 0.462559 3.1554e-05
3:9854865 C A 0.323180 -1.0480e-05
3:9855548 A C 0.030435 -3.9031e-05
3:9861053 C T 1.779970 2.4275e-05
3:9862925 G A 0.100118 8.1557e-06
3:9865640 T C 1.890468 4.1413e-05
3:9867625 T C 1.366712 -6.2846e-06
3:9871030 G T 1.396154 -5.7446e-06
3:9876919 A G 0.323497 -1.0203e-05
3:9877481 A G 1.077649 -1.7487e-06
3:9880426 T C 1.223946 2.5996e-05
3:9883030 C T 1.847280 2.4941e-05
3:9885615 C G 0.137591 2.8718e-07
3:9897970 C G 0.321467 -1.3885e-06
3:9903906 A G 1.337310 1.8240e-05
3:9908935 A G 0.200477 -4.9147e-06
3:9917654 A G 1.604233 -1.0075e-05
3:9918811 A G 0.076676 -2.7191e-05
3:9920138 C G 0.248078 -1.2054e-06
3:9926010 A G 0.190638 6.4633e-06
3:9932112 T C 0.572489 1.1778e-06
3:9934753 G A 0.076357 -2.0585e-05
3:9935773 G C 1.400071 -1.9460e-05
3:9936901 A G 0.038904 6.3825e-06
3:9939828 A G 0.329936 -2.1897e-05
3:9943355 A G 0.418263 4.0259e-06
3:9944133 T C 0.070322 -5.5777e-05
3:9945059 T C 0.048526 -2.8863e-05
3:9945978 T G 0.034199 -1.0818e-05
3:9949821 G A 0.079702 -7.3215e-06
3:9950932 A G 0.025924 -8.2893e-06
3:9957455 T C 0.984364 -8.4280e-07
3:9957898 A G 1.079644 5.0722e-06
3:9960070 T C 1.073480 2.4573e-06
3:9962816 G A 0.921233 7.3613e-06
3:9965393 A G 0.208413 -7.2209e-06
3:9965458 T C 0.076360 -7.2546e-06
3:9969328 G A 0.959501 2.4145e-06
3:9971386 C A 0.106316 5.8707e-06
3:9972241 T G 0.021871 -1.2615e-05
3:9974543 C G 0.029905 -7.2169e-06
3:9976159 G A 1.977483 2.9774e-06
3:9976864 T C 0.406133 3.1092e-06
3:9976944 A G 0.041886 -4.4382e-06
3:9979660 G A 0.502348 7.5850e-06
3:9985096 A G 0.033713 1.5606e-05
3:9991163 G A 0.492624 5.6779e-06
3:9991388 C G 1.955578 1.0040e-05
3:10002479 C T 0.203792 8.0914e-06
3:10005693 G C 0.035107 4.6080e-06
3:10016911 C A 0.032054 -2.1303e-05
3:10049013 A G 0.086063 1.4791e-05
3:10049287 C T 0.495235 1.3909e-06
3:10055688 A G 0.025063 7.4733e-06
3:10055813 C A 0.370856 -3.9399e-06
3:10063763 C A 0.339108 9.6140e-06
3:10070915 T C 0.087987 -5.8777e-06
3:10088915 A G 0.032496 -9.8301e-06
3:10118004 G A 0.069285 -1.6592e-05
3:10119928 G A 0.058164 -3.5976e-06
3:10122515 T C 0.047224 1.2294e-05
3:10131104 T C 0.035073 3.4185e-06
3:10134320 G C 0.153553 1.1529e-05
3:10135796 G A 0.020504 7.3152e-06
3:10142949 T C 0.831981 1.3190e-05
3:10143770 T C 0.338779 5.8969e-06
3:10153785 A G 0.087607 2.5247e-06
3:10159058 G T 0.028766 -1.1777e-05
3:10166292 C T 0.078838 -1.7981e-05
3:10166695 C A 0.093590 1.1866e-05
3:10168647 C T 0.246463 -1.9274e-06
3:10168732 A G 0.043032 -4.1854e-06
3:10168905 T C 0.033410 -1.2643e-05
3:10172821 C T 0.102678 -1.1764e-05
3:10179646 G A 0.055305 1.0751e-05
3:10180659 A C 1.760421 3.2145e-05
3:10182562 A G 1.372066 2.4808e-05
3:10183274 T C 1.744714 2.8603e-05
3:10184519 C T 0.027471 2.2898e-05
3:10188363 G A 0.054210 -1.2842e-05
3:10188428 G T 1.743980 3.1210e-05
3:10196362 A G 1.727297 3.2282e-05
3:10211918 T C 0.288587 2.1428e-05
3:10212494 T C 1.013195 6.0766e-06
3:10219508 C T 0.395012 -1.1533e-05
3:10219567 A C 0.039727 -1.9922e-06
3:10223607 C G 0.773045 2.6483e-06
3:10225124 A G 0.030483 9.5158e-06
3:10225127 T C 0.051399 -4.8621e-06
3:10226144 A G 1.532055 -2.0119e-06
3:10227980 G C 0.117328 -1.0200e-05
3:10229922 A G 0.053731 2.0104e-05
3:10232428 G T 0.105293 2.5184e-05
3:10237297 A G 1.822587 4.3278e-06
3:10237428 A G 0.290056 -8.6283e-07
3:10242671 C A 0.185617 -1.6116e-06
3:10250961 T A 0.028847 4.4243e-06
3:10253823 G A 0.907538 -2.2953e-06
3:10254797 A C 0.747886 -3.3681e-07
3:10255002 G C 0.123366 4.1161e-06
3:10257768 T C 0.798207 -4.0678e-06
3:10261689 C G 1.548014 -8.2708e-06
3:10264480 G C 0.858506 6.5272e-06
3:10266222 G A 0.432546 -5.4183e-07
3:10271265 T C 0.185977 5.0609e-06
3:10275474 A G 0.134983 -3.6747e-06
3:10280233 T C 1.277228 1.2378e-05
3:10292140 T C 0.213104 2.7094e-06
3:10296133 A G 0.035185 2.4253e-06
3:10296296 G T 0.648758 4.1157e-06
3:10302056 G A 0.212190 4.1485e-07
3:10302172 A G 0.782112 1.5795e-05
3:10302479 A G 1.847821 -2.1561e-05
3:10305968 T C 0.057984 8.5030e-06
3:10311939 T C 0.190985 2.7485e-06
3:10319168 T C 0.091445 -1.2431e-05
3:10320579 A G 0.020790 -1.1646e-05
3:10321229 T G 1.500542 -1.1980e-05
3:10323781 A G 0.749229 2.1125e-05
3:10325357 A C 0.061292 -8.9139e-07
3:10325750 G T 1.284990 1.0297e-05
3:10328453 A T 0.123318 8.2000e-06
3:10331119 T C 0.096072 -5.7115e-05
3:10331457 T G 0.159676 -1.2335e-05
3:10341082 G A 0.472460 -3.2535e-05
3:10346421 A G 0.226109 -1.5978e-07
3:10347027 T C 0.022684 -6.4776e-07
3:10348219 T C 0.058990 8.1008e-06
3:10356146 C A 1.529352 -4.6201e-05
3:10360204 T C 0.032370 4.9835e-06
3:10369180 G A 0.295802 4.4163e-06
3:10374093 C A 0.116617 3.8716e-05
3:10376167 C T 0.302214 2.4349e-05
3:10377312 T G 1.254997 2.8489e-05
3:10378499 G C 0.566924 -1.0908e-05
3:10383527 T C 0.240820 9.6422e-06
3:10395930 G T 0.313729 2.4630e-05
3:10397069 C T 0.298025 -1.3470e-05
3:10405322 T C 0.834881 1.5561e-05
3:10413526 A G 0.054248 -1.2057e-07
3:10425136 C T 0.757627 4.0826e-06
3:10433173 A C 0.123325 1.2062e-05
3:10442541 T C 0.038955 -1.6012e-05
3:10445313 G A 0.126028 8.7301e-06
3:10457735 G A 1.100546 7.7844e-06
3:10469303 C T 0.022014 -4.8135e-06
3:10477142 T C 0.060044 1.4204e-05
3:10488155 C T 0.080865 1.3182e-05
3:10493369 A G 1.643403 5.9310e-06
3:10494146 T C 0.408142 2.4747e-05
3:10500517 A G 1.815039 1.5618e-05
3:10501524 A G 0.087437 -5.9594e-06
3:10508208 C T 0.095389 -2.5498e-05
3:10509023 T C 0.080355 -1.9926e-05
3:10509483 T C 0.700768 -2.9032e-05
3:10509498 T G 0.104776 2.9515e-05
3:10518280 C T 0.383174 -1.3922e-05
3:10519680 T C 0.726766 1.3018e-05
3:10522678 C T 1.147940 -1.7728e-05
3:10525096 G A 1.012171 -1.8847e-06
3:10526438 G A 1.386522 -1.9237e-06
3:10526546 A G 0.053554 1.6881e-05
3:10526816 G T 0.032914 1.3547e-05
3:10526866 T C 0.058426 -3.6324e-06
3:10527775 G A 1.038418 -4.7509e-06
3:10527891 T C 1.388807 4.3408e-06
3:10529067 A G 0.206298 -1.2496e-05
3:10529301 A C 0.114547 4.7375e-06
3:10529401 C T 0.065970 -1.1298e-05
3:10531890 A C 0.034726 -1.1373e-05
3:10532556 T C 0.385778 4.9761e-05
3:10533251 C A 0.176247 -3.9581e-05
3:10534247 C T 1.073392 -1.9710e-05
3:10535771 T C 0.553546 -4.5935e-05
3:10538451 T C 0.027141 7.0816e-06
3:10538529 C T 0.368337 -1.3187e-05
3:10539482 T C 0.737537 -2.8264e-06
3:10542223 C A 0.841102 -2.3376e-05
3:10542893 G A 1.962378 4.3675e-06
3:10545125 G C 0.317747 -1.2408e-06
3:10548789 A G 0.169760 2.1999e-05
3:10554558 T C 0.591685 -1.0821e-05
3:10558786 C T 0.034869 7.0344e-06
3:10561751 T C 0.025169 4.5793e-06
3:10563273 A C 0.022456 -7.4863e-06
3:10569707 A G 0.023197 -7.6515e-07
3:10569935 T C 0.044748 -6.2554e-06
3:10570187 G T 0.178276 7.8536e-06
3:10571275 G A 0.061870 9.5182e-07
3:10573562 A G 0.028035 -7.8728e-06
3:10574672 G A 0.516100 1.0502e-05
3:10576987 G T 0.278819 1.1865e-05
3:10588369 G A 1.059731 5.1554e-05
3:10589946 T C 0.104449 -7.8368e-06
3:10605220 T C 0.066868 -1.1975e-05
3:10611142 G A 0.159407 -6.5139e-06
3:10611407 C A 0.688474 3.3393e-05
3:10611507 G A 0.357937 4.6247e-05
3:10617707 A G 0.030993 -6.7683e-06
3:10617752 T C 0.038663 -9.3848e-08
3:10622448 C T 1.022099 8.1428e-06
3:10625996 G A 0.032614 -6.0707e-06
3:10626513 T C 0.075619 1.9277e-05
3:10626663 A G 0.540317 -1.5439e-05
3:10629780 G A 0.231735 3.4625e-05
3:10630300 C G 0.097837 2.2061e-05
3:10630417 C G 0.088603 -2.8840e-06
3:10631792 A G 0.021072 9.9722e-06
3:10633169 T G 1.793474 -2.1567e-05
3:10633335 A G 0.717638 1.0064e-05
3:10637727 C T 0.212662 2.1179e-06
3:10639101 G C 1.203401 -3.0572e-05
3:10639764 A G 0.104592 -1.2112e-05
3:10651470 G A 0.276174 1.1760e-05
3:10653727 C T 0.623439 1.2611e-05
3:10654031 A G 1.784808 -1.5850e-05
3:10654437 G A 1.052027 -5.8989e-05
3:10656846 T C 1.130305 -2.9882e-05
3:10660042 G C 0.343807 -2.6224e-05
3:10660741 T C 0.032394 3.7193e-06
3:10666072 T C 0.401900 -2.5166e-05
3:10666716 C T 0.171494 2.4027e-05
3:10668182 C A 0.056580 3.7432e-06
3:10668490 G T 0.041223 1.5072e-05
3:10669949 T C 1.198097 -1.2509e-05
3:10671256 A G 0.073382 -1.6189e-05
3:10672646 G T 1.876005 -7.7169e-05
3:10672963 C T 0.197859 -1.0706e-05
3:10674782 A G 0.830498 -8.2130e-05
3:10676237 C T 0.035725 1.0325e-05
3:10680590 C T 0.107927 8.7597e-06
3:10681865 T C 0.293949 4.4493e-06
3:10687859 A G 0.191583 -6.5383e-06
3:10687976 C T 0.121758 -3.2965e-05
3:10691899 A G 0.293612 8.2041e-06
3:10698171 C T 0.160179 7.6913e-06
3:10698648 C A 1.516674 8.5895e-06
3:10719530 C T 0.208542 1.8875e-05
3:10725030 T C 1.494824 -1.5121e-07
3:10729230 T G 0.111174 8.9341e-05
3:10730821 G A 0.033254 2.7883e-06
3:10753490 C T 1.557911 -1.0690e-05
3:10753975 T C 0.058402 1.2835e-05
3:10762645 T C 0.049059 3.7174e-05
3:10768425 T C 1.176879 -1.8553e-05
3:10769921 G C 0.350613 -3.0788e-06
3:10774759 T C 1.611533 1.0729e-05
3:10782360 C G 0.639224 -6.9290e-08
3:10782894 G A 0.108356 1.8156e-05
3:10785860 T C 0.346469 6.2720e-06
3:10789182 A C 0.181370 -1.9939e-05
3:10792318 C G 1.402624 1.5644e-05
3:10793137 A G 0.206369 -2.3341e-05
3:10797515 A G 0.041634 2.4263e-05
3:10797529 A G 0.138070 4.8619e-05
3:10800794 G A 0.213662 -1.8290e-05
3:10805684 A C 0.037000 4.4415e-07
3:10809645 T C 0.026206 -6.0624e-06
3:10810225 C T 0.245110 -1.0595e-05
3:10814569 A G 0.151126 -5.4733e-05
3:10817972 A G 0.182319 1.6562e-05
3:10820067 T C 0.827228 -3.2745e-05
3:10823089 T G 0.125073 -2.0100e-05
3:10823326 C A 0.996590 -1.7186e-06
3:10827248 T C 0.023676 2.9809e-06
3:10832671 C T 0.846824 -1.4099e-05
3:10836291 G A 0.021898 -1.6251e-06
3:10840276 T C 0.242214 -1.3133e-05
3:10843687 C A 0.182220 -1.4382e-06
3:10845313 C A 0.516780 -1.5861e-06
3:10849708 A G 0.087290 -3.9960e-07
3:10859962 T C 0.027549 -7.1761e-07
3:10862413 G A 0.154406 -1.7581e-05
3:10866177 G A 0.040536 1.4233e-05
3:10866551 C T 0.125018 6.6503e-06
3:10868944 G A 0.593225 -7.2381e-06
3:10871472 G A 0.083197 -2.1706e-05
3:10876710 G C 0.170566 -8.6213e-06
3:10877611 T C 0.679036 -1.0684e-05
3:10881210 T C 0.103450 -1.8983e-05
3:10883043 T C 0.185080 -1.1085e-05
3:10884341 T G 0.034175 2.6169e-06
3:10885920 C T 0.648251 -3.0386e-06
3:10892145 A G 0.054812 -1.3590e-06
3:10894588 A G 0.025580 1.4904e-05
3:10899617 G A 0.128846 -1.1883e-05
3:10899836 A G 0.108886 1.3615e-05
3:10899881 G A 0.464885 5.8815e-06
3:10901520 G A 0.023323 -1.4476e-05
3:10908660 A G 0.102569 1.5909e-05
3:10911044 G C 0.054948 -5.0862e-07
3:10923193 T G 1.585681 1.6590e-05
3:10932081 G A 1.535686 -1.7546e-06
3:10948354 A G 0.126997 3.6856e-06
3:10949388 A G 1.172667 -5.1532e-07
3:10950051 A C 0.181156 1.8235e-05
3:10953549 C A 0.726069 -1.2357e-06
3:10957353 T G 0.043361 -6.1102e-06
3:10972885 A G 0.555830 -1.4538e-05
3:10973462 C T 0.324163 -2.2440e-05
3:10974156 T C 1.758432 3.2781e-05
3:10974260 A G 0.062791 3.9075e-06
3:10976119 T C 0.123597 -5.8844e-06
3:10976533 G C 0.058984 9.3308e-05
3:10978994 A G 0.040958 -8.3352e-06
3:10983424 G T 0.814475 -7.0651e-06
3:10988057 C A 0.130444 -7.3219e-06
3:10989292 G A 0.604206 -1.5190e-05
3:10993170 C T 0.086797 3.2754e-05
3:10993424 T C 0.634614 -5.5541e-06
3:10997255 T C 0.808389 -2.7293e-05
3:10998720 A C 0.066756 -7.9631e-06
3:10999301 A G 0.082860 -2.0731e-05
3:10999494 G T 0.186521 6.2038e-06
3:11004491 G A 0.310655 2.4896e-05
3:11012595 C A 0.048155 -4.6210e-06
3:11013587 A G 1.923983 1.1799e-05
3:11014565 C T 0.178783 1.1121e-05
3:11016534 A G 0.099873 -1.0297e-05
3:11019401 C A 0.440736 -1.6653e-05
3:11019418 C A 0.363829 3.0364e-05
3:11020105 C G 0.197248 1.1240e-05
3:11029876 A G 0.048464 -1.4353e-05
3:11032556 T C 1.458677 9.6827e-05
3:11035591 C T 0.761489 -8.2309e-05
3:11035963 T C 0.171674 -3.2230e-05
3:11037625 G A 1.199036 -4.6456e-05
3:11037689 A G 0.042165 1.6132e-06
3:11039702 A G 0.124230 6.5068e-06
3:11040439 T G 0.693618 2.5385e-05
3:11041870 A G 0.839001 -4.4840e-05
3:11046246 T C 0.031554 2.2027e-05
3:11046273 A G 0.080511 -2.9979e-05
3:11050518 T C 0.195782 -1.3431e-05
3:11052342 A G 0.673858 3.8273e-05
3:11052817 C A 0.133412 1.4534e-06
3:11056831 A G 1.143320 3.2148e-06
3:11061255 A G 0.162919 -3.0733e-05
3:11063174 G A 0.114356 -1.8901e-05
3:11063340 T C 0.123077 2.7243e-05
3:11066587 G A 0.084193 -1.1926e-05
3:11066840 C A 0.051681 -6.3865e-05
3:11068288 G A 0.022106 -2.2462e-06
3:11069751 A G 0.053170 -8.1361e-05
3:11071244 G A 0.078516 -5.8982e-05
3:11073249 A G 0.220859 -3.3061e-05
3:11075014 T C 1.545583 2.4215e-05
3:11075184 T C 0.030952 1.2777e-05
3:11075745 T G 0.053384 6.0620e-06
3:11076400 G C 0.331625 3.9975e-05
3:11079256 T C 0.283729 -4.2286e-06
3:11079705 C T 1.928730 1.7761e-05
3:11080169 G A 0.713089 1.1986e-06
3:11082494 T C 0.038938 2.0435e-05
3:11082914 A G 0.042566 2.4486e-05
3:11086001 G A 0.557258 4.4075e-06
3:11089345 C T 0.241489 3.6158e-06
3:11089371 T C 0.074769 2.0441e-05
3:11090603 C G 0.360867 -9.1720e-06
3:11095837 A C 0.398398 4.4423e-06
3:11095930 G A 0.103797 -2.1020e-06
3:11097661 T C 0.196622 4.9684e-05
3:11097826 A C 0.266019 1.5663e-05
3:11098511 G T 1.017560 2.9166e-05
3:11101152 T C 0.104215 -1.8600e-05
3:11107613 A G 0.051847 -2.1966e-05
3:11126075 A C 0.512690 -5.4511e-06
3:11127421 C A 0.969629 9.1620e-06
3:11130020 G A 1.394869 2.4368e-05
3:11134336 A G 0.116757 5.1630e-05
3:11135242 A G 0.059160 1.5195e-05
3:11135553 A C 0.559053 3.4543e-08
3:11150581 C T 0.068513 1.1073e-05
3:11160494 A G 0.078709 3.3466e-05
3:11167885 G A 0.026695 -2.9643e-06
3:11170615 G A 0.497768 1.6006e-05
3:11172852 G A 0.384782 -3.3677e-05
3:11175970 T C 0.605624 7.8579e-06
3:11183756 G A 0.095178 1.6207e-06
3:11191751 C T 0.046197 -2.2182e-05
3:11192845 T C 0.050426 -1.8753e-05
3:11199907 G A 0.319216 -2.4750e-06
3:11201341 T C 0.023568 9.0376e-06
3:11202682 G T 0.028596 -5.0143e-06
3:11205350 A C 0.549027 1.5045e-05
3:11205639 G A 0.223586 -3.2060e-06
3:11217969 T C 0.299096 6.8473e-06
3:11219002 G A 0.144411 1.9487e-06
3:11220196 A G 0.050062 7.9003e-07
3:11224743 A G 0.089004 1.5851e-05
3:11227149 T C 0.743749 -1.3243e-05
3:11227421 A G 0.332890 -1.8893e-05
3:11228383 A G 0.319723 8.7410e-05
3:11228517 T C 1.870161 -3.4857e-06
3:11230915 A G 0.119823 1.3981e-05
3:11232779 C G 0.830417 -5.7076e-06
3:11234717 T C 1.650400 1.3741e-05
3:11237417 A G 0.027501 5.1656e-07
3:11237539 G C 0.569378 -1.2219e-05
3:11239076 T G 0.449892 5.6788e-05
3:11244825 G A 0.077574 2.0807e-05
3:11249717 G A 0.434293 -1.5345e-05
3:11254208 T C 0.071077 -3.3241e-05
3:11254494 T C 1.896210 -5.1666e-05
3:11258277 G A 0.078261 7.7142e-06
3:11260162 T C 0.035923 -1.8893e-05
3:11269659 A C 0.023343 -1.2979e-05
3:11270803 G T 0.828975 1.0413e-05
3:11272005 G A 0.287346 1.1869e-05
3:11294027 G T 1.328719 7.2109e-06
3:11297250 G A 0.231708 1.1499e-05
3:11301791 G A 0.074813 2.8373e-05
3:11302884 A G 0.247538 -1.9748e-05
3:11318996 T G 0.031666 6.6228e-06
3:11325181 G A 0.031428 3.7908e-06
3:11330291 A G 0.020498 -1.3647e-05
3:11337603 G T 0.120565 3.1885e-06
3:11341174 C A 0.075823 -8.5946e-06
3:11344427 A G 1.643994 5.3637e-06
3:11346072 T C 0.089120 -2.2348e-06
3:11357828 T C 0.082565 2.8884e-06
3:11360997 C A 0.811439 3.2403e-05
3:11365251 T C 0.029935 5.5105e-06
3:11370255 G A 0.038598 -4.0803e-06
3:11378069 A G 1.274349 8.5297e-06
3:11400019 C T 0.072311 3.2352e-05
3:11420706 C A 0.166890 -4.8854e-06
3:11421692 C T 0.068493 2.1583e-06
3:11424456 A G 0.056383 8.1717e-06
3:11428522 C T 0.117964 -1.4270e-05
3:11434292 T G 0.287673 -2.7620e-05
3:11444692 A G 0.057763 1.5174e-06
3:11456506 A G 0.120367 5.3020e-05
3:11478960 A G 1.627498 5.3561e-06
3:11483855 G T 0.210514 -3.8313e-05
3:11486873 T G 0.104031 -4.3880e-06
3:11493945 C T 1.229230 2.0031e-06
3:11495819 A G 0.033138 2.9644e-05
3:11497231 T C 0.029789 -4.7786e-06
3:11497363 C T 0.118324 -2.1076e-05
3:11535417 A G 1.259512 1.0900e-05
3:11540296 T C 0.054452 1.4568e-05
3:11540486 A G 0.269048 -3.4894e-05
3:11544631 T C 0.045643 1.3399e-05
3:11549596 T C 1.611992 -2.6630e-06
3:11559102 C G 0.143364 2.7481e-05
3:11562126 G A 0.049172 -2.5811e-06
3:11570026 T C 0.043055 1.9646e-06
3:11576047 T C 0.093760 -4.8189e-06
3:11590269 A G 0.021786 -1.2073e-05
3:11593013 T C 0.454284 1.5833e-05
3:11596302 C T 0.637130 -1.4358e-06
3:11600563 T C 1.233942 -9.8242e-06
3:11602131 A G 0.279153 -5.7296e-05
3:11609198 C T 0.372600 2.0644e-05
3:11611146 C A 0.041410 -8.4258e-06
3:11615207 C T 0.491502 3.3326e-05
3:11616409 T C 0.051382 -7.2536e-06
3:11619958 A G 0.933761 1.8368e-05
3:11620167 A G 0.122751 -9.5406e-06
3:11624211 A C 1.790391 -9.8277e-06
3:11625414 T C 1.161934 1.2407e-05
3:11640601 A G 1.727229 -2.3903e-06
3:11641926 C G 0.126497 1.7384e-06
3:11642277 C T 1.904081 2.6397e-06
3:11643465 C T 1.905519 -4.1034e-07
3:11647942 A G 0.528111 -5.1839e-06
3:11655594 A G 0.055924 -3.8683e-05
3:11657278 G A 0.163351 -8.1085e-06
3:11663976 G A 0.096511 3.1517e-06
3:11664627 C G 0.110851 -1.0919e-05
3:11669471 C A 0.171603 6.2171e-06
3:11675789 C T 0.450490 -3.1147e-05
3:11678101 C T 0.279714 -3.2479e-05
3:11680970 C T 0.243176 -1.1245e-06
3:11681073 A G 0.051796 1.8663e-06
3:11682950 A G 0.042301 3.5022e-06
3:11684957 T C 0.022160 1.0451e-05
3:11689492 G A 1.097436 -1.9225e-05
3:11691777 T C 0.050953 -6.2112e-06
3:11693144 A G 1.429466 2.0680e-06
3:11698018 G A 0.119160 2.8979e-05
3:11698214 G T 0.229090 -3.9037e-06
3:11701734 A G 1.355574 -1.0453e-06
3:11702731 G A 0.046911 1.6076e-05
3:11707968 C G 0.041570 8.2814e-06
3:11708475 C A 0.392554 -3.5895e-05
3:11710373 C T 0.035933 1.8343e-05
3:11713489 A C 0.068710 1.5880e-05
3:11719052 C A 1.280043 -1.5892e-05
3:11723224 G A 1.616109 -8.0038e-06
3:11729093 C T 0.150242 1.5809e-05
3:11737145 T C 0.128863 -9.8900e-07
3:11742947 A G 0.192240 5.7318e-06
3:11747561 A C 0.072202 2.9242e-06
3:11747655 G T 1.436486 -4.6649e-06
3:11751264 C T 0.092196 -4.2880e-06
3:11758513 G A 1.114149 -1.3250e-05
3:11762464 T C 0.790880 -2.6174e-05
3:11766206 G A 0.577878 -2.5494e-06
3:11771530 G A 0.639490 5.0703e-06
3:11772784 A C 0.853709 1.7837e-05
3:11774920 A G 0.268532 -8.4041e-06
3:11775697 C G 0.160628 -3.1665e-06
3:11779665 A G 1.106312 -7.1207e-06
3:11781682 C T 1.809372 -8.9561e-06
3:11781717 T G 0.176526 -9.7664e-06
3:11788970 T C 0.109716 9.3225e-06
3:11790188 A C 0.400217 -3.7694e-06
3:11790710 A G 0.801658 3.2461e-06
3:11793181 T C 0.712882 -1.0529e-05
3:11793217 T C 1.023700 1.2979e-05
3:11794488 T C 0.043338 7.3318e-06
3:11796487 T C 1.094019 1.4149e-05
3:11797832 C A 0.505642 1.3955e-05
3:11797923 A C 0.406405 -5.6978e-06
3:11798039 T C 1.641591 1.6797e-05
3:11799434 C G 0.054458 1.2587e-05
3:11799588 C A 1.164803 1.2657e-05
3:11803927 A G 0.484485 -5.4341e-06
3:11804072 C T 0.084802 3.8187e-06
3:11805254 C T 0.123662 2.0895e-05
3:11810086 A G 0.356145 2.4996e-06
3:11811589 C T 0.137866 -1.7735e-05
3:11811671 T G 1.467085 -1.0707e-06
3:11812866 A G 0.948822 -1.8674e-06
3:11815740 G C 0.980131 -1.1899e-05
3:11821299 T C 0.033968 6.2212e-06
3:11828640 A G 0.027229 2.1464e-06
3:11830536 C T 0.929620 -1.2498e-06
3:11830707 A T 0.087879 1.0911e-05
3:11836773 A G 0.036769 -1.3356e-05
3:11837136 C T 0.086967 1.8691e-05
3:11842237 A G 0.039513 1.0107e-06
3:11851941 C A 0.854114 1.1777e-05
3:11856580 C T 0.028878 -1.9786e-05
3:11857611 T C 0.072335 -2.3434e-05
3:11860615 G A 0.034097 -8.6756e-07
3:11861898 C A 0.026746 1.0648e-05
3:11866490 T C 0.050722 -4.2966e-06
3:11868485 C T 0.050430 4.1467e-06
3:11870786 A G 0.612743 6.0163e-05
3:11871215 C T 0.309027 4.0286e-05
3:11871439 C T 0.025961 1.8957e-05
3:11874878 G A 0.033481 -3.9417e-06
3:11880760 C T 0.205584 -4.6248e-05
3:11880816 A C 1.079862 -1.6065e-05
3:11886365 C T 0.893582 -4.7049e-05
3:11886451 A G 0.531450 -1.2687e-04
3:11887991 G C 0.900419 -4.2428e-05
3:11887993 A G 0.036946 -5.8748e-06
3:11891529 T C 0.774755 6.1910e-06
3:11893606 G A 0.237722 2.5524e-06
3:11897177 G A 0.040723 2.6156e-05
3:11898859 A G 0.056230 1.4852e-05
3:11903245 G A 0.712620 -3.3831e-05
3:11913064 T C 0.174323 -1.2494e-05
3:11913188 G A 1.526510 -2.8712e-05
3:11913960 A G 0.042930 1.3253e-05
3:11914075 T C 0.061122 2.4974e-05
3:11914241 T C 0.643882 -9.2302e-06
3:11916653 G T 0.541860 -2.1375e-06
3:11924455 T C 0.054904 3.6480e-06
3:11925765 A G 0.026131 1.0318e-05
3:11929340 G A 0.053653 1.5716e-05
3:11939312 T C 1.587415 -3.7659e-05
3:11939888 G C 0.424148 -9.5772e-06
3:11941035 A G 0.649951 -2.6497e-06
3:11945279 C A 1.180282 -1.5024e-05
3:11945930 C T 0.100791 -1.3286e-05
3:11948221 C T 0.228441 1.9355e-05
3:11948258 A C 0.709189 -1.2809e-05
3:11950921 G C 0.287370 2.2827e-06
3:11951047 G A 0.162716 -3.4767e-06
3:11953304 A G 0.631449 -3.0478e-06
3:11955173 T C 0.177226 -1.6534e-05
3:11956598 G A 0.233058 -1.3031e-06
3:11959350 A G 0.045255 -2.7380e-05
3:11961288 T C 0.644093 -2.0919e-05
3:11962507 T C 0.073841 -1.1387e-05
3:11963293 T C 0.045044 3.7771e-05
3:11965140 G C 0.169689 -3.5366e-05
3:11969950 A G 0.056009 1.4261e-05
3:11979162 G T 0.398626 3.4259e-06
3:11981639 G A 1.601214 5.7419e-06
3:11987520 G A 1.610601 -2.5195e-06
3:11991007 A C 1.537526 4.5274e-06
3:11991995 C T 0.040624 -1.9068e-05
3:11998856 A G 1.626020 -7.0139e-06
3:12006892 C T 0.079661 -9.6447e-06
3:12009771 T C 0.088042 1.4572e-05
3:12011650 G A 0.407159 1.2557e-05
3:12013984 C T 0.027447 -2.3991e-05
3:12015313 C A 0.398979 -4.9976e-07
3:12021902 T C 0.483679 -5.3414e-07
3:12022084 G T 1.085295 -2.2710e-05
3:12029991 A G 0.025723 -1.1013e-06
3:12036176 C T 1.652120 -3.3902e-05
3:12039799 A C 1.649546 -3.4329e-05
3:12042835 G A 0.339095 -6.6810e-06
3:12043966 C T 0.156314 1.5214e-05
3:12046530 G A 0.130475 -5.7715e-06
3:12050306 T C 0.042715 2.1955e-06
3:12067966 A G 0.034478 -2.5734e-06
3:12068537 T G 0.023656 1.0517e-05
3:12075218 T C 0.065600 -1.2161e-05
3:12086257 G A 0.078821 5.4454e-06
3:12088379 A G 0.106975 -4.0556e-08
3:12089633 A G 1.494769 -1.8458e-05
3:12100347 G C 0.090806 -7.3694e-06
3:12106191 C T 1.720093 -2.1699e-05
3:12133641 A G 0.041029 2.6776e-05
3:12144982 C T 0.064756 6.2458e-06
3:12145244 G T 0.026352 -5.8280e-06
3:12146487 A G 0.061401 -1.0670e-05
3:12153646 A G 0.101522 -4.3935e-07
3:12155888 C T 0.326451 -2.0025e-05
3:12159193 C T 0.519071 -1.9334e-06
3:12168317 C T 0.046819 2.6266e-06
3:12183154 G A 0.099197 1.5271e-05
3:12185555 G A 0.035688 -1.5070e-05
3:12208049 A G 0.060979 -1.4291e-05
3:12217797 T C 0.129948 4.1944e-06
3:12223413 C T 0.092985 5.4117e-06
3:12224151 C T 0.792720 -7.4934e-07
3:12226789 A G 0.073093 -2.3950e-05
3:12227307 T G 0.042403 -7.1747e-06
3:12229015 G A 1.495810 -1.6272e-05
3:12232074 G A 1.789656 -2.5035e-05
3:12247494 C T 0.090248 -5.5787e-06
3:12262347 C A 0.100247 -2.0896e-05
3:12269266 T C 0.829965 -2.3469e-05
3:12277845 A G 0.124070 4.1296e-06
3:12281202 T C 0.043793 -1.7628e-05
3:12289800 G A 0.121901 7.2597e-06
3:12292963 A G 0.091833 6.6897e-06
3:12299313 G A 1.160689 -4.2996e-07
3:12301893 C A 0.678183 -1.8716e-05
3:12302033 C T 0.390187 1.6263e-05
3:12306778 A G 0.148076 -9.1895e-06
3:12312217 T C 0.026338 -4.0981e-06
3:12314846 A G 0.244675 1.1641e-05
3:12320348 A C 0.121771 -1.0367e-05
3:12334991 A G 1.206787 -3.2911e-06
3:12348835 A G 0.481731 8.3901e-06
3:12353303 T C 0.043905 8.7825e-06
3:12358016 G A 0.031115 6.5088e-06
3:12373905 G A 0.064410 -4.3414e-06
3:12390484 C T 0.242625 -5.9046e-06
3:12393125 G C 0.240697 -4.7389e-06
3:12408335 C G 0.042933 -4.4867e-07
3:12411089 C A 0.076731 -1.4729e-05
3:12418949 G A 0.066647 -9.0643e-06
3:12419366 T C 0.170035 3.4078e-05
3:12426936 T G 0.294037 1.1547e-05
3:12437237 G C 0.178008 3.7863e-05
3:12443844 G A 0.405888 1.6835e-05
3:12447153 T G 1.044374 5.4421e-08
3:12465488 A C 0.688138 -1.3751e-05
3:12469997 A G 0.051242 7.7714e-06
3:12471748 C T 0.024642 1.2801e-05
3:12472019 T C 0.338299 5.7308e-06
3:12475557 T C 0.252637 -1.8419e-05
3:12477055 C G 1.334417 -2.2714e-05
3:12478817 A G 0.207416 1.3468e-05
3:12478861 T C 0.032635 -4.0443e-05
3:12480175 G A 0.104497 5.1678e-06
3:12481375 T C 0.530423 -2.3547e-05
3:12485437 C T 1.803140 9.6979e-07
3:12487511 C T 0.225398 2.8869e-06
3:12492798 A G 0.022568 7.2378e-07
3:12496887 C T 0.561515 -2.1721e-05
3:12498401 A G 0.850404 6.7951e-06
3:12499913 A G 0.025172 -9.2207e-06
3:12501093 G A 0.247891 1.3156e-05
3:12507401 C T 0.342882 9.6384e-06
3:12510283 T C 0.075745 -1.4227e-05
3:12521571 A G 1.011131 -1.0871e-05
3:12531168 G A 0.040036 7.2651e-06
3:12531421 A G 0.026811 -6.3735e-06
3:12531461 A G 0.026223 -1.0077e-05
3:12531902 G A 0.051246 6.7362e-06
3:12533578 T C 0.027114 4.8573e-06
3:12544779 A G 0.024927 -1.3538e-05
3:12544829 A G 0.129686 1.3941e-05
3:12551807 C T 0.130502 1.2620e-05
3:12552084 G A 1.153628 -6.4881e-08
3:12582625 T C 1.901045 -9.9694e-06
3:12584699 G A 0.024873 -1.2229e-05
3:12592368 C T 0.148446 -5.2882e-06
3:12596507 C T 0.283232 1.9051e-05
3:12597892 C T 0.112527 -9.1409e-06
3:12600837 A G 1.018804 6.3122e-06
3:12614616 G T 0.175866 1.3845e-05
3:12615580 G A 1.176730 -2.4457e-05
3:12615984 C T 0.490180 -9.0366e-06
3:12616533 A G 0.547096 -1.1387e-06
3:12625747 A G 0.297770 -2.1165e-05
3:12626516 A G 0.718168 -2.3142e-05
3:12628920 C G 0.431937 -5.3563e-06
3:12633168 G A 0.024312 -1.4039e-05
3:12642949 C T 0.868549 -1.0612e-05
3:12655876 A G 0.047424 -5.5435e-06
3:12676113 T C 0.380933 -1.9532e-06
3:12706097 G T 0.053078 4.7758e-06
3:12707620 C A 0.654626 -1.1591e-05
3:12717189 A G 1.496072 1.4194e-05
3:12727962 A C 0.847691 3.3057e-05
3:12735969 T C 0.055788 1.3147e-05
3:12736314 C T 1.326468 5.1992e-06
3:12749385 A G 0.110022 -3.1264e-05
3:12753131 A C 1.125729 -2.2714e-05
3:12762572 G A 0.041345 7.5933e-06
3:12770751 A G 1.896401 -1.0486e-05
3:12773868 T C 0.750630 9.0717e-06
3:12778794 G A 1.063546 2.7079e-05
3:12784081 T C 0.022381 6.6501e-06
3:12785829 A G 0.096626 1.8039e-05
3:12788938 A G 0.938909 1.3368e-05
3:12795601 A G 0.297518 -1.2735e-05
3:12796000 C T 0.024479 -1.4580e-05
3:12801843 T C 1.264302 3.6216e-06
3:12803313 T C 0.875461 1.2324e-05
3:12813786 T C 0.041359 -7.6790e-06
3:12814537 C T 1.959423 -4.3762e-06
3:12816509 G A 0.210694 1.4490e-06
3:12827525 A C 1.172572 1.5251e-05
3:12827746 G T 1.203867 3.9663e-06
3:12836792 T C 1.081565 3.4055e-05
3:12839843 G C 0.097741 -2.9081e-05
3:12840934 C T 1.331806 2.2659e-05
3:12841717 G C 0.053656 -2.2067e-06
3:12843368 T C 1.210653 5.4442e-05
3:12846397 A G 0.029014 -2.2975e-05
3:12848822 C T 1.332322 2.2393e-05
3:12851170 T G 0.046180 -1.4560e-05
3:12856856 G A 1.237277 7.3943e-06
3:12857493 T C 1.069401 3.4427e-05
3:12858028 C T 1.176617 1.6674e-05
3:12859004 C A 1.193171 1.1870e-05
3:12859500 G A 0.092866 -2.3020e-05
3:12860988 G A 1.055896 6.6511e-06
3:12861042 A G 0.109634 7.5528e-06
3:12861470 A G 0.035079 1.1149e-05
3:12861586 C T 0.351484 2.5980e-05
3:12861608 A G 0.335814 1.8351e-05
3:12862257 A G 1.280064 8.5710e-06
3:12863370 T C 0.091962 -2.9307e-05
3:12864386 C T 1.374756 3.1581e-06
3:12866019 A G 0.057760 -1.4840e-07
3:12873245 A G 0.116628 3.8862e-05
3:12874925 G A 1.560505 1.3982e-06
3:12875443 A G 1.262796 -3.7002e-06
3:12880818 C A 0.221315 1.4358e-05
3:12900430 G A 0.357702 1.4570e-05
3:12902465 T C 0.288475 8.3845e-06
3:12902913 A G 1.919819 -1.0918e-06
3:12904063 A C 0.058096 -7.0314e-06
3:12908510 C A 1.159639 7.9026e-06
3:12916772 C T 1.153730 2.5588e-05
3:12918758 T C 0.057637 -1.1547e-05
3:12919062 A G 0.119562 4.1525e-05
3:12926399 T C 0.101678 1.1217e-05
3:12930286 G A 0.257149 -2.8651e-06
3:12936408 A G 0.038513 1.4653e-05
3:12938762 T C 0.029558 3.1066e-05
3:12939939 A G 0.073627 -1.6937e-07
3:12940346 A G 1.626329 -7.0524e-06
3:12942408 A G 0.431441 -3.5565e-06
3:12946433 G T 0.451228 1.2226e-06
3:12956905 T C 0.304638 -4.3596e-05
3:12962074 A G 0.302792 -4.9412e-05
3:12970494 T C 1.289192 4.0176e-06
3:12971209 C T 0.282022 -1.0415e-05
3:12979173 A G 0.163851 5.4719e-06
3:12980036 T C 0.076765 2.3830e-05
3:12981873 C T 0.436180 1.0757e-05
3:12984597 T C 0.061183 -2.3323e-06
3:12987835 C T 0.064967 6.6327e-06
3:12998905 A G 0.073803 -1.1512e-05
3:12999940 C T 0.361986 2.1159e-05
3:13001931 A G 0.934978 4.8959e-06
3:13006586 G C 0.365389 -1.0367e-05
3:13012816 A G 0.288890 -1.3822e-05
3:13019301 G A 1.813544 -1.7102e-05
3:13021292 C T 0.090252 -2.6332e-07
3:13025357 C T 0.297352 -5.7067e-06
3:13025899 A G 0.739818 3.0416e-06
3:13026073 T C 0.037140 -1.9760e-05
3:13030159 T C 0.174540 -1.5590e-05
3:13031976 C T 1.737717 -2.8145e-05
3:13032126 T C 0.331003 3.2683e-06
3:13032737 T G 0.066310 -5.4725e-06
3:13033619 T C 0.106404 -1.1887e-05
3:13037101 A C 1.935077 1.3132e-05
3:13039519 T C 0.072794 5.5786e-06
3:13046519 A G 0.192498 -7.2515e-06
3:13048461 C T 0.051552 8.0364e-07
3:13050686 G A 0.115903 7.8905e-06
3:13051155 G T 1.499992 -5.2175e-08
3:13052795 C A 1.895333 9.9745e-06
3:13053678 T C 0.032339 -2.4879e-05
3:13053744 G C 0.290413 2.6121e-05
3:13054448 T C 0.154967 4.2131e-07
3:13054770 C T 0.301194 -1.1469e-06
3:13054823 A G 0.091061 2.1601e-06
3:13057791 G A 0.214624 6.4861e-06
3:13058031 A G 0.311203 3.9675e-06
3:13059436 A G 0.686455 -5.9135e-07
3:13059941 T C 1.868825 -8.9429e-06
3:13063804 T C 0.155695 -1.2695e-05
3:13065455 T C 0.879721 6.6611e-06
3:13066017 T C 0.097755 2.4802e-05
3:13066535 C T 1.829271 -8.4605e-06
3:13068703 A G 0.047598 -1.5371e-05
3:13070113 C A 1.597135 2.8269e-05
3:13070799 G A 1.610360 6.4524e-06
3:13075078 G A 0.414670 6.8541e-06
3:13077017 C T 0.027892 1.7757e-05
3:13079988 A G 0.827663 5.8248e-07
3:13087558 G T 1.874771 -9.4312e-06
3:13091428 C T 0.396888 3.2091e-06
3:13092038 C T 0.035113 2.5965e-05
3:13098542 T C 0.063512 -4.7526e-06
3:13104677 T C 0.178059 7.4892e-06
3:13106302 C T 0.933275 9.2224e-06
3:13110077 C T 1.332254 8.7203e-06
3:13112286 G A 0.977609 3.5579e-05
3:13113940 T G 0.430513 9.9313e-07
3:13116044 G A 0.152754 1.7265e-05
3:13117999 A G 0.919873 3.4768e-05
3:13123519 A G 0.027753 -2.1870e-05
3:13124498 A G 0.123312 7.4788e-07
3:13129536 T C 0.074218 3.1367e-06
3:13131301 A C 0.636464 -9.5058e-06
3:13132694 T C 0.232609 1.3451e-05
3:13133264 T C 0.055057 9.8199e-06
3:13135500 T G 1.855586 -1.0777e-05
3:13135575 T C 0.344973 2.2903e-05
3:13136771 T C 0.064726 -1.5870e-05
3:13138865 A G 0.190676 1.9414e-05
3:13145081 A C 0.111116 7.1111e-06
3:13145281 T C 0.151785 1.1397e-05
3:13145779 G A 0.588900 1.7826e-05
3:13149343 T C 0.699262 -1.2847e-05
3:13149705 A C 0.136734 -9.3050e-06
3:13152176 A G 0.763682 6.9624e-06
3:13153642 A C 0.055006 1.9725e-05
3:13160265 T C 0.038540 -3.0053e-06
3:13172718 A C 0.325455 -5.5513e-06
3:13173764 G A 0.039962 1.6829e-05
3:13177912 A G 0.067871 -1.3631e-06
3:13178902 C T 0.087362 -6.1531e-06
3:13179745 A C 0.045031 1.5727e-05
3:13181776 A G 0.516756 -6.9578e-06
3:13181905 G A 1.070336 4.0708e-06
3:13182692 T G 0.501399 3.4089e-06
3:13186109 G A 1.648761 2.6103e-05
3:13186845 T C 0.158728 1.7103e-05
3:13189919 A G 0.265513 -2.3582e-05
3:13192364 T C 1.168250 -1.1715e-05
3:13198052 T C 0.130669 -6.1915e-06
3:13205785 T G 0.085924 8.2680e-06
3:13207536 A G 0.800118 -5.1787e-06
3:13212134 T C 1.244529 -4.3541e-07
3:13212225 T C 0.110705 -1.1943e-05
3:13212908 C T 0.339737 2.0477e-05
3:13213734 A C 0.081103 3.2237e-05
3:13217342 T C 0.258890 3.4696e-05
3:13217692 T G 0.692316 -5.2176e-06
3:13218281 C A 1.239399 -1.7323e-05
3:13219781 A G 0.054302 -1.5431e-05
3:13220204 C T 0.140290 -6.3703e-07
3:13223868 T C 1.501858 -2.5565e-05
3:13228735 C A 0.126681 -1.9647e-06
3:13231551 G A 0.501249 -2.9761e-06
3:13234515 A G 0.092604 1.3859e-05
3:13237282 A G 0.292290 -1.8809e-05
3:13241893 G C 0.055043 -1.2487e-05
3:13244345 A G 0.037085 4.5509e-06
3:13244922 T C 0.079365 2.6464e-05
3:13245725 G A 0.300075 4.8091e-05
3:13248625 A G 0.034321 2.9376e-06
3:13250682 G A 0.198179 -1.6196e-05
3:13254590 C T 0.072583 1.3938e-05
3:13261298 A G 0.193824 -6.3571e-06
3:13266183 A G 0.553709 -7.9069e-06
3:13266403 C T 0.058392 1.7874e-06
3:13273299 T C 1.071342 1.1616e-05
3:13275607 A G 0.817453 1.1419e-05
3:13276005 G A 0.588635 -2.3861e-05
3:13276044 G A 0.027430 1.5407e-05
3:13277170 T G 0.045996 1.8795e-05
3:13278630 T C 0.056893 1.5723e-05
3:13280288 T C 0.079848 -5.3475e-07
3:13281967 T C 0.261678 2.6972e-05
3:13284218 G A 0.116036 -9.9340e-06
3:13284483 T G 0.184026 -3.1549e-06
3:13284808 G A 0.455865 2.0891e-05
3:13285966 T C 0.055709 -2.1891e-06
3:13286726 C T 0.055492 -3.6786e-06
3:13288216 C T 0.555402 2.1871e-05
3:13288743 A G 0.121302 -2.1845e-05
3:13290146 G A 0.081422 1.6470e-05
3:13291228 A G 0.093689 -6.6228e-07
3:13295019 G C 0.030214 2.1283e-05
3:13295431 C T 0.052089 -2.5858e-05
3:13295685 C T 0.096905 -1.7273e-05
3:13296115 C T 0.038772 -8.9227e-06
3:13301580 C A 0.277477 8.5284e-05
3:13301696 A G 0.482098 4.5694e-05
3:13301836 A G 0.023789 8.4180e-06
3:13307063 G A 1.330364 -3.1467e-06
3:13315296 T C 1.220094 3.8727e-06
3:13325515 C T 0.147257 2.9038e-05
3:13326400 A C 0.670061 -2.1198e-05
3:13328058 C A 0.035776 7.2778e-06
3:13335287 T C 0.136435 7.9018e-06
3:13342190 A G 0.046000 1.7707e-05
3:13346672 T C 0.291229 3.4500e-05
3:13352115 T C 0.054227 -1.3733e-05
3:13359433 A G 0.905461 3.2040e-05
3:13361287 T C 0.976249 2.9019e-05
3:13361391 G A 1.426623 2.2336e-07
3:13368454 G A 0.100070 1.0890e-05
3:13369702 T C 0.674929 -1.2162e-05
3:13369787 T C 0.044521 -2.0540e-05
3:13371369 T C 0.025216 3.9460e-05
3:13383982 G A 1.875108 6.0047e-06
3:13387189 T C 1.696841 8.8431e-06
3:13389108 G A 0.039826 -1.4334e-06
3:13390953 T C 0.027063 9.3963e-06
3:13395475 C G 0.348278 -2.0297e-05
3:13395579 A C 1.132539 -2.1391e-05
3:13399786 A G 0.681253 -1.0366e-05
3:13401224 A G 0.045680 6.4622e-06
3:13404919 A G 0.055458 6.2146e-06
3:13407556 C T 1.134949 -2.8084e-05
3:13413371 A G 0.040951 2.7605e-08
3:13420383 A C 0.036878 -2.4335e-06
3:13421150 T C 1.092016 -2.3504e-05
3:13428970 G A 0.099938 9.5786e-06
3:13439512 T C 0.074854 7.9927e-06
3:13449191 G A 0.252522 -2.8411e-06
3:13458438 A G 0.047540 1.9088e-05
3:13464882 T C 0.027080 -1.4275e-06
3:13468008 C T 0.104347 -2.0433e-05
3:13470823 C T 0.290977 -5.7229e-06
3:13499551 A G 0.913910 -8.1007e-06
3:13502689 C G 0.060388 1.6594e-06
3:13503679 C A 0.723118 2.3624e-06
3:13505180 T C 0.108543 2.6617e-06
3:13515213 A C 0.043215 8.2955e-07
3:13515626 T C 0.054237 -1.3297e-08
3:13518188 C T 0.877902 1.1691e-05
3:13520375 T C 0.097854 1.3090e-05
3:13525410 G A 0.104487 -8.2706e-06
3:13527998 T G 1.665386 -3.1113e-05
3:13528903 A G 0.050685 -7.2639e-06
3:13530340 T C 0.055781 9.0795e-06
3:13533382 A C 0.164266 -6.7410e-07
3:13537336 C T 1.625336 7.3099e-08
3:13540641 A G 0.220431 -8.6064e-07
3:13543274 T C 0.065885 -1.4568e-05
3:13543529 T C 0.046890 4.9890e-06
3:13544157 A G 0.080705 3.6888e-06
3:13545697 T C 0.097650 -7.7344e-06
3:13546937 A G 0.067126 4.0927e-06
3:13548716 T C 0.032149 2.1599e-05
3:13555836 T C 1.793179 -3.2407e-05
3:13558449 T C 0.148008 9.2677e-06
3:13568967 T C 0.648503 -5.2176e-06
3:13570412 A G 0.026668 -1.5662e-06
3:13572053 G A 0.199158 -7.4867e-06
3:13573068 C T 1.252151 -1.6599e-05
3:13574492 A G 0.056566 -6.9565e-06
3:13576536 T C 0.204136 2.9104e-05
3:13578007 T C 0.073219 2.9183e-06
3:13578739 C T 0.048658 -1.4610e-05
3:13581025 G A 0.189506 -8.9521e-05
3:13581171 A C 0.219758 -9.1781e-06
3:13583527 T C 0.112432 4.4518e-05
3:13585313 C T 0.797388 4.4875e-05
3:13586461 G A 1.636957 -2.5492e-05
3:13587869 T C 0.064393 -3.6735e-06
3:13590094 A G 0.206237 1.8123e-05
3:13599966 T C 0.023387 -3.0149e-06
3:13607112 T C 0.392374 -7.3575e-05
3:13608602 C T 0.219037 -5.9957e-06
3:13610260 C T 1.386845 -2.1735e-05
3:13612936 G A 0.386794 4.0358e-06
3:13614754 T C 0.099530 7.8119e-06
3:13622987 A G 1.154957 -8.9284e-06
3:13624799 T C 0.062713 -2.7107e-05
3:13624900 T C 0.034937 -1.2000e-05
3:13625471 C T 0.278802 9.2201e-06
3:13629651 T C 0.258859 1.3856e-05
3:13635770 T C 0.143360 -8.4461e-06
3:13640933 C T 1.060388 4.9736e-06
3:13649962 A T 0.071644 3.6658e-05
3:13651622 A G 0.099387 8.5611e-06
3:13652906 A G 0.052728 -2.6859e-05
3:13657525 C G 0.070533 -2.6437e-05
3:13658010 A C 0.218323 -4.0702e-06
3:13658373 G A 0.112850 4.5755e-05
3:13659897 C A 0.460679 2.1212e-05
3:13660809 C T 0.247653 6.3453e-05
3:13661515 A G 0.130910 1.1635e-05
3:13661601 T C 1.656842 -1.5014e-05
3:13661991 G A 0.162328 -7.8350e-06
3:13662337 A G 0.255211 -2.0094e-05
3:13664475 C T 0.874951 -3.6576e-06
3:13670481 G A 1.322885 -4.0427e-05
3:13670508 A G 0.206713 2.3660e-06
3:13670536 G A 1.323836 -4.0922e-05
3:13672732 T C 0.384908 -2.1872e-05
3:13674275 A G 0.026005 4.1670e-06
3:13676940 T C 1.637769 -2.4438e-06
3:13677514 G C 1.364294 4.4131e-06
3:13677622 A G 1.300507 1.3496e-05
3:13679044 A G 0.603329 -2.8526e-06
3:13680959 A G 0.448141 -1.6128e-05
3:13680987 G A 0.050028 -2.1764e-05
3:13683103 T C 0.118372 -1.5062e-05
3:13684389 A G 1.463107 -1.6187e-06
3:13686626 T C 0.199896 -3.1620e-06
3:13687339 A G 0.382742 2.0528e-05
3:13693546 C T 0.837689 9.2245e-06
3:13697170 A G 0.045755 3.5122e-06
3:13698731 G A 0.405476 1.8384e-05
3:13704706 C T 0.161733 -2.4629e-05
3:13708066 A G 0.272934 -1.7145e-05
3:13713218 T C 0.144836 -2.1938e-05
3:13713711 T C 0.022527 -9.6403e-06
3:13718272 T C 0.028035 -1.8949e-05
3:13725204 A C 0.654428 -5.5218e-05
3:13726508 A G 0.093720 1.7056e-06
3:13726888 C T 1.015037 -2.9527e-05
3:13728876 A G 0.250298 -1.6047e-05
3:13732461 T C 0.025159 -1.1271e-05
3:13737000 T G 0.359252 8.2618e-07
3:13738588 A G 0.561943 -2.4974e-05
3:13745868 T C 0.058287 -6.4872e-06
3:13747337 A G 1.104908 1.2433e-05
3:13757613 C T 0.294659 7.2388e-06
3:13765078 A C 0.085577 4.0061e-06
3:13771796 A C 0.276582 6.2334e-06
3:13800722 C T 1.158221 1.8328e-05
3:13802183 T C 0.054686 4.5086e-06
3:13803639 T G 0.042362 -2.0882e-05
3:13804145 T C 1.438625 3.3773e-05
3:13813834 G C 0.148253 -7.3411e-06
3:13817535 C G 0.614715 1.4886e-05
3:13819154 C T 0.067626 -1.4181e-05
3:13823342 G A 0.301115 -3.1949e-06
3:13823817 A G 0.961177 9.8077e-06
3:13828919 A G 0.034593 1.4700e-05
3:13829859 C T 1.389249 3.4792e-05
3:13830898 T C 0.036184 -5.6174e-06
3:13833032 G T 0.051847 -2.3729e-05
3:13834952 T G 0.575111 8.2751e-06
3:13836572 A G 0.059483 -3.6382e-06
3:13836583 C T 0.604084 -1.9030e-05
3:13837635 T C 0.966882 -1.2025e-05
3:13838507 C T 1.154719 -8.0219e-06
3:13840583 A G 0.022010 4.4038e-06
3:13841398 A G 0.371862 -2.8297e-05
3:13842611 A G 0.568199 7.0708e-06
3:13848830 G A 0.724597 3.0439e-06
3:13852729 T C 0.604669 -1.1977e-05
3:13854918 T G 1.302611 2.1349e-05
3:13857577 A G 0.555973 2.7162e-05
3:13857858 G A 0.560794 -8.8895e-06
3:13857969 C T 0.931072 -9.4273e-06
3:13858814 A G 0.034828 -5.6488e-06
3:13866286 T A 0.029228 2.5630e-05
3:13866310 T C 0.377890 7.5966e-07
3:13867575 C T 0.792274 -5.1833e-05
3:13868432 A G 0.092649 -1.3352e-05
3:13868763 T C 0.218639 -2.5207e-05
3:13869251 A G 0.365658 -1.8824e-05
3:13872497 A G 0.044170 1.1155e-05
3:13875750 G A 0.384918 -2.8790e-05
3:13876909 A G 0.419463 2.0603e-05
3:13878707 A G 0.036929 2.7161e-05
3:13880285 T C 0.236362 -1.1441e-05
3:13884020 T G 0.592817 -3.1922e-05
3:13887266 T C 0.047448 -2.2448e-05
3:13893181 T C 0.189309 1.0479e-05
3:13897245 C T 0.575583 3.0604e-06
3:13897281 T C 0.256557 3.3229e-05
3:13912879 A G 0.058674 6.7039e-06
3:13916407 T G 1.119891 -2.1865e-06
3:13919475 C T 0.304580 -4.7606e-06
3:13922994 G A 1.013524 -9.0310e-06
3:13929238 G C 0.105034 -1.8335e-05
3:13929756 A G 0.703882 -8.7339e-06
3:13940841 T G 0.172439 2.2643e-05
3:13943862 C A 0.711736 -7.7962e-06
3:13962372 G A 0.090099 -4.4868e-06
3:13969481 G A 0.024156 -1.3744e-05
3:13978803 G A 0.682331 2.2207e-05
3:14005908 T C 0.188649 1.4581e-05
3:14012861 C T 1.167866 5.1036e-05
3:14013795 T C 0.035045 -4.1666e-06
3:14013943 G A 0.105894 -1.4659e-05
3:14020295 G A 0.079661 8.8600e-06
3:14021080 C A 0.651627 2.2091e-05
3:14043412 A C 0.032597 -2.9871e-05
3:14082692 T C 0.039564 1.1897e-05
3:14082920 A G 0.032567 1.9949e-05
3:14088454 G A 0.030643 8.2173e-06
3:14091428 G A 1.163929 4.2845e-05
3:14092316 T C 0.361598 -3.0674e-05
3:14093153 T C 0.031017 -3.2396e-05
3:14099148 A G 0.081545 -3.6746e-06
3:14108146 G A 0.058953 6.7535e-06
3:14124503 A C 0.021521 1.5825e-05
3:14139966 G A 0.303353 2.0185e-05
3:14148890 T C 0.063046 -2.7518e-05
3:14150414 C A 0.817991 3.3249e-05
3:14168288 G A 0.334730 -7.0688e-06
3:14172381 T C 0.028062 2.8531e-06
3:14174427 T A 0.602044 1.8107e-05
3:14174454 T G 0.053007 1.1772e-05
3:14175262 C T 0.612203 2.9584e-05
3:14176446 A G 0.580788 2.2806e-05
3:14180731 T C 0.030663 -2.7680e-05
3:14183572 T C 0.089647 -1.5262e-06
3:14183758 G A 0.437034 1.7623e-05
3:14186238 A G 0.040805 6.1277e-06
3:14191918 A G 0.030887 -1.1291e-05
3:14194377 C T 0.061125 1.1688e-05
3:14195682 G T 0.180041 2.6378e-05
3:14198275 A G 0.023455 3.8222e-05
3:14198634 T C 0.140668 -3.5966e-06
3:14199887 A G 0.506128 7.8061e-06
3:14199908 T C 0.114788 2.2167e-06
3:14208474 C T 0.024870 -2.7322e-07
3:14209238 T C 0.041617 5.1085e-06
3:14210989 A G 0.039132 -5.0075e-06
3:14212240 C T 0.060408 -6.6299e-06
3:14214524 A G 0.064824 -1.7923e-05
3:14218893 C T 0.032594 -1.5045e-05
3:14219408 G T 0.033883 3.5277e-06
3:14222513 A G 0.033427 -2.2089e-05
3:14222571 C T 1.205526 5.1054e-05
3:14241290 A G 1.002451 9.5367e-05
3:14251411 C T 0.935322 -1.4449e-05
3:14254585 A C 0.034267 6.6581e-06
3:14255967 C T 0.271472 -9.3382e-06
3:14257187 A G 1.401002 -3.0094e-07
3:14263701 G A 1.062475 2.2026e-05
3:14267142 G A 0.064403 1.0346e-07
3:14267324 G A 0.405888 5.0234e-05
3:14278339 T C 0.055026 -3.1502e-05
3:14288322 A G 0.115179 -2.7700e-06
3:14289163 A G 0.264632 5.9090e-06
3:14290607 T G 0.435956 3.3253e-05
3:14294299 A C 0.031778 1.1419e-05
3:14296019 T C 0.041362 1.9671e-05
3:14297304 T C 0.441552 1.0926e-05
3:14303081 G A 0.217861 -2.5857e-05
3:14306115 T G 0.513159 1.8351e-05
3:14308924 A G 0.387498 1.3990e-05
3:14310763 G T 0.146291 4.3705e-06
3:14311273 C T 1.618924 -6.8636e-06
3:14314944 A G 0.926105 1.8421e-05
3:14316686 C T 0.052415 7.6319e-07
3:14330122 T C 1.267478 5.2644e-05
3:14333256 T C 0.101842 -2.1416e-05
3:14337221 C T 1.048172 -3.3759e-05
3:14337294 T C 0.044929 2.8480e-06
3:14345500 G A 0.741498 1.1555e-05
3:14346455 A C 0.123165 2.9102e-05
3:14346948 A G 0.417726 2.9903e-06
3:14348080 C T 0.497367 -1.8250e-05
3:14350659 T C 1.669177 -1.6764e-05
3:14360339 G A 0.291793 2.8116e-05
3:14361682 G A 0.062907 2.0305e-05
3:14364293 G A 0.065015 2.3002e-06
3:14371705 A C 0.663921 1.1842e-05
3:14378769 T C 0.113183 6.6048e-06
3:14379665 A G 1.310662 -3.7037e-06
3:14382802 T C 0.194507 -1.8780e-06
3:14383632 G A 1.425688 -1.0636e-05
3:14385747 A C 0.054180 -1.7337e-06
3:14385901 A G 0.238260 -8.8301e-06
3:14390260 A C 0.029612 -2.4510e-06
3:14395876 T C 0.139570 -7.7675e-06
3:14399756 T C 0.435888 3.4977e-05
3:14406331 A C 0.500117 -2.3263e-05
3:14407809 A G 0.034257 -2.3749e-05
3:14411655 C T 1.379148 -2.7277e-05
3:14414455 C G 0.232687 -2.2241e-05
3:14415474 T C 0.554113 1.7195e-05
3:14416830 T G 0.160370 7.2534e-06
3:14418794 G C 0.231525 2.6491e-06
3:14421239 G A 1.903068 1.8698e-05
3:14422927 A C 0.204771 -1.9837e-06
3:14424028 T C 0.637899 2.1875e-05
3:14427543 A G 0.247133 -1.7635e-05
3:14435115 T C 0.182734 9.3445e-06
3:14435938 A G 0.035491 1.5271e-05
3:14440968 C T 0.026984 1.2848e-05
3:14441957 A G 1.234105 1.5110e-05
3:14446410 T C 0.020613 -8.3478e-06
3:14446545 T C 1.805789 -5.3973e-06
3:14451197 C A 1.376870 2.6945e-07
3:14451837 A G 0.992235 1.2382e-05
3:14454286 G A 0.496772 3.1176e-05
3:14455958 A G 0.133875 3.3808e-05
3:14456956 A G 0.124478 7.7450e-06
3:14459473 A G 0.418236 2.0280e-05
3:14463458 C T 1.490639 1.5961e-05
3:14467263 A G 0.407346 2.4753e-05
3:14469466 A G 0.131889 -3.9543e-06
3:14474146 A G 0.122669 1.1499e-05
3:14476311 G T 0.498635 2.4553e-05
3:14476900 A G 0.042525 1.0550e-05
3:14479888 A G 0.583814 -1.3942e-05
3:14480638 A G 1.531759 2.9764e-05
3:14480778 C T 0.585371 -1.5537e-05
3:14483960 T C 0.334978 7.7086e-06
3:14489870 A G 0.611189 1.3940e-05
3:14489927 T C 0.416410 -6.5186e-06
3:14492004 T C 0.040444 -8.8263e-06
3:14496929 A G 0.847759 -3.6033e-05
3:14500265 T C 0.083143 -1.6121e-05
3:14500806 C G 0.152955 6.4715e-06
3:14501686 T C 0.928451 -4.9683e-05
3:14510442 A G 0.398099 1.4073e-05
3:14510861 C T 0.108352 -1.7750e-05
3:14511840 C T 0.448675 -4.4451e-05
3:14517115 C T 0.114292 -1.7689e-05
3:14523799 C T 0.412749 4.7330e-07
3:14526031 T C 0.639656 -3.3503e-05
3:14527363 A G 1.887592 -3.1050e-06
3:14528028 C T 0.365484 4.1727e-06
3:14528256 T C 1.431652 -1.8492e-05
3:14530721 G A 0.412507 1.5116e-05
3:14531088 G C 0.056845 -1.8599e-05
3:14531382 A G 0.591328 1.1441e-05
3:14532146 G C 0.063883 -8.3658e-06
3:14533208 A G 0.020154 -1.1258e-05
3:14533759 A G 0.706408 4.9385e-05
3:14536101 A G 0.059969 2.5630e-05
3:14536735 A G 0.058790 1.3521e-05
3:14539369 A T 0.110926 1.1663e-05
3:14540382 A G 0.034318 1.2696e-05
3:14545776 G A 1.114091 3.3759e-06
3:14547182 A G 0.122914 9.0851e-06
3:14549462 T C 0.028089 -1.2023e-05
3:14551444 G A 1.172211 3.4202e-05
3:14554608 T C 0.856456 2.7166e-05
3:14555717 A G 0.080865 -1.3442e-05
3:14555811 G A 1.090401 4.0779e-05
3:14563362 A G 0.111184 -6.1044e-06
3:14567382 T C 0.028953 -1.1086e-05
3:14569733 A G 0.390201 4.0365e-05
3:14571784 A G 0.965907 1.8042e-05
3:14575646 C T 0.366188 -3.0992e-05
3:14580142 A G 0.028783 -1.2512e-05
3:14580152 T C 0.155345 -1.9710e-05
3:14582085 T C 0.096613 4.3659e-06
3:14582986 C T 0.513417 -3.1494e-05
3:14583194 C T 1.097568 1.4470e-05
3:14587831 C T 0.765932 3.1645e-05
3:14589470 C T 0.024248 -1.1046e-05
3:14593387 A G 1.624320 1.2792e-05
3:14597098 A G 0.153417 -1.0893e-05
3:14598843 A G 0.794899 1.6661e-05
3:14598965 A C 0.525993 2.3119e-05
3:14604672 A C 1.026155 -1.5849e-05
3:14607732 C T 0.398609 1.0882e-05
3:14608139 C G 0.118491 1.8576e-05
3:14609448 G A 0.077628 1.6995e-05
3:14613657 T C 0.050963 -6.9758e-06
3:14615056 C T 0.272496 9.5035e-06
3:14617925 T C 1.627726 1.7361e-05
3:14619588 C T 0.094824 1.8024e-06
3:14628404 A G 1.008489 -2.4071e-06
3:14631657 A G 0.163943 -8.8532e-05
3:14632091 G A 0.561821 -3.1313e-06
3:14632190 T C 0.093386 7.8952e-06
3:14632542 G A 1.010485 -9.1746e-06
3:14636829 C T 0.480701 -1.0936e-05
3:14637898 T G 0.135996 -1.6887e-05
3:14639245 C G 0.058419 5.2078e-05
3:14639653 A G 0.190169 4.1192e-06
3:14645737 A G 0.353184 1.5614e-05
3:14646166 C T 0.069336 -2.3578e-06
3:14653644 A G 0.197829 -6.1347e-05
3:14655445 T C 0.191845 1.1428e-05
3:14659332 C T 0.416859 1.5331e-05
3:14661420 T C 1.184355 1.2114e-06
3:14664739 T G 0.775595 1.6755e-06
3:14665102 G A 0.609510 1.7077e-06
3:14666117 G A 0.328491 4.1442e-06
3:14668386 G A 1.015921 -2.3071e-05
3:14670155 T C 0.840956 -2.7655e-05
3:14672311 T C 1.690354 -1.0825e-05
3:14673649 G A 1.127612 3.5629e-06
3:14682369 C T 0.289954 1.9179e-05
3:14689966 T C 0.116750 -2.0198e-05
3:14690229 C T 1.115427 -2.3424e-06
3:14692110 A C 0.040917 1.6522e-05
3:14697181 A C 0.031979 -1.2122e-05
3:14713058 T G 0.680209 -1.9174e-05
3:14715199 T C 0.043599 -1.3323e-06
3:14716371 A G 1.133103 -2.8158e-06
3:14723724 G A 0.062407 9.7025e-06
3:14723750 A C 1.814720 -2.8491e-05
3:14724345 A G 0.126807 -1.4655e-05
3:14724413 A G 0.706711 -3.1367e-05
3:14725878 G A 0.143109 4.8887e-07
3:14728339 T C 0.085332 9.6699e-06
3:14730645 T C 0.625809 -4.2890e-06
3:14732549 A G 1.330946 -4.9537e-06
3:14747000 T C 0.058423 2.0500e-05
3:14755617 G C 0.830849 7.2729e-06
3:14758139 G A 0.047190 2.1458e-06
3:14760446 G A 1.773171 -6.1387e-07
3:14766439 A G 0.408152 -1.9352e-05
3:14770001 G C 0.021698 -6.0717e-06
3:14772412 G A 0.020960 -6.6936e-06
3:14782794 A G 0.052483 -6.0182e-06
3:14788035 T C 0.350348 1.1182e-06
3:14800015 A C 0.059793 1.8425e-05
3:14800419 C A 1.236043 -6.6827e-06
3:14804405 C A 0.302703 3.5361e-06
3:14810290 A G 1.112147 -9.6792e-06
3:14811160 A G 1.353622 -6.2800e-06
3:14811545 T C 0.155277 7.6015e-06
3:14812118 A G 0.910398 -3.2730e-05
3:14816252 C T 1.593082 -2.4693e-05
3:14816307 C A 0.274604 -1.4153e-05
3:14816636 T G 0.045024 3.8140e-05
3:14817654 A G 1.270575 3.3511e-06
3:14817727 A G 0.859618 -2.0424e-05
3:14817778 A G 0.035317 -2.9697e-06
3:14818128 A G 0.399071 -1.7456e-05
3:14818231 T C 0.894459 -2.3508e-06
3:14818821 A G 0.248061 9.1544e-06
3:14827470 A G 0.266927 -3.5544e-06
3:14827776 A G 0.806951 -4.2460e-05
3:14830590 T A 0.022191 1.2374e-06
3:14831250 T C 1.335899 -1.8775e-05
3:14832105 C G 0.060690 -7.4654e-06
3:14832506 G A 0.057209 -2.4575e-06
3:14832794 T C 0.034301 -5.7703e-06
3:14834288 C T 0.049549 2.6072e-06
3:14837473 C T 0.204455 2.9272e-05
3:14843159 A C 0.684245 -6.2700e-06
3:14845673 A G 0.157500 -3.1154e-05
3:14856691 C T 0.206818 1.6751e-05
3:14856813 G A 0.087763 -8.0940e-06
3:14857970 T G 0.528774 -1.2535e-05
3:14860707 A C 0.024044 3.3552e-06
3:14862121 A G 0.115740 -9.9897e-06
3:14862376 T C 0.024870 2.4028e-05
3:14863861 A T 0.119177 -2.0764e-05
3:14868482 T C 0.079943 4.2557e-06
3:14875253 A C 0.252076 -1.9084e-05
3:14878709 A G 0.025407 -5.3520e-06
3:14886796 G A 1.241843 5.3872e-06
3:14889740 A C 1.646585 1.3514e-05
3:14891334 C T 0.106377 1.3146e-05
3:14902516 A G 0.067048 -1.9336e-06
3:14903630 T C 0.053153 -7.2296e-07
3:14905190 G A 0.046102 3.5415e-05
3:14910363 T C 0.071243 -1.0604e-05
3:14913815 G T 0.225038 7.0477e-05
3:14918126 A G 0.032587 8.9035e-06
3:14924358 G A 0.177722 2.9769e-07
3:14929123 C T 1.450204 -1.5697e-05
3:14937400 T G 1.462321 -1.6020e-05
3:14939471 A G 0.065654 -3.0643e-06
3:14939786 T G 0.022310 1.6205e-05
3:14943383 A G 0.049977 -1.1891e-05
3:14944451 A G 0.117688 1.8723e-05
3:14947539 G T 0.464321 -1.5040e-05
3:14948702 C A 1.155525 -2.8217e-05
3:14949765 A G 0.027362 -1.1363e-05
3:14957830 T C 0.027205 7.3094e-06
3:14957963 T C 0.084693 4.2483e-05
3:14958545 G C 0.190767 1.2516e-05
3:14959736 C T 0.323208 8.2382e-06
3:14960170 C T 1.770080 4.1789e-06
3:14965466 T C 1.302183 1.4533e-05
3:14966318 A C 1.838454 1.0029e-05
3:14966995 C T 0.398197 -2.2808e-05
3:14973320 G A 0.122281 9.0438e-06
3:14973512 G T 1.841075 7.5763e-06
3:14978067 T C 0.024455 -4.3011e-06
3:14982761 G T 0.192865 -1.9188e-06
3:15004531 T C 0.292296 7.9533e-06
3:15041202 A G 0.038180 1.6523e-05
3:15043705 C T 0.415486 1.4731e-05
3:15049688 T C 0.026491 4.2012e-06
3:15051128 A G 1.880928 1.1927e-05
3:15058919 T G 0.113132 2.3213e-05
3:15061667 T C 0.060772 1.5671e-06
3:15062047 G C 0.040760 1.8353e-05
3:15064555 A T 0.030051 3.0362e-06
3:15071482 A G 0.035171 5.3097e-06
3:15074769 T C 0.235397 6.4177e-05
3:15076511 A G 1.814037 -7.7223e-06
3:15079207 G A 0.191991 -1.5645e-06
3:15084014 T C 0.091476 -3.0465e-05
3:15104942 A G 0.114197 2.3792e-05
3:15115478 T C 0.091482 -2.9511e-05
3:15115872 G A 0.091163 -3.1368e-05
3:15133088 T C 0.635114 -6.7828e-06
3:15139166 A G 0.041090 -1.3559e-05
3:15143886 T C 0.345055 -3.6364e-05
3:15152062 C T 0.893779 -2.1114e-05
3:15156692 T C 0.080443 -5.8228e-06
3:15157824 A C 0.035341 -2.4308e-05
3:15157833 A G 0.078866 -2.4686e-05
3:15163199 G A 0.616000 3.7425e-06
3:15183566 T C 0.860614 -5.9627e-05
3:15192862 C T 0.258421 1.6888e-05
3:15194949 T C 0.600283 1.4103e-06
3:15197640 A G 0.068806 7.8975e-06
3:15205926 G A 0.374596 -2.9068e-05
3:15216791 C T 0.169624 -3.7243e-05
3:15218734 A C 0.052051 -6.7996e-07
3:15225347 T C 0.282338 3.7390e-05
3:15238892 G A 1.142691 2.1690e-05
3:15256268 G A 0.062530 -1.7351e-05
3:15259992 A G 0.126548 6.6401e-06
3:15267044 G A 0.046452 -6.1081e-06
3:15268006 A G 0.371828 6.8421e-06
3:15268412 G A 0.191434 7.5982e-06
3:15271859 T C 0.024438 3.3307e-06
3:15276562 A G 0.042335 1.8780e-05
3:15283464 T G 0.159486 1.6480e-05
3:15286157 T C 0.101043 -1.5755e-06
3:15287199 G A 0.216660 -2.0700e-05
3:15295364 G A 0.253453 3.4010e-05
3:15301363 A G 1.143551 1.5115e-05
3:15307632 G A 1.735630 1.5171e-05
3:15308409 T C 0.025822 2.5507e-06
3:15310909 G C 0.022684 5.5122e-06
3:15311325 G A 1.399840 5.2612e-06
3:15313966 G A 0.042715 -7.7102e-06
3:15314012 G A 0.024054 1.7264e-06
3:15316931 C T 0.044351 1.7122e-05
3:15318013 A G 0.635668 1.8271e-05
3:15321804 C T 0.332618 -2.5337e-06
3:15324097 G A 1.569732 1.2894e-05
3:15325149 T C 1.149385 1.0148e-05
3:15328737 T C 0.176352 4.5149e-05
3:15331349 T C 0.049777 4.7547e-06
3:15332310 T C 1.534564 2.2053e-05
3:15339814 C T 0.050246 1.8335e-05
3:15340663 C T 0.194762 1.1018e-05
3:15345364 G T 1.102535 7.1323e-05
3:15347283 C T 0.025002 3.3948e-06
3:15350158 C T 0.058814 -1.0273e-05
3:15351176 C T 0.021242 7.4263e-06
3:15351965 T C 0.793682 2.2019e-05
3:15356047 G A 1.619063 1.7543e-06
3:15359812 C A 0.086593 -1.5068e-06
3:15362157 A G 0.085604 -3.3259e-06
3:15362906 G A 0.162379 2.2417e-05
3:15365686 A G 0.245858 1.8564e-05
3:15370433 G A 0.377771 1.3552e-05
3:15371023 C T 0.267726 9.9341e-06
3:15373858 T C 0.059718 -1.0717e-05
3:15374399 G A 0.337300 1.0168e-05
3:15382870 C T 0.394155 -1.2137e-05
3:15385541 A G 0.421187 6.8127e-06
3:15385874 G C 0.368078 1.5340e-05
3:15389816 C T 0.262602 1.8437e-06
3:15391411 T C 0.089732 6.9811e-06
3:15396343 T C 0.715986 1.5092e-05
3:15402141 A G 0.075479 -1.0208e-05
3:15402793 T G 0.085417 1.1028e-05
3:15403569 A G 0.252257 1.4713e-05
3:15404128 C T 0.980420 1.5142e-05
3:15405322 C T 1.893548 -1.9163e-06
3:15414357 T C 0.206988 -3.4261e-06
3:15414708 T C 0.068574 1.4107e-05
3:15432467 G C 1.585864 1.0469e-05
3:15432809 T C 0.059337 -1.6591e-05
3:15440556 T C 0.961912 1.6062e-05
3:15444812 G A 0.088674 2.0573e-05
3:15451524 A G 0.028236 -3.2946e-06
3:15455717 G A 0.859366 2.4762e-06
3:15467301 T C 0.200379 1.4400e-05
3:15473515 A G 0.622847 -6.0739e-06
3:15494658 G C 0.805823 1.3462e-05
3:15498272 A G 0.891172 1.4729e-05
3:15499713 C T 0.021820 -3.7403e-06
3:15501492 G A 0.068398 8.6776e-07
3:15509028 G A 0.892355 1.0697e-05
3:15517025 A G 0.877902 8.9730e-06
3:15527990 G A 0.062611 -7.2191e-06
3:15529115 G T 0.314939 -1.0099e-05
3:15532267 T C 0.094923 5.9752e-06
3:15537991 C T 0.197795 -3.0765e-05
3:15539770 C T 1.901653 3.5660e-06
3:15541116 C T 0.046918 -2.4705e-05
3:15545210 T C 0.163892 -2.2947e-05
3:15549967 C A 0.118195 1.4799e-05
3:15553256 T C 0.668572 1.1258e-05
3:15559228 T C 0.317414 2.9880e-07
3:15563944 C T 0.047441 4.8884e-06
3:15572072 C T 0.656485 1.4478e-05
3:15576459 A G 0.363876 -3.9090e-06
3:15577567 A G 0.288638 7.3924e-05
3:15599283 G T 0.220771 -4.0865e-05
3:15606380 C G 0.151965 1.1357e-08
3:15610070 T C 0.245467 9.3865e-05
3:15615373 A G 0.044089 -1.1215e-05
3:15620089 A G 0.107890 -6.3205e-06
3:15621143 A G 0.229502 -3.8953e-05
3:15637914 A G 0.042712 -5.5286e-07
3:15641196 C T 0.023377 -5.1888e-06
3:15646580 G T 0.068642 -1.3358e-05
3:15648004 C T 1.033332 1.2583e-05
3:15660394 A G 0.147376 5.7640e-06
3:15669556 G A 0.162117 -2.6905e-05
3:15672655 A G 0.095096 9.0145e-06
3:15676426 A G 0.691439 1.6964e-05
3:15677019 A G 0.033709 1.2520e-05
3:15686534 T C 0.056532 -1.1661e-05
3:15686693 C G 0.086087 -8.4483e-08
3:15686776 C T 0.171759 -1.6563e-05
3:15707596 T C 0.050916 4.9398e-08
3:15719049 C T 0.084428 -2.7217e-06
3:15737689 A G 1.197547 -2.4592e-05
3:15737698 C T 1.196738 -2.5393e-05
3:15746807 C T 0.021106 1.7137e-07
3:15750344 C A 1.356968 -3.5473e-05
3:15755369 C T 0.086702 1.9138e-05
3:15772301 C A 0.268613 2.1310e-06
3:15798926 C A 0.035889 -1.6712e-06
3:15805165 G A 1.357474 -3.4345e-05
3:15807426 A C 0.158564 -7.1803e-06
3:15807598 C T 0.031771 8.6277e-07
3:15808003 A C 0.057899 -1.0494e-05
3:15824310 A C 0.099883 -7.1300e-06
3:15830057 C T 0.024955 1.1424e-05
3:15852418 C T 0.026151 1.9474e-07
3:15866749 A G 0.066514 2.2620e-06
3:15885046 G A 0.101101 -6.1514e-06
3:15885076 C T 0.057008 -1.1965e-05
3:15888108 A G 0.167247 -1.1304e-05
3:15888661 G A 0.043606 -1.0111e-05
3:15905676 A G 0.047169 -9.3550e-07
3:15914978 T C 0.035759 2.2098e-06
3:15936942 G A 1.573859 -1.8458e-05
3:15939142 A G 0.602374 -7.1494e-06
3:15939306 C T 0.067401 2.2307e-05
3:15945191 T C 1.603927 -2.0396e-05
3:15956062 G A 0.067435 -1.3273e-05
3:15966998 G A 0.578840 1.6080e-05
3:15974030 T C 0.146254 2.1333e-05
3:15976904 G A 0.202470 2.6203e-05
3:15981767 G A 0.290916 -3.8457e-06
3:15991461 A C 0.082962 -3.8361e-06
3:15996302 A G 0.024897 -9.9392e-07
3:15997394 A G 0.098493 1.1922e-06
3:15998532 A C 0.202181 2.2858e-05
3:15999294 C T 0.112585 -2.4275e-05
3:16001678 T G 0.119099 -2.8109e-05
3:16009014 T C 0.218163 1.4096e-05
3:16010476 T C 1.049882 1.5005e-05
3:16031934 C T 0.099652 1.4083e-06
3:16041102 T C 0.232092 1.1749e-05
3:16041585 G A 0.029058 -5.3538e-06
3:16046283 T C 1.436700 2.9354e-05
3:16051789 G A 0.046992 -1.7438e-06
3:16066978 C T 0.221369 1.0294e-06
3:16071407 C T 0.358005 2.7330e-05
3:16072542 A C 0.135646 3.9479e-05
3:16073325 T C 0.531926 1.5425e-05
3:16074509 C A 0.074269 -2.9596e-06
3:16088476 T G 0.169590 2.8208e-05
3:16089166 C A 1.755587 1.1649e-05
3:16090103 C T 0.459867 6.7405e-06
3:16093121 G A 0.475822 2.5696e-05
3:16093524 C T 0.287999 4.2284e-07
3:16094755 C T 0.413027 4.2050e-05
3:16098904 G A 0.511021 5.2532e-05
3:16100768 G A 0.363325 -6.2788e-05
3:16103525 A G 0.079675 2.6658e-05
3:16111068 A G 0.054033 2.0514e-05
3:16113962 G T 0.056359 -5.5863e-06
3:16124870 A G 0.049909 -6.3246e-06
3:16128493 G A 0.021160 -1.2480e-05
3:16128526 T G 0.433739 3.9061e-05
3:16132989 A C 0.125950 -3.7012e-06
3:16134388 C G 0.070553 6.6373e-06
3:16134610 T C 0.166109 1.7178e-06
3:16135467 A T 0.719957 -3.6659e-05
3:16136844 T C 1.003937 -1.4300e-05
3:16139104 C A 0.086787 -2.5183e-06
3:16141853 G A 0.606549 -2.8522e-05
3:16141945 C A 0.287261 1.6314e-06
3:16144981 A G 0.218734 1.4494e-05
3:16145309 C T 0.318353 1.1661e-05
3:16146497 T C 0.304964 -2.9558e-05
3:16146715 T C 0.302696 1.9916e-05
3:16147050 C A 0.020977 -1.2949e-05
3:16150634 A G 0.037986 -9.9256e-06
3:16151433 G A 0.058174 -2.1954e-05
3:16152118 A T 1.446437 -4.6594e-05
3:16157146 T C 0.250377 -2.1389e-05
3:16157378 G T 0.168686 -2.7676e-05
3:16157441 C G 0.220693 -1.8254e-05
3:16157628 G A 0.120938 1.7207e-05
3:16158105 C T 0.064525 -1.4246e-05
3:16160879 T G 1.191352 -2.3038e-05
3:16163443 C A 0.187028 1.7207e-05
3:16166290 T C 0.162712 -2.1244e-05
3:16172134 A G 0.057392 -2.8012e-06
3:16175902 G T 0.088382 2.7824e-05
3:16177674 A G 0.066072 -1.4105e-05
3:16181717 A G 0.042664 2.0794e-05
3:16186303 G T 1.000908 -9.2495e-06
3:16188468 G A 1.744694 -1.2876e-05
3:16188493 G A 0.268742 -1.7469e-05
3:16191624 G T 0.063787 -7.6852e-06
3:16191625 T C 0.022962 -1.0692e-05
3:16192993 A G 0.051596 -1.3060e-05
3:16194281 T C 0.755917 4.0341e-06
3:16207707 T C 0.511690 -7.6961e-06
3:16211748 A G 0.343977 -6.9471e-06
3:16217110 T C 0.064185 -2.7146e-05
3:16217613 T C 0.105605 2.1377e-05
3:16222517 T G 0.355162 1.3374e-05
3:16226183 C A 0.117967 1.4418e-05
3:16227428 A G 1.133586 7.5327e-06
3:16233650 G C 0.446043 1.1953e-05
3:16234151 G A 0.311213 -1.9625e-05
3:16234379 T C 0.022755 7.4090e-06
3:16237008 A G 0.131328 1.0908e-07
3:16242494 C A 0.106516 9.5456e-06
3:16244504 A G 0.033526 2.4071e-05
3:16254172 A G 0.220278 2.8600e-05
3:16257131 T G 1.052894 3.0484e-05
3:16260278 C A 0.307341 -3.4803e-06
3:16261420 T C 0.101797 -3.6149e-05
3:16263614 C A 1.323724 4.2209e-05
3:16269779 A G 0.043511 6.7982e-06
3:16273558 G A 0.714265 5.3688e-06
3:16275765 C T 0.842932 -2.8385e-05
3:16277043 G A 1.477665 2.4236e-05
3:16281960 G T 0.024890 2.0627e-05
3:16282763 T C 0.111450 -3.1170e-05
3:16284805 C T 0.160893 -1.0292e-04
3:16288232 T G 1.255993 7.1991e-06
3:16303284 A C 0.279275 -4.7713e-06
3:16316022 G A 0.046771 -2.3073e-06
3:16321533 T C 0.136323 2.1317e-05
3:16327855 G T 0.849143 1.7120e-05
3:16327909 T C 0.280625 -5.7915e-06
3:16330513 T C 0.160601 4.5501e-06
3:16344835 A C 0.075585 -2.3414e-05
3:16347142 A G 0.075357 1.6085e-05
3:16348323 C T 0.031282 -1.7154e-05
3:16351753 T C 1.475197 -1.4360e-05
3:16359232 T C 0.043916 1.7525e-06
3:16363529 A G 0.025771 9.0137e-06
3:16364954 T C 0.280798 -3.4328e-06
3:16367258 A G 0.793502 8.3174e-07
3:16368121 C T 1.133922 -1.7534e-05
3:16371632 A G 0.064814 -4.1177e-06
3:16375816 G A 0.403753 -8.9499e-06
3:16378930 G A 0.878623 2.4247e-06
3:16385395 G A 0.211962 2.5344e-06
3:16393371 A G 0.068054 -2.5052e-05
3:16395668 T C 0.947636 -7.0719e-07
3:16397154 A G 1.474948 -2.0002e-05
3:16403651 A G 0.023007 -1.9140e-06
3:16404490 T C 1.128228 -2.4887e-05
3:16405740 T C 0.597580 -1.0470e-05
3:16405868 A G 0.158500 -8.7552e-06
3:16408489 C T 0.234799 5.3116e-06
3:16408990 T G 1.489418 -2.3595e-05
3:16409897 A G 0.925466 -3.2443e-05
3:16413421 T C 0.094661 2.4144e-05
3:16414473 C T 1.128639 -3.0986e-05
3:16414556 T C 0.043270 1.1596e-06
3:16414611 T C 0.024496 -7.4156e-06
3:16416159 G T 0.066684 -4.2832e-06
3:16416742 A G 0.277327 1.6775e-05
3:16420072 G A 0.224857 -1.5830e-05
3:16424727 T C 0.167921 9.1540e-06
3:16425168 G A 0.036259 4.5421e-06
3:16425349 G T 0.820245 -3.4809e-05
3:16431311 T C 0.148059 2.2173e-06
3:16432477 T C 1.799954 3.2414e-06
3:16438915 T C 0.105242 -1.0584e-05
3:16439172 G T 0.087069 -3.6735e-06
3:16441428 C T 1.124311 -5.2593e-06
3:16449711 A G 1.096606 -4.7499e-06
3:16451626 G T 1.971934 5.6134e-06
3:16452163 T C 0.198159 1.3671e-05
3:16459847 G A 0.512506 -4.0781e-06
3:16460607 A G 0.021449 -2.0714e-06
3:16463271 C T 0.361041 -2.2101e-05
3:16470125 C T 0.110005 2.7906e-05
3:16470995 A C 0.191145 2.5833e-05
3:16473541 A G 0.040709 1.0566e-05
3:16475637 T C 0.060398 -3.3405e-05
3:16475694 G T 0.078213 7.7166e-06
3:16478546 C T 0.328297 -3.5971e-05
3:16478859 C A 0.210779 2.6027e-05
3:16497772 A C 0.052588 1.9879e-05
3:16497808 C G 0.458554 -4.8886e-06
3:16500050 C T 0.106217 1.4734e-05
3:16502834 C T 0.073902 -6.6383e-07
3:16504949 C T 0.051657 1.6988e-05
3:16509239 A G 0.249166 2.7929e-05
3:16509468 A G 0.064926 -3.8751e-05
3:16511074 T C 0.043984 -1.2099e-05
3:16511422 C T 0.114938 -2.8233e-06
3:16518495 A G 0.026950 -2.6412e-06
3:16524834 T G 0.939674 4.8328e-05
3:16531467 T C 0.751249 1.1436e-05
3:16533883 T C 0.040400 -1.8201e-05
3:16537969 T C 0.048621 1.6297e-05
3:16553680 G A 0.902544 2.9488e-05
3:16558160 T G 0.194759 1.7175e-05
3:16559544 A G 0.032652 -2.5274e-06
3:16566397 G A 0.024305 -4.7095e-06
3:16567848 T C 0.031625 -3.1720e-07
3:16569465 T G 0.357811 1.1318e-05
3:16586222 T C 0.302849 -2.8165e-05
3:16592090 A G 0.045697 1.1222e-05
3:16595219 T C 0.124906 -9.6793e-06
3:16597140 G T 0.027277 -5.5739e-06
3:16598345 G A 0.102749 8.7518e-06
3:16602411 C A 1.378543 3.3841e-05
3:16606879 G A 0.097809 -1.1357e-05
3:16612947 T C 0.223195 -2.3391e-06
3:16625048 G A 0.631330 2.1518e-05
3:16632794 T C 0.195095 1.0358e-05
3:16645993 T C 0.053401 -2.5959e-05
3:16646473 T C 0.032176 9.5704e-07
3:16650184 T G 0.257486 -1.3921e-05
3:16661587 A C 0.230311 -8.3677e-07
3:16663781 T G 0.084319 2.5964e-05
3:16664444 A C 1.420888 3.8427e-05
3:16669018 G C 0.281019 -3.7441e-05
3:16670272 T C 0.378900 -2.4523e-05
3:16670655 T C 0.318053 1.7211e-05
3:16672431 G A 0.053092 -1.8857e-05
3:16673751 A G 1.348118 -8.8514e-06
3:16674026 A G 0.370751 2.9072e-05
3:16677625 A G 0.313997 -2.5226e-06
3:16678881 T G 0.435619 3.1924e-05
3:16681121 C G 0.108567 2.6984e-06
3:16687807 T G 1.728293 7.6917e-07
3:16692872 C T 0.406558 -4.8453e-07
3:16694200 A G 0.142670 6.2748e-06
3:16699599 G A 1.668460 6.2302e-06
3:16700686 A G 0.225201 -2.8619e-05
3:16706197 C A 0.225741 3.5826e-06
3:16708715 T C 0.156531 2.0600e-06
3:16725647 G T 0.044704 7.0644e-07
3:16728338 G A 0.048349 -1.2453e-05
3:16734206 G T 0.667722 -4.5730e-06
3:16735969 G A 0.369771 1.8924e-05
3:16744867 T C 0.032451 -1.6979e-05
3:16747539 T C 0.045588 -8.0794e-06
3:16748278 G T 0.518147 -1.4632e-05
3:16749067 G A 0.147664 1.5929e-06
3:16759340 C A 0.112565 -2.7303e-05
3:16767507 A C 1.884056 3.6540e-06
3:16767528 T C 0.323731 1.3051e-06
3:16769638 C T 1.624065 1.7949e-05
3:16779275 G T 1.608143 1.8003e-05
3:16783341 C A 0.638514 -1.1874e-05
3:16806429 A G 1.583750 8.5265e-06
3:16808397 C G 0.028817 2.1945e-05
3:16811605 A G 0.073535 7.0251e-06
3:16840433 G A 1.730255 7.3470e-06
3:16841071 C T 0.095657 6.9705e-06
3:16844801 T C 0.043871 1.9941e-05
3:16849828 A G 0.417576 4.9775e-05
3:16852736 G A 0.728606 3.2609e-05
3:16855122 T C 0.149449 3.5867e-06
3:16861414 G A 0.044317 -1.2392e-05
3:16862020 G A 0.047859 6.1580e-06
3:16863638 A G 0.023241 -4.2983e-07
3:16866544 T C 0.030853 8.7702e-06
3:16877476 G A 0.243475 -1.3912e-05
3:16889793 A G 0.058851 -3.7333e-05
3:16891069 G A 0.227911 -7.9614e-06
3:16892111 A G 0.062754 -3.0244e-06
3:16892585 G A 0.613117 1.0838e-06
3:16900224 C A 0.297981 -1.2213e-05
3:16925357 C T 0.113292 -2.4159e-05
3:16943065 G A 0.084632 -6.4767e-06
3:16944375 C T 0.110266 9.6288e-06
3:16955259 A G 0.714092 1.3971e-05
3:16958321 T G 0.067163 3.4766e-05
3:16970731 T C 0.032893 -2.4891e-06
3:16970938 G A 0.548517 -4.8515e-06
3:16986833 T C 0.065066 -6.5399e-06
3:16987455 C T 0.022068 -9.5952e-06
3:16991193 A G 0.085458 3.5217e-05
3:17003529 G A 0.667256 3.3500e-06
3:17028378 C T 1.034348 1.2329e-05
3:17036327 A G 0.067245 5.0588e-06
3:17038914 C T 0.104881 -1.8199e-08
3:17046989 G A 0.021902 1.0089e-05
3:17051450 A C 0.051633 1.4696e-05
3:17053613 T C 0.039288 2.6488e-05
3:17056271 A G 0.021018 3.9449e-06
3:17059368 A G 0.048590 -1.1013e-05
3:17061896 A G 0.064787 -7.7032e-06
3:17063618 C T 0.044524 -2.0054e-05
3:17077268 T C 1.014912 1.8145e-05
3:17078102 A G 0.055771 1.3755e-05
3:17081577 C T 0.541303 2.8006e-06
3:17089009 T C 0.392326 -4.7771e-07
3:17097254 A G 0.333455 2.5598e-05
3:17098431 G A 0.065875 -9.3336e-06
3:17106027 T C 0.959294 8.7970e-06
3:17109642 C T 0.030779 7.1265e-06
3:17132005 G A 0.204159 -2.3486e-06
3:17135509 T C 0.383017 -2.2792e-05
3:17135597 G T 0.957414 5.3957e-06
3:17141708 G C 0.135524 -2.7089e-06
3:17150697 G A 0.334889 1.5792e-05
3:17151432 G A 0.081021 2.8377e-06
3:17152071 A G 0.107220 -7.3418e-06
3:17152151 T C 0.033930 1.6981e-05
3:17153361 A G 0.073185 -1.2484e-05
3:17156679 A C 0.067524 9.0620e-06
3:17166693 T A 0.244835 1.5412e-05
3:17171773 C A 0.030330 8.3764e-06
3:17173415 G A 0.145832 2.1981e-05
3:17176772 G A 0.128445 -1.3310e-05
3:17178779 C T 0.831631 1.4126e-05
3:17179779 A G 0.394407 2.9541e-05
3:17180122 T C 0.141371 2.8318e-05
3:17180589 G A 0.366395 9.7675e-06
3:17180725 G A 0.142310 3.5271e-06
3:17181947 T C 1.641720 1.4157e-05
3:17182697 C T 0.822675 -4.7528e-06
3:17183194 C T 0.126327 2.2650e-05
3:17186013 G A 0.288186 -6.7408e-06
3:17187647 T C 0.284280 -1.0124e-05
3:17189179 C T 1.045462 -2.0962e-05
3:17191243 C T 0.077649 -1.4548e-05
3:17191874 T C 0.086757 -1.3908e-05
3:17193035 G T 0.074324 2.9744e-06
3:17196846 T C 0.341516 -2.0057e-06
3:17204569 A G 0.037075 -1.4742e-05
3:17205928 T G 0.066861 2.2083e-06
3:17207811 T C 1.406544 -1.7681e-05
3:17208267 C T 0.808957 -1.5904e-05
3:17208698 A G 0.791268 -8.6303e-06
3:17208899 G T 0.177029 -1.9522e-06
3:17212374 G A 0.104001 -1.2920e-06
3:17215440 C T 0.698521 -4.7474e-06
3:17226326 T C 0.049206 -1.3248e-05
3:17231524 C T 0.103222 -1.3496e-05
3:17236444 C T 0.227479 7.5310e-06
3:17246392 A G 0.893218 -8.6117e-06
3:17261527 C A 0.060598 -7.1655e-06
3:17268714 A G 0.045938 -6.6980e-06
3:17279284 T G 0.079491 -6.2879e-06
3:17281761 C T 0.035936 8.6025e-06
3:17314100 T G 0.043790 -1.1091e-06
3:17320397 A G 0.899063 -2.7828e-06
3:17322693 A G 0.028348 2.4408e-05
3:17337568 T G 0.044847 1.5327e-05
3:17345125 G A 0.068000 -2.4128e-06
3:17346655 A C 1.099618 2.3878e-06
3:17353824 C T 0.044793 2.5195e-06
3:17360374 T C 0.141898 1.6906e-05
3:17392084 G A 0.099322 8.2849e-07
3:17403352 A G 0.052245 -5.7670e-06
3:17412690 C T 1.399738 -1.1862e-05
3:17425832 T C 0.915939 2.6918e-06
3:17427740 T C 0.029276 1.9884e-05
3:17439510 C T 0.633758 1.0829e-05
3:17498832 C T 0.062972 -1.4600e-05
3:17508439 G A 0.227142 2.4761e-06
3:17514003 A G 0.041532 3.5079e-06
3:17516646 A G 0.119749 5.0436e-06
3:17516957 C T 0.364247 -1.6864e-05
3:17556950 C A 0.039849 6.2597e-06
3:17557476 C T 0.110100 -3.8083e-06
3:17575799 C G 0.145900 1.5757e-05
3:17610321 A G 0.067038 2.5825e-06
3:17614684 T C 0.056828 1.7596e-05
3:17621514 A G 0.022541 -1.7317e-05
3:17623862 C T 0.059235 8.6907e-06
3:17632096 A G 0.030966 1.3117e-05
3:17652960 C G 0.102355 -1.3733e-05
3:17661762 G A 0.997375 3.7691e-06
3:17664279 C A 0.374630 -1.4287e-05
3:17667963 C T 0.064573 -1.7817e-06
3:17686463 C T 0.031829 9.6435e-06
3:17704088 A G 0.157405 -5.4342e-06
3:17714667 T G 0.074905 -1.4375e-05
3:17716065 C T 0.119885 4.2347e-06
3:17728225 A G 0.023435 -3.5206e-06
3:17734100 C T 0.033713 1.3496e-05
3:17738660 A G 0.041274 4.0601e-06
3:17751343 A C 0.028494 1.5533e-05
3:17773127 C A 0.051973 -6.5466e-06
3:17775365 T C 0.067670 -4.4415e-06
3:17775445 A G 0.188170 -2.6772e-05
3:17813236 G A 0.055893 -3.4713e-06
3:17825284 A G 0.041553 6.7559e-06
3:17838771 G A 0.029228 1.6003e-05
3:17841232 T C 0.038853 -1.2627e-05
3:17841919 A G 0.228971 5.2289e-06
3:17848003 C T 0.028596 1.6841e-05
3:17853367 A G 0.341655 -1.5314e-05
3:17855181 A G 0.948034 3.3555e-06
3:17856509 A G 0.535496 -8.2378e-07
3:17857192 A G 1.730999 6.6673e-06
3:17892058 C T 0.026495 -4.4971e-06
3:17892242 A C 0.120514 1.4418e-05
3:17892481 G A 1.313419 -2.4128e-06
3:17903123 G A 0.042991 1.1415e-05
3:17906006 A G 0.168492 -2.2888e-05
3:17906419 G A 0.649832 -1.5501e-05
3:17923429 G A 0.026661 -1.3496e-06
3:17925185 C G 0.069278 3.7067e-06
3:17928619 A G 0.088589 -8.8533e-07
3:17937942 A C 0.105160 -3.8715e-06
3:17943929 G A 0.074218 3.9998e-06
3:17947876 T C 0.139858 -1.8015e-05
3:17950889 T C 0.049410 -2.3883e-06
3:17957765 G C 0.096681 2.8206e-06
3:17959490 T C 0.048155 2.7564e-05
3:17961257 T C 0.045850 1.3974e-05
3:17972255 G T 0.149857 -1.6630e-05
3:17977400 G C 0.121234 1.8896e-06
3:17980418 G A 0.093573 1.0107e-05
3:17996736 A C 0.025451 -6.5503e-06
3:18001134 G A 0.043392 -7.6906e-06
3:18002131 T C 0.059167 -7.6788e-07
3:18014304 A G 0.084669 -4.7071e-06
3:18022860 T C 0.034019 3.5918e-06
3:18023650 G A 0.052646 1.0583e-05
3:18025234 G T 0.022398 2.6766e-05
3:18028571 C T 1.023323 -3.7119e-05
3:18029822 G A 0.078512 -4.7018e-06
3:18048427 G A 0.035484 -6.9702e-06
3:18052434 T C 0.056243 1.7161e-05
3:18055231 C A 0.732397 -1.8636e-05
3:18061143 C G 0.134538 2.6830e-06
3:18065794 A G 0.052796 6.3258e-06
3:18075577 T C 0.120830 -4.4222e-06
3:18079692 G A 0.158316 -2.4070e-05
3:18095897 A G 0.312311 1.1052e-05
3:18111142 G A 0.157915 -1.3292e-06
3:18125502 A G 0.143840 3.5325e-06
3:18130444 T C 0.212411 1.0647e-05
3:18140512 A C 0.028698 2.0702e-06
3:18141962 C T 0.034967 -1.5953e-05
3:18148270 G A 1.677398 -1.7392e-06
3:18174701 A G 0.187412 -8.0679e-06
3:18181820 G T 0.033855 -1.5322e-05
3:18183706 G A 0.115145 1.9540e-05
3:18189937 G A 0.126677 -1.4161e-05
3:18199602 G A 0.057471 -5.3286e-06
3:18226323 T C 0.319835 -3.5254e-05
3:18246870 A G 1.130013 -1.4991e-05
3:18249405 C T 0.022493 1.4154e-05
3:18253701 G A 0.125345 2.0073e-05
3:18254641 C A 0.034882 1.4161e-05
3:18263885 C A 0.080783 -4.0875e-06
3:18277362 A C 0.079722 -3.5790e-06
3:18278190 A C 0.208103 -3.8195e-05
3:18281446 C T 0.249982 -1.1293e-05
3:18286103 C T 0.023972 -2.1376e-05
3:18288393 C T 0.038486 -1.6285e-06
3:18288924 T G 0.065739 4.8782e-06
3:18289095 G A 0.037680 -8.0000e-06
3:18289523 G A 0.177066 -7.9238e-06
3:18305942 A G 0.040271 -1.9213e-05
3:18311412 A G 1.566812 -1.9383e-05
3:18322173 C T 0.107757 -1.3691e-05
3:18324553 A G 1.817266 -4.5613e-06
3:18332730 C T 0.127884 7.2170e-06
3:18333187 A G 0.032098 -6.4293e-06
3:18345862 A G 0.073076 5.0608e-06
3:18348007 G A 0.042851 -2.8921e-06
3:18349870 C T 0.936573 -1.3705e-05
3:18351171 T C 0.056383 -6.8504e-06
3:18373199 G A 0.036249 1.5423e-06
3:18373575 C T 0.347037 1.0506e-05
3:18382703 G A 0.292524 2.1938e-05
3:18388124 G A 0.269283 5.9436e-07
3:18391667 G T 1.250241 -2.2243e-05
3:18395010 C T 1.263721 -2.2436e-06
3:18397682 T C 1.848946 6.5995e-05
3:18399864 A G 0.076112 1.4051e-05
3:18401817 T C 0.038874 1.4210e-05
3:18418081 A G 1.697797 4.2877e-05
3:18418815 A G 0.048240 1.6406e-05
3:18425825 G A 1.187245 7.4707e-05
3:18426205 C T 0.064984 9.0541e-06
3:18433966 C T 0.815050 3.7043e-05
3:18439745 T C 0.503524 -2.7951e-05
3:18440951 A G 0.068993 -5.6306e-06
3:18448490 G C 0.334060 2.9348e-06
3:18454062 C T 0.163110 -9.4470e-06
3:18457387 T C 0.089902 7.6600e-06
3:18459728 T C 0.334039 1.7381e-05
3:18459934 A G 0.116026 4.4296e-06
3:18464418 C T 1.676459 -5.5595e-05
3:18466059 G A 0.761509 5.8082e-08
3:18472021 C T 0.077761 5.8186e-06
3:18472577 A G 0.024261 -6.4316e-06
3:18472962 A G 1.810011 -7.4613e-05
3:18479770 T C 1.950461 -1.5271e-05
3:18482558 C T 0.583719 -6.4894e-06
3:18488210 G A 0.039271 -1.7791e-06
3:18495084 G A 0.030755 5.0311e-07
3:18495337 A G 0.295825 4.6039e-05
3:18496590 G A 0.037585 -1.0664e-05
3:18503084 G A 0.041117 -5.1493e-06
3:18507382 T C 0.404657 -1.2922e-05
3:18508180 T C 0.330966 -5.7149e-06
3:18509987 A G 0.128037 1.5447e-05
3:18518208 G A 0.218721 1.4873e-05
3:18521334 A G 0.044364 -6.0372e-06
3:18531766 A G 0.026413 1.1329e-05
3:18542647 T C 0.122666 3.0255e-05
3:18548862 G A 0.150673 3.6253e-05
3:18549344 G A 0.126626 -3.6942e-05
3:18555116 A G 0.051929 9.1500e-06
3:18570581 G C 0.084904 2.0000e-05
3:18596296 T C 0.025743 1.0822e-05
3:18596465 A G 0.284008 -1.7024e-05
3:18596606 A G 0.306392 -7.3055e-07
3:18596853 G A 0.102807 -2.1822e-05
3:18600166 G A 0.062451 2.6385e-05
3:18600903 A G 0.027620 -7.0235e-06
3:18605498 C A 0.865568 -6.5289e-05
3:18606228 T C 0.243176 7.3484e-06
3:18606404 T C 1.200651 -9.6462e-05
3:18609345 G A 0.720589 -2.7824e-05
3:18609478 T G 0.761672 -7.7810e-06
3:18609712 G A 0.309023 8.0994e-06
3:18613827 T C 0.626546 4.4920e-06
3:18623278 G A 1.399197 -4.3152e-06
3:18623290 G A 0.766456 -9.0161e-06
3:18630114 C A 0.526503 -2.0948e-05
3:18647322 A G 0.086067 -2.0736e-05
3:18647387 T G 0.235645 1.7736e-05
3:18650062 A C 0.051715 2.5942e-06
3:18665470 T C 0.232745 2.0445e-05
3:18683063 T C 0.035334 -1.1951e-05
3:18684659 C T 0.307823 -2.0629e-05
3:18690877 T G 0.036161 -2.6594e-06
3:18692910 G A 0.265992 -2.3614e-05
3:18694999 T C 0.050249 -1.5853e-05
3:18697944 G A 0.027981 1.5721e-05
3:18699977 T G 0.215216 -2.5180e-06
3:18705035 A G 1.461716 -2.3583e-06
3:18705704 T C 0.100703 4.9130e-06
3:18706858 A G 0.693710 1.3193e-05
3:18709314 C T 0.169532 -1.0266e-05
3:18715821 T C 0.124325 -2.0026e-05
3:18716337 C A 1.808451 -3.4718e-06
3:18740830 A G 0.613586 -2.3907e-06
3:18752483 C T 0.239885 1.2298e-05
3:18755708 G A 1.939738 -3.9391e-06
3:18756369 C A 0.354146 1.7728e-05
3:18758238 T C 0.024543 7.2881e-06
3:18761046 C T 0.053432 -1.4987e-05
3:18767275 G C 0.310040 1.4895e-05
3:18777891 G T 0.300286 1.4788e-05
3:18780148 T C 0.095433 3.3303e-05
3:18785072 T G 0.028521 -5.7036e-06
3:18798299 A C 0.550193 2.5784e-05
3:18807987 C T 0.365566 -3.1232e-05
3:18819993 G C 0.376802 -1.6838e-07
3:18820278 G A 0.881380 -3.8978e-05
3:18820324 G A 0.046394 -5.0217e-06
3:18824321 T C 0.043066 -3.5285e-07
3:18827993 G A 0.034389 8.7753e-06
3:18833307 T C 0.241445 -7.7562e-07
3:18836017 T C 0.020719 5.4869e-06
3:18846456 G A 0.420157 1.7659e-05
3:18847573 T C 0.105796 1.4171e-05
3:18848880 T G 0.175682 -2.2291e-05
3:18852616 T C 0.031452 -3.1565e-08
3:18853867 G A 0.102423 -1.6331e-05
3:18861144 G T 0.458792 1.1630e-05
3:18861708 C G 0.024744 1.0695e-06
3:18863366 T G 0.157167 -3.8161e-05
3:18866539 T C 0.521597 -2.8243e-05
3:18870135 T C 0.032676 2.9929e-06
3:18878571 A G 0.073365 -2.8667e-05
3:18881349 T C 0.070356 1.7194e-05
3:18882148 G C 0.063213 -3.2078e-05
3:18885718 C T 0.771240 -3.0876e-05
3:18887214 A G 0.281329 1.3347e-05
3:18888261 G A 0.071410 7.7140e-07
3:18898834 A G 0.032655 1.4871e-06
3:18901827 G A 1.921111 4.6616e-06
3:18902798 C T 1.042698 -8.6430e-06
3:18906323 T C 0.229957 4.2460e-06
3:18906416 A G 0.734793 -3.1452e-05
3:18906547 G T 0.195439 -1.1214e-05
3:18907095 C T 0.295890 2.3359e-05
3:18909100 G A 0.034216 -2.8742e-05
3:18913301 G A 0.275879 -4.3710e-05
3:18926733 G C 0.034396 -2.9061e-06
3:18929601 G A 0.147382 -1.4295e-05
3:18929626 A G 0.070438 -1.1116e-05
3:18929996 G A 0.362897 -1.1794e-05
3:18930037 A G 0.020399 -3.4041e-07
3:18930125 T C 0.222243 -7.9403e-06
3:18930981 G A 0.951770 -1.4215e-05
3:18934423 C A 0.044946 6.4466e-07
3:18934840 A G 0.097996 -1.0326e-06
3:18936681 T C 0.042678 -1.9212e-05
3:18937500 G C 1.123111 -1.0510e-05
3:18939227 G A 0.375106 -9.4023e-06
3:18940004 T C 0.161441 3.7955e-06
3:18940080 A G 0.465171 1.3852e-05
3:18959845 C T 0.165340 -1.0407e-05
3:18959956 G A 0.537481 1.5939e-05
3:18960276 T C 0.173551 1.5290e-05
3:18963338 G T 0.362197 3.4818e-06
3:18967044 G A 0.041417 -4.9159e-06
3:18985602 G A 0.051164 -1.7877e-05
3:19008120 G A 0.122383 3.6084e-05
3:19008379 G A 0.028926 -2.4344e-05
3:19010933 G A 0.050967 -2.0391e-05
3:19017386 T G 0.633880 -1.1823e-05
3:19023891 G A 0.034104 2.7333e-05
3:19027154 C T 0.140640 3.2315e-05
3:19029909 T C 0.116281 3.7790e-05
3:19030188 C G 0.212955 -3.6258e-06
3:19040476 A G 0.065056 -1.6638e-05
3:19043554 C T 1.698500 3.3338e-05
3:19047330 G C 0.040400 -1.2539e-05
3:19049153 A G 0.058055 2.2728e-05
3:19052592 A G 0.057277 -1.9165e-05
3:19062144 C T 0.043399 5.5959e-06
3:19067873 G A 0.104086 -1.7555e-05
3:19083320 A G 0.117491 -1.9185e-05
3:19091434 T C 0.036106 -6.6695e-07
3:19093790 C A 0.039693 1.0462e-05
3:19095492 G A 0.149953 -1.1770e-04
3:19103158 C T 0.064977 -1.2990e-05
3:19105372 C T 0.244474 -1.6655e-05
3:19112134 C T 0.375255 2.4584e-06
3:19116294 A G 0.047349 -5.2970e-06
3:19119949 A G 0.304271 -3.3028e-05
3:19120090 G C 0.096167 -7.7222e-06
3:19134824 G A 0.774775 -1.8122e-05
3:19152155 C G 0.090109 -6.5475e-05
3:19156357 C T 0.050158 -7.7418e-06
3:19177336 G A 0.182870 -1.2638e-05
3:19182504 A G 0.050450 -1.1149e-05
3:19186362 T A 0.088113 -5.0492e-07
3:19197402 C A 0.345793 -1.4236e-05
3:19201050 A C 0.098707 -1.0934e-05
3:19222057 A C 0.120714 -1.8895e-05
3:19236100 A G 1.600579 -4.8668e-05
3:19237783 C T 0.118402 3.4481e-05
3:19262919 A G 0.070040 -5.0971e-06
3:19266335 G A 0.143173 1.1938e-05
3:19267665 T G 0.112041 -2.3496e-05
3:19269852 T C 0.943413 -2.6708e-05
3:19277931 A C 0.023931 -4.9974e-06
3:19278637 G A 0.067405 6.8349e-06
3:19290934 A C 0.033179 1.8138e-05
3:19297426 T C 0.114802 -2.9901e-05
3:19334695 G A 0.398622 -3.2543e-05
3:19336360 T G 0.079216 -2.6316e-05
3:19339747 G A 1.150592 -1.1616e-04
3:19343269 T G 0.156664 1.2028e-05
3:19375791 A G 1.254477 6.6501e-05
3:19391485 G A 0.436486 -8.5390e-06
3:19401188 G T 0.052911 1.1275e-05
3:19401325 T C 0.061047 -3.9904e-06
3:19404838 A G 0.212788 -9.7591e-06
3:19406359 C T 0.049481 -1.5059e-05
3:19408734 C T 0.471100 2.5892e-06
3:19419221 T C 0.032893 -1.7132e-05
3:19428650 C A 0.122142 2.6068e-05
3:19434568 C T 0.572608 1.5508e-05
3:19441363 C T 1.971462 1.4461e-05
3:19445424 A G 1.006269 9.6817e-06
3:19446979 G A 0.070954 -1.7930e-05
3:19459675 G A 1.356611 -2.2910e-05
3:19467005 G A 0.080759 -6.1665e-06
3:19473658 T G 0.027127 -2.2767e-05
3:19473822 G A 0.210806 5.3685e-05
3:19483319 A G 0.052500 2.9510e-06
3:19488847 G C 0.098908 1.8788e-05
3:19493372 G T 0.092441 2.2617e-05
3:19530619 G T 0.028664 -1.8706e-05
3:19532416 A C 0.035555 -4.5304e-05
3:19559176 G A 0.184128 -3.5415e-05
3:19562980 C A 0.098823 2.9603e-05
3:19568009 A G 1.373617 -2.6548e-05
3:19574945 G A 0.195031 3.1410e-05
3:19575232 T C 0.034767 -5.5405e-06
3:19588952 C T 0.086410 -1.8815e-05
3:19595902 G T 0.492862 2.9650e-05
3:19607142 G A 0.154910 -1.6385e-05
3:19607234 G A 0.049178 2.4799e-06
3:19610349 C T 1.321246 2.1952e-05
3:19614571 T C 0.066732 4.5230e-05
3:19616384 T C 0.034852 -9.3319e-06
3:19616897 T G 0.401723 -3.0633e-06
3:19617721 A G 0.049046 8.6322e-06
3:19620392 T C 0.056651 -1.1823e-05
3:19640745 T C 0.346588 -1.9792e-05
3:19672936 A G 0.055189 2.2392e-05
3:19681990 T G 0.189962 1.6983e-05
3:19683373 G A 1.151265 -9.6850e-06
3:19685028 A G 0.147053 5.0926e-05
3:19687884 C T 0.280305 -3.6517e-05
3:19689042 C T 0.071267 -5.4954e-06
3:19693610 T C 0.099322 1.6600e-08
3:19694401 A C 0.028045 9.6978e-06
3:19709529 A G 0.120194 -4.9707e-06
3:19747926 C T 0.032149 -1.7208e-07
3:19755231 C T 0.160662 4.1437e-05
3:19760562 C T 1.969483 1.2836e-05
3:19773874 G A 0.083299 -6.2585e-06
3:19773899 G A 0.077635 -4.2783e-06
3:19773982 G A 1.957458 1.0471e-05
3:19776406 A G 0.106418 -5.7221e-06
3:19778024 T A 0.464059 -5.0169e-06
3:19780880 C T 0.147641 2.3370e-05
3:19788213 G A 0.187742 2.6066e-05
3:19788840 G A 1.969626 -1.4093e-06
3:19789885 A G 0.541160 -7.4051e-06
3:19792397 T C 0.161760 1.2246e-05
3:19806109 A G 0.074500 2.5581e-05
3:19812826 T C 0.118042 1.0586e-05
3:19815864 C G 0.071097 -4.9594e-06
3:19833077 T C 0.530294 5.5309e-06
3:19836501 C T 0.043484 -9.6019e-07
3:19838517 T C 0.558897 -5.5757e-06
3:19839062 C A 0.029993 -6.8105e-06
3:19849542 T G 1.528900 -3.3063e-06
3:19867464 A G 0.062601 7.5205e-06
3:19876802 A G 0.557819 -4.4943e-06
3:19880100 G A 0.161328 1.2748e-05
3:19907859 T G 0.226540 -6.4357e-06
3:19912501 C T 0.790948 -8.4110e-06
3:19920210 A C 1.927801 2.1560e-06
3:19932310 C T 0.155080 -5.5219e-07
3:19932499 G A 0.294289 -2.0426e-06
3:19935008 G A 0.856024 -7.1912e-06
3:19938327 T C 0.031278 2.4926e-06
3:19939758 C T 0.022602 5.1027e-06
3:19952097 T C 0.084302 1.1172e-05
3:19956132 T C 0.496799 -3.1696e-06
3:19959756 A G 1.342250 -1.7720e-05
3:19961027 G A 0.846998 -1.2216e-05
3:19962998 T G 1.569698 -4.3553e-06
3:19966785 T C 0.030299 -7.9160e-07
3:19967730 A G 0.031098 5.1630e-06
3:19968899 C T 0.256255 -1.3639e-05
3:19975139 T C 0.528448 -6.5653e-06
3:19975160 G A 0.025886 -1.9852e-05
3:19975215 A C 0.514230 1.8796e-06
3:19980217 T C 0.540001 -6.0130e-06
3:19981555 C G 1.550601 6.9819e-06
3:19982493 A G 0.276630 8.1150e-06
3:19984778 A G 0.055662 -7.0032e-07
3:19987539 T G 0.782082 1.1715e-05
3:19994525 G A 0.024057 -1.0283e-06
3:19996807 T G 0.046639 9.5558e-06
3:20009590 T C 0.052476 -6.2708e-06
3:20020443 C T 0.242003 -1.9432e-05
3:20021515 A G 0.182298 -1.3410e-05
3:20027232 T G 0.180038 1.6170e-05
3:20028212 C T 0.093794 5.1775e-06
3:20032624 A G 0.366824 -5.0565e-06
3:20042834 T C 0.792390 6.6944e-06
3:20045953 T C 0.409260 1.4805e-05
3:20052518 G A 0.029177 1.5000e-05
3:20052868 G T 0.326420 2.5799e-05
3:20055307 T C 0.063536 1.1248e-06
3:20062060 T C 1.786114 1.6186e-06
3:20079878 G A 0.518949 1.3855e-06
3:20085199 C T 0.444343 5.8545e-08
3:20089905 A G 1.146543 -2.1343e-05
3:20090908 G T 0.625537 -3.0580e-05
3:20092931 A G 0.106316 1.2364e-05
3:20093815 G A 0.089772 -1.3221e-07
3:20096110 C T 1.315861 -1.8290e-05
3:20107401 T C 0.832385 1.4880e-05
3:20108546 T C 0.421381 2.3462e-05
3:20121199 T C 0.072069 -4.7445e-08
3:20125799 G A 0.060156 -1.3771e-05
3:20136683 G T 0.228556 -2.5867e-06
3:20137517 A G 1.086264 1.5825e-05
3:20142679 A G 0.037796 -1.7769e-05
3:20154059 C A 0.430921 2.1518e-05
3:20165456 A G 0.045612 -9.7694e-06
3:20181904 T C 0.053425 -1.1252e-05
3:20187080 A G 0.166438 -1.3493e-06
3:20192686 G A 0.368374 -2.0370e-05
3:20192769 A G 0.269127 3.9110e-06
3:20207023 G A 1.214298 -1.6046e-06
3:20220712 T G 0.950628 -1.7593e-05
3:20233659 T G 0.118715 1.0221e-05
3:20235676 C T 0.165874 -7.8625e-07
3:20256334 T G 0.040420 -4.2017e-06
3:20265289 T C 0.048580 -4.2530e-06
3:20267818 T C 0.029456 -3.2129e-06
3:20270261 G A 0.024159 -7.9495e-06
3:20297122 T C 0.311380 7.6001e-06
3:20313767 C G 0.042134 -5.6153e-06
3:20327249 A G 0.050130 -8.7326e-06
3:20339304 A G 0.048485 -1.9073e-05
3:20343310 T C 0.564425 3.1091e-05
3:20350235 A G 0.380539 -1.1627e-05
3:20354588 C A 1.658063 -1.2923e-05
3:20355919 A G 0.498587 -5.7367e-06
3:20357927 A G 1.708098 -1.5953e-05
3:20375260 G A 0.219027 -5.4612e-06
3:20388173 G A 0.030935 -1.3204e-06
3:20389023 T C 1.088348 -1.0475e-06
3:20402255 C G 0.049437 6.7748e-07
3:20421007 A G 0.094393 2.5160e-06
3:20421625 T C 0.225167 -1.5218e-05
3:20430932 G T 0.062866 -5.2612e-06
3:20432211 G A 1.459476 -2.2220e-05
3:20440160 G T 0.256292 1.4360e-05
3:20462456 G A 0.045235 -1.0507e-06
3:20467095 C A 0.026988 -1.3085e-05
3:20477904 G C 0.029721 1.2752e-05
3:20478203 G A 0.650777 -1.2538e-05
3:20479339 C T 0.841684 -2.7620e-05
3:20480498 T G 0.172929 -1.6506e-05
3:20498673 A C 0.060177 -7.4002e-06
3:20498840 A G 0.915963 -2.1132e-05
3:20503207 A G 1.164069 -7.7501e-06
3:20527529 C T 0.236631 1.9316e-05
3:20548903 T C 0.078624 -4.9130e-06
3:20573947 C T 1.324938 3.8790e-06
3:20583046 C T 0.632517 3.8396e-06
3:20588146 A G 0.030530 1.9979e-06
3:20601131 T C 1.660966 7.0894e-06
3:20614685 G A 0.034998 1.7602e-05
3:20615273 A G 0.616738 8.1511e-06
3:20633152 T C 0.147794 6.2166e-06
3:20638946 G C 0.118695 2.3655e-05
3:20639278 C A 0.179038 3.7156e-05
3:20646100 G A 0.183301 -2.3734e-05
3:20646411 G C 0.067028 -3.1341e-06
3:20660473 T C 0.066956 -8.6477e-06
3:20674018 T C 0.273370 -1.9514e-05
3:20674778 C T 0.201837 -3.0512e-05
3:20685834 A G 0.417678 1.6954e-06
3:20690049 C T 0.064777 -1.0192e-06
3:20693701 G C 0.243978 -2.0168e-05
3:20704912 T G 1.502263 -7.9472e-06
3:20708898 G A 0.823549 1.0940e-05
3:20709960 G A 0.312743 1.1910e-05
3:20714662 A G 0.041644 -4.3139e-06
3:20717826 G A 0.121428 -1.0071e-05
3:20719760 A G 0.159302 2.2415e-05
3:20720968 T C 0.351399 3.6002e-06
3:20727350 G A 0.547545 -8.2350e-06
3:20727885 C T 0.127109 -1.1607e-05
3:20731583 G A 0.188248 4.9553e-06
3:20738633 G A 0.244338 2.6242e-05
3:20741693 G A 0.048889 -2.0230e-05
3:20754875 A G 1.065991 -1.9161e-05
3:20755117 C G 0.222518 -2.3888e-05
3:20755232 A C 0.237066 4.1444e-06
3:20759260 A G 0.054713 -2.9105e-05
3:20759814 A G 0.236719 -3.2835e-06
3:20760245 C A 0.151075 7.8462e-06
3:20763135 G A 0.157616 3.0787e-06
3:20764131 G A 0.620471 6.7939e-07
3:20764228 A G 0.098146 -3.3459e-05
3:20769736 C T 0.643644 -1.4369e-05
3:20772483 G A 0.056753 5.5907e-06
3:20774528 A G 0.495415 -2.3794e-05
3:20783557 C T 0.141824 -1.1712e-05
3:20791631 A G 1.335610 -3.8385e-05
3:20794454 G C 0.379611 -1.6635e-05
3:20799637 A G 0.088191 -3.4596e-06
3:20803290 C T 0.065943 7.4592e-07
3:20809318 A G 0.077329 -5.1897e-06
3:20813154 T C 0.093352 -7.0835e-06
3:20815052 G A 0.226642 -8.7294e-06
3:20823155 T C 1.277313 -4.5719e-05
3:20826671 G A 0.166088 -1.8732e-05
3:20833747 T G 0.220961 2.6193e-07
3:20841828 T G 0.327529 1.2840e-05
3:20842005 A C 1.177665 -7.8578e-06
3:20847900 C T 0.850809 -2.4458e-05
3:20848259 G T 0.057372 -1.0953e-05
3:20865480 T C 1.524596 -1.0388e-04
3:20869603 A G 0.039486 -2.2741e-05
3:20871022 A C 1.908093 -9.1030e-06
3:20882268 C T 0.217211 -3.2544e-06
3:20886763 T C 0.351191 -2.1169e-06
3:20887438 G A 1.381015 -4.7223e-05
3:20887704 C A 0.040094 -1.1677e-05
3:20887917 G A 0.069380 -1.7174e-06
3:20892243 A C 0.046017 -1.3051e-05
3:20894995 A G 0.040465 1.1768e-05
3:20897881 T G 0.034267 -8.8557e-06
3:20906952 G A 0.095243 -1.6742e-05
3:20912018 C T 0.934509 -1.6418e-04
3:20915069 C T 0.148885 3.1535e-05
3:20917804 G C 0.026791 3.6746e-06
3:20920454 T C 0.037755 -6.9186e-06
3:20933068 G A 0.093740 -2.1363e-05
3:20938559 C T 0.328389 8.7983e-06
3:20939370 G A 0.235152 1.0473e-05
3:20944820 A G 1.110297 4.2746e-06
3:20949955 A G 0.909323 1.4560e-05
3:20958233 G A 0.170341 -2.1898e-05
3:20958569 T C 0.121686 2.5105e-05
3:20964568 C T 0.090333 6.0556e-06
3:20974984 T C 0.028745 9.8295e-06
3:20977133 G A 0.142735 -2.9293e-05
3:20980232 T C 1.806125 -3.7611e-05
3:20981570 C T 0.966736 -3.9657e-06
3:20986247 G A 0.550598 -4.3034e-06
3:20987071 G T 0.102471 -2.9907e-05
3:20991567 C T 0.847793 -2.0902e-05
3:20995003 T C 0.103181 -3.5276e-05
3:20998740 C G 0.025091 -3.4830e-07
3:20998906 C A 0.186613 -6.7720e-06
3:20999820 G A 1.665593 -2.8225e-06
3:21000125 C T 0.140674 -1.7707e-05
3:21001290 T C 0.347645 -9.2503e-05
3:21014813 T G 0.035623 8.2352e-06
3:21015848 C G 0.024003 -7.4816e-06
3:21015971 A G 0.101709 -2.1786e-05
3:21017751 G A 1.782952 -1.7262e-05
3:21021920 A G 0.171337 4.7765e-06
3:21024569 T G 0.035049 1.2705e-05
3:21029977 G A 0.025560 -1.2307e-06
3:21032606 A C 0.227166 -7.8342e-06
3:21034200 T C 0.502970 -6.2573e-06
3:21039105 G A 0.021497 -2.1010e-06
3:21040413 T C 0.274556 -3.1769e-05
3:21040896 C T 0.128802 -5.7954e-05
3:21049560 G A 0.020457 1.1977e-05
3:21067177 A G 0.809668 -3.4968e-05
3:21098477 T C 0.176315 -2.4349e-06
3:21099575 A G 0.205057 -1.1094e-06
3:21106352 A G 0.025427 5.5941e-06
3:21108636 G C 0.026165 1.2997e-05
3:21116969 G C 0.089347 6.1708e-06
3:21117994 G A 0.131182 3.9915e-05
3:21122042 A G 0.040420 -1.1532e-05
3:21127520 G A 0.254178 1.4589e-05
3:21134566 C T 0.177389 -1.8138e-05
3:21136131 C T 0.053887 -1.4726e-05
3:21142785 G C 0.024972 -2.4702e-06
3:21147332 T C 0.071447 2.1139e-07
3:21161099 G A 0.821968 2.7856e-05
3:21161656 A G 0.048213 -1.1497e-06
3:21172809 G A 1.920638 2.8296e-05
3:21174797 C T 0.995764 6.2100e-05
3:21174815 G C 0.021065 -1.1266e-05
3:21175847 G T 0.121102 1.0225e-06
3:21181416 G A 0.027872 -2.9858e-06
3:21182134 C G 0.966145 5.9714e-05
3:21182759 G A 0.060615 -1.7605e-05
3:21188066 T C 0.023612 -1.4509e-05
3:21188507 T C 0.059368 -1.7489e-05
3:21193366 G A 0.978007 3.6060e-05
3:21195109 C T 0.040451 -6.0395e-06
3:21200137 T C 0.026420 4.5763e-06
3:21204246 T C 0.192110 1.0028e-05
3:21211733 T C 0.236577 2.3819e-05
3:21221169 G T 0.994095 1.8717e-05
3:21227072 T G 0.045619 -1.7485e-07
3:21227977 C A 0.041695 -3.6189e-06
3:21228253 A G 0.097973 -3.0533e-06
3:21237645 G T 1.097877 2.1878e-05
3:21237957 A G 0.034270 1.9669e-06
3:21241383 A C 0.035487 -2.4316e-06
3:21242407 T C 0.075160 -1.6497e-05
3:21245593 T C 0.047050 -8.7678e-06
3:21248642 T C 0.758092 5.8503e-05
3:21254021 C T 0.034821 2.5753e-06
3:21260733 C A 0.215284 2.7649e-05
3:21261260 G A 0.180303 -5.4801e-06
3:21262083 A G 0.710974 -3.0284e-05
3:21264016 C A 0.207025 -2.0968e-06
3:21265181 T C 0.058463 2.8239e-05
3:21266504 C T 0.120065 -7.7108e-06
3:21270906 G A 0.053527 1.2792e-05
3:21273340 T C 0.026702 -1.9111e-05
3:21275326 A G 0.038867 -8.2041e-06
3:21277064 T C 0.339547 2.2861e-06
3:21282027 C T 1.949108 -4.4230e-06
3:21287620 C G 0.073491 1.2136e-05
3:21297246 A C 0.234170 1.2466e-05
3:21298191 A G 0.081093 -9.3852e-06
3:21302572 T C 0.026325 -1.6579e-05
3:21308534 T G 0.362557 2.7593e-06
3:21310668 G T 1.581604 9.3516e-06
3:21316171 G A 0.191101 -6.3133e-06
3:21317512 T C 0.063587 -2.0047e-06
3:21329360 A G 0.074194 -1.2937e-06
3:21330158 C A 1.028021 1.8816e-05
3:21332142 T C 0.073093 -6.7524e-06
3:21335085 C A 0.447566 -9.7935e-07
3:21356250 G A 0.942451 -2.0734e-05
3:21359809 T G 0.027097 1.3810e-05
3:21375312 A G 0.029065 4.1332e-06
3:21377867 T C 0.448392 -1.4160e-05
3:21389340 C T 0.027770 8.7694e-07
3:21393248 C T 0.291321 3.8819e-06
3:21395909 T C 0.021925 -4.0477e-06
3:21399220 A G 0.034845 1.6197e-06
3:21404431 C T 0.409145 -7.1597e-06
3:21404884 G A 0.092298 2.7644e-05
3:21405936 A C 0.070407 -2.7029e-06
3:21411664 G T 0.512013 4.6312e-06
3:21411866 G A 0.039186 1.5281e-05
3:21414060 C A 0.072202 -2.6966e-05
3:21424685 G A 0.513397 6.2415e-06
3:21425033 C T 1.091047 -6.4050e-06
3:21432688 T C 0.035708 -4.5803e-06
3:21450656 G A 0.488456 -2.6244e-06
3:21453882 G A 1.568206 2.9206e-05
3:21458081 G A 0.021514 4.4670e-06
3:21461825 C T 0.500882 3.3628e-05
3:21462787 A G 1.648373 1.6739e-05
3:21465354 A G 0.161281 -6.4083e-06
3:21467701 A C 1.841476 2.1512e-05
3:21469097 G A 0.720501 -1.0595e-05
3:21473109 C A 1.527649 1.4052e-05
3:21480184 T C 0.387264 3.1695e-06
3:21484229 C T 0.665471 1.7551e-06
3:21484615 T C 0.182812 1.6972e-05
3:21484887 C T 1.876515 1.5244e-05
3:21488745 G A 0.156786 -4.5847e-06
3:21489352 G A 0.163236 1.9928e-05
3:21491063 T C 0.024734 -9.9126e-07
3:21493098 T C 0.146570 -6.4178e-06
3:21499495 C T 0.429449 1.0236e-05
3:21503216 C T 1.958498 3.6055e-06
3:21506161 T C 0.769084 1.8310e-05
3:21508006 A G 0.353486 1.2350e-05
3:21508405 C A 0.199128 -9.3250e-06
3:21509150 C T 0.049331 -1.7221e-05
3:21513294 G A 0.049586 1.4296e-05
3:21514388 C T 0.749151 1.7516e-07
3:21523342 G A 0.682474 -2.0969e-06
3:21523966 T C 0.513713 2.1052e-05
3:21524035 T C 0.773908 -2.2560e-05
3:21525006 A C 0.043134 1.6472e-05
3:21526766 T C 0.360704 -2.5827e-05
3:21529184 G A 0.040896 2.2635e-06
3:21529553 G A 0.073358 1.4411e-05
3:21535425 G A 0.052643 1.3372e-05
3:21536564 A C 0.102046 -2.1726e-05
3:21541287 A C 0.066385 1.9482e-05
3:21544096 C T 0.157092 1.3217e-05
3:21547592 G A 0.996706 1.4821e-05
3:21554576 G C 0.054224 1.7920e-05
3:21558771 G A 0.728463 3.6830e-06
3:21559007 A G 0.587381 -1.3605e-05
3:21564717 C T 1.181221 2.9952e-05
3:21569878 G A 0.306307 -2.4265e-05
3:21580556 G T 0.053493 -1.1134e-07
3:21582201 C A 0.488888 2.8312e-05
3:21583240 C T 0.085098 1.7323e-05
3:21587590 A G 1.055641 9.5667e-06
3:21609805 C A 0.094518 -1.8352e-05
3:21613034 C T 1.201300 1.4967e-05
3:21620699 G A 0.043256 -8.9264e-07
3:21622803 A C 0.456535 1.4773e-06
3:21624191 G A 0.563755 -1.5844e-05
3:21627238 G C 0.032101 -1.7911e-05
3:21627758 A G 0.031652 -1.6356e-05
3:21628130 A G 0.358103 1.4505e-06
3:21632116 A G 0.114934 4.0268e-07
3:21633373 G A 0.313025 -1.4371e-05
3:21634204 A G 0.302414 4.4746e-06
3:21634933 G C 0.067000 -2.1062e-05
3:21635519 C T 0.101090 5.6573e-06
3:21636290 G A 0.659341 -9.7392e-06
3:21639618 C T 1.731856 -3.2221e-05
3:21645072 T C 1.223603 -3.9553e-05
3:21645400 A G 1.264272 -3.8221e-05
3:21646742 C T 0.060588 1.4301e-05
3:21649330 C T 1.022660 -4.2679e-05
3:21650537 G T 0.979149 -3.9434e-05
3:21651078 C T 1.032652 -5.0577e-05
3:21656701 C T 0.072151 -1.2640e-05
3:21658582 T C 0.294278 -1.4824e-05
3:21662322 T G 0.060473 -3.6155e-06
3:21668990 G A 0.190740 -1.1250e-05
3:21670689 G C 0.033502 -1.5929e-05
3:21671230 G T 1.256897 2.0729e-05
3:21672416 T C 0.249159 1.7645e-06
3:21684130 G A 0.657787 -7.0810e-06
3:21685215 C T 0.031516 3.6095e-06
3:21696025 A C 0.190553 1.9817e-05
3:21696066 T C 0.218595 -1.0232e-05
3:21706369 A G 0.230399 -1.6079e-06
3:21716151 A G 0.144798 -3.1568e-06
3:21717979 T G 0.122084 6.1775e-07
3:21719246 T C 1.486256 -1.1577e-05
3:21730353 C T 0.053146 -4.1804e-07
3:21733112 C G 1.903867 3.5320e-06
3:21734116 G C 1.303580 3.0949e-07
3:21751631 A G 0.039333 2.6698e-06
3:21753804 T C 0.900229 -6.4807e-06
3:21756088 G T 0.032105 -1.7288e-05
3:21757458 G C 0.022184 -1.6866e-08
3:21757910 G A 0.134368 1.7199e-05
3:21763168 T G 0.056015 -1.5855e-05
3:21770057 T A 0.038245 1.1871e-05
3:21771769 G A 0.363421 -5.3746e-06
3:21775592 C T 0.031513 -9.0661e-06
3:21775634 A T 0.067279 -1.0242e-05
3:21776550 G T 0.372502 -2.2454e-06
3:21779558 T C 0.031601 -4.9813e-06
3:21781295 T G 0.774058 6.2187e-06
3:21783008 G A 0.447525 5.4333e-06
3:21784065 A C 0.886834 3.2087e-05
3:21784122 A G 0.025002 -1.0279e-05
3:21784577 A C 0.148882 -1.7168e-05
3:21784741 T C 0.730731 2.3852e-05
3:21784815 C A 0.226680 -8.9471e-06
3:21785285 C A 0.214621 2.8482e-05
3:21785395 G A 0.145791 -3.2157e-05
3:21786396 T C 1.280054 1.5176e-05
3:21788882 T C 0.185256 -8.4786e-06
3:21789193 A G 0.453734 -3.6913e-06
3:21789365 A G 0.151357 1.5731e-05
3:21789545 G A 0.219040 -5.9349e-06
3:21790635 G A 0.099186 2.8149e-06
3:21791278 A G 1.157480 -3.2455e-05
3:21791399 A G 0.040386 -8.7363e-06
3:21793001 A G 1.085931 -9.5057e-06
3:21795098 C T 0.222036 -1.4697e-05
3:21796208 G A 0.679400 1.3025e-05
3:21798441 G A 1.440627 2.4893e-05
3:21798984 T G 0.662513 1.4157e-05
3:21799065 C T 0.160373 -2.0383e-06
3:21799851 T C 0.080827 1.5262e-05
3:21800041 C T 0.090962 6.0982e-06
3:21800173 A G 1.656156 1.6703e-05
3:21801867 C A 1.966505 1.8165e-05
3:21802965 G A 0.098724 9.2453e-06
3:21805745 G A 0.447355 1.7977e-05
3:21807004 G A 0.110797 3.5004e-06
3:21807679 T C 0.647925 1.0180e-05
3:21812879 C T 0.045908 2.5544e-05
3:21813718 T C 0.370465 -1.4636e-05
3:21817087 A G 0.058729 -4.7756e-06
3:21823654 A C 0.375646 1.2402e-05
3:21827896 A G 1.866309 1.0756e-05
3:21827949 A G 0.033407 3.2918e-06
3:21830849 T G 0.072770 -1.3708e-05
3:21831668 G C 0.081280 9.1635e-06
3:21834241 C T 0.078743 -7.2551e-06
3:21835996 G A 0.217327 -9.6083e-06
3:21838207 T C 0.041661 1.3593e-05
3:21843560 G A 0.618540 2.3023e-05
3:21847102 C T 0.363268 2.8036e-05
3:21866736 A C 0.732499 1.4430e-05
3:21867032 A G 0.443731 5.7141e-06
3:21867402 A G 0.058232 -1.9590e-06
3:21867628 T G 1.578616 -1.0024e-05
3:21867786 C A 1.696083 1.4901e-05
3:21868080 A G 0.106173 -2.6147e-05
3:21868918 C T 0.329966 -1.0003e-05
3:21870826 G A 0.484553 1.7287e-06
3:21871018 C T 0.065144 7.7525e-06
3:21871752 C G 0.464759 -1.5799e-05
3:21872335 T C 0.954123 -1.2150e-05
3:21885148 C T 0.163763 3.5513e-06
3:21887184 T G 0.212812 1.6856e-05
3:21887786 C A 1.675025 -9.6857e-06
3:21892019 A C 1.736045 -5.1401e-07
3:21896378 A G 0.042515 -1.4916e-05
3:21899288 G A 0.577225 6.1472e-06
3:21901720 T C 0.869158 -1.4712e-05
3:21906057 C T 0.051688 4.4557e-06
3:21906387 G A 0.205295 -1.1597e-05
3:21907175 T C 0.270605 4.7927e-06
3:21914692 G A 0.168182 2.0875e-05
3:21925122 C T 1.056410 1.2280e-05
3:21925766 T G 0.060537 -1.5895e-05
3:21931417 T C 0.199121 1.2061e-05
3:21932746 A G 0.462522 -5.7054e-06
3:21939496 C G 0.029011 -5.9610e-07
3:21941365 T C 0.041624 -9.7985e-06
3:21946175 A G 1.675837 6.7830e-06
3:21954050 T C 0.353551 1.6290e-05
3:21954154 T C 0.037966 3.4253e-06
3:21955198 T C 0.171269 5.6360e-06
3:21956709 C T 0.083891 9.7522e-06
3:21960252 A G 0.084496 -1.4040e-05
3:21961746 C T 1.350780 1.7204e-05
3:21980542 G C 0.114985 2.5452e-06
3:21982619 G C 1.627145 -2.3006e-06
3:21990930 C G 1.932252 -1.3300e-05
3:21995733 C T 0.393907 -1.7573e-05
3:21995780 T C 0.030017 -7.7057e-06
3:21997299 A G 1.556170 2.4207e-05
3:21998153 G A 0.319723 2.5431e-05
3:21999232 T C 0.040509 -6.1458e-06
3:22009716 A G 0.107635 -1.2791e-05
3:22019691 C A 0.645450 -1.0887e-05
3:22033071 C T 0.444156 3.5307e-05
3:22034581 G A 0.027059 1.0092e-05
3:22049111 G T 0.365967 8.3081e-06
3:22055410 A G 0.098367 5.4034e-08
3:22063365 C T 0.244087 4.5447e-05
3:22063502 T C 0.861865 1.6500e-05
3:22064385 G C 0.029476 4.9048e-06
3:22072422 C G 0.153216 -2.0546e-05
3:22074288 C T 1.426698 2.5325e-05
3:22075725 G A 0.027998 -4.3926e-05
3:22081161 A G 0.135456 5.6038e-06
3:22081979 G A 1.237474 3.5021e-05
3:22082091 C G 0.144071 -8.5282e-07
3:22082260 C T 0.126732 -8.5550e-06
3:22084606 T C 0.075102 -6.3465e-06
3:22087414 C T 0.079750 -6.7516e-06
3:22088584 A G 0.036463 7.7957e-06
3:22089498 G A 0.044748 -1.8216e-05
3:22103304 T C 1.003379 1.6152e-06
3:22108642 G A 1.174367 -1.7112e-05
3:22110964 C T 0.128415 -5.7940e-06
3:22111050 G C 0.352453 -4.3383e-07
3:22112905 G A 0.355652 7.4437e-06
3:22112984 C T 0.111018 -1.3708e-05
3:22114403 T C 0.191274 -1.7061e-05
3:22118711 G C 0.228988 -3.4838e-07
3:22122396 T C 0.571711 2.0146e-05
3:22122803 A G 0.312583 -3.7758e-05
3:22130289 G A 0.030462 8.2905e-06
3:22132395 C A 0.352592 1.6081e-05
3:22132550 C T 0.057273 -2.1614e-05
3:22135039 G A 0.054431 -1.1993e-06
3:22139499 C A 0.559529 -1.9099e-06
3:22139796 G C 0.201429 1.2179e-05
3:22143688 T G 0.061873 -6.8752e-06
3:22147814 T C 1.673668 3.2504e-07
3:22148455 A G 0.093247 3.1425e-05
3:22158777 G T 0.068724 -5.3896e-06
3:22161079 C T 0.398316 3.8210e-05
3:22171421 A C 0.042981 8.1028e-06
3:22171815 G C 0.025067 4.4759e-06
3:22176581 G A 1.796293 -1.1852e-05
3:22183589 A G 0.247575 5.1511e-06
3:22185300 T C 0.153505 -9.0989e-06
3:22187511 G C 0.535934 -1.1253e-05
3:22187548 A G 0.136656 2.7117e-05
3:22187980 G A 0.476458 -2.3437e-05
3:22189491 C T 0.169423 6.5230e-06
3:22190105 T C 0.032917 9.4528e-06
3:22190694 C T 0.369343 -5.6831e-07
3:22191873 C T 0.134500 1.1685e-05
3:22194547 A G 0.057624 2.6690e-05
3:22194597 G A 0.052347 -3.4618e-05
3:22196400 C T 0.383605 3.1956e-05
3:22196728 G A 0.038605 -5.5953e-06
3:22199510 A G 0.398381 -5.6115e-06
3:22200191 C T 0.388593 -2.9216e-05
3:22202153 T G 0.235122 -7.5337e-06
3:22203032 A G 1.541680 -2.2635e-06
3:22203294 C T 0.506145 6.7152e-06
3:22203518 C T 0.022231 -2.6077e-05
3:22204135 C T 0.088586 3.5399e-05
3:22204563 T G 0.609204 -5.2031e-05
3:22206289 T C 0.039628 1.5408e-05
3:22207134 C G 0.063706 1.0724e-05
3:22207701 T G 0.261117 -3.2911e-05
3:22208295 G T 0.042080 1.8151e-05
3:22214836 T G 0.036161 2.4353e-06
3:22225723 T C 0.354448 -1.8481e-05
3:22226556 C T 0.167431 -4.8104e-06
3:22226881 A G 0.140841 -1.2588e-05
3:22234702 G A 0.364566 -8.7123e-07
3:22243730 G C 0.159370 4.9349e-06
3:22249739 A C 0.037806 1.1803e-05
3:22257641 C T 0.134181 -2.9336e-05
3:22262192 C T 0.047540 -9.4888e-06
3:22264444 C T 0.484584 1.8767e-05
3:22272129 G T 0.282733 -4.9032e-06
3:22272398 G T 0.124886 1.1628e-05
3:22305788 T C 0.801916 -1.3431e-06
3:22308043 A G 0.056444 -1.4872e-05
3:22326120 C T 0.025750 -1.1627e-05
3:22327308 T C 0.058103 -1.8775e-05
3:22331099 G A 0.040638 8.9552e-06
3:22331697 G T 0.142119 9.0562e-06
3:22335345 A C 0.154818 -1.6170e-05
3:22336786 C G 0.024710 7.2137e-06
3:22342558 G T 1.221498 7.5704e-06
3:22343166 T C 0.039707 1.7425e-06
3:22343395 C T 0.046108 -2.1917e-05
3:22345946 C T 1.249588 3.1663e-06
3:22353593 C T 0.431951 -2.7556e-06
3:22359166 T C 1.102335 -2.9428e-05
3:22366149 T C 0.085115 -1.3060e-05
3:22369272 C G 0.461492 -1.1292e-05
3:22384347 C T 0.620444 -1.5076e-05
3:22385138 G A 0.078029 -1.7593e-05
3:22385577 C T 0.039622 1.7608e-05
3:22386361 C T 0.063464 4.8556e-06
3:22394486 A G 0.528271 4.6292e-06
3:22401243 G A 0.572642 4.0034e-06
3:22402181 C G 0.065141 -1.9440e-05
3:22404470 T C 1.357121 3.7394e-06
3:22404603 C G 0.046278 5.5915e-06
3:22410077 A G 0.029347 -1.9396e-05
3:22410483 C T 1.882162 -5.7831e-06
3:22417757 G A 0.359827 8.4718e-06
3:22418684 A G 0.158843 -2.4918e-05
3:22419540 G A 0.421850 2.2523e-05
3:22420063 G A 0.021361 -1.3937e-05
3:22423131 A G 1.500399 -1.2117e-05
3:22427495 C A 0.087763 2.4982e-06
3:22427674 T C 0.039384 1.3033e-05
3:22433814 C T 0.115570 -2.1845e-05
3:22436672 T C 1.580261 4.5905e-07
3:22444521 A G 1.114407 -2.2051e-05
3:22445661 T C 0.137479 -1.8360e-05
3:22455603 C A 0.325526 6.4461e-05
3:22461823 T C 0.049651 1.9285e-06
3:22466469 T G 0.459530 2.3140e-05
3:22466565 G A 0.123380 2.3194e-05
3:22470324 G A 0.088644 5.6298e-07
3:22473593 G T 0.753809 1.4567e-05
3:22474980 C T 0.287537 -1.0717e-05
3:22476773 G T 0.284273 -1.1446e-05
3:22506983 T C 0.087505 -5.6763e-06
3:22508042 A G 0.124617 -1.5990e-05
3:22508103 T C 0.366406 -2.3662e-05
3:22513238 A G 0.021660 4.2354e-05
3:22527551 T C 0.101342 8.5977e-06
3:22534795 T C 0.022809 -1.1250e-05
3:22540411 G A 0.040091 4.2614e-06
3:22549906 T C 0.985728 -2.5608e-07
3:22550143 C T 0.050851 1.6003e-06
3:22561085 T C 0.515172 2.8999e-05
3:22564012 C T 0.048668 6.5749e-06
3:22564595 C A 1.346241 -4.9193e-05
3:22565566 T C 0.047060 -2.6267e-06
3:22568136 C A 0.169811 4.7360e-05
3:22571896 A G 1.603808 -1.5180e-05
3:22580524 T C 0.111599 3.0076e-06
3:22580525 G A 0.231715 -6.2439e-06
3:22585895 T C 0.071600 1.5157e-05
3:22586401 C A 0.148933 4.2152e-06
3:22597178 A C 0.500059 4.0271e-05
3:22603426 C A 0.117590 1.2914e-05
3:22612379 C T 0.391133 1.9838e-05
3:22617860 G A 0.075442 -3.1072e-06
3:22619568 G A 0.035719 -1.0663e-05
3:22621503 G T 0.061907 2.3760e-06
3:22623604 T C 1.714160 6.4361e-05
3:22633686 A G 0.028817 -1.8967e-05
3:22635096 C T 0.032873 1.1173e-05
3:22635239 C T 0.239919 -4.7129e-05
3:22635581 C T 1.873047 1.3026e-05
3:22642511 A G 0.038972 -7.0900e-06
3:22645598 G C 0.450854 3.8220e-05
3:22646735 A G 1.096161 -5.2924e-05
3:22647701 T C 0.040179 -1.3677e-05
3:22648091 A G 0.837553 2.8313e-06
3:22648120 C T 0.987468 -4.5560e-06
3:22656183 C T 0.216538 1.1531e-05
3:22686986 C A 0.157636 9.2060e-06
3:22710588 T C 1.273108 -8.4116e-06
3:22722523 T C 1.152241 -3.5708e-06
3:22725662 G T 0.028249 -5.5521e-06
3:22727854 C T 0.026066 7.0576e-06
3:22735278 T C 0.046387 7.0625e-06
3:22735822 C T 0.037395 -7.1535e-06
3:22739357 T G 0.029364 -5.6262e-06
3:22755383 C T 0.152482 -1.5486e-05
3:22759348 C T 0.687641 1.1737e-05
3:22765326 G A 0.156470 9.3347e-06
3:22766128 A G 0.020270 -2.2965e-05
3:22766469 G T 0.283317 7.9123e-06
3:22769984 T G 0.284008 8.7157e-06
3:22772586 C A 0.074021 8.3427e-06
3:22773703 G A 0.053367 -7.2484e-06
3:22774078 C T 0.029983 -2.1599e-05
3:22785767 C G 0.076455 -7.8421e-06
3:22786144 T C 0.398412 9.4515e-06
3:22800067 C T 0.074286 4.9962e-06
3:22800242 A G 0.037051 -2.2612e-05
3:22828407 C T 0.069537 -8.1640e-06
3:22828624 T C 0.461308 1.8262e-06
3:22837635 A C 1.762216 1.2935e-05
3:22839250 T C 0.043089 -4.6246e-06
3:22841826 C T 0.900657 1.6166e-06
3:22858824 A G 0.100206 5.9665e-06
3:22864862 T C 0.077509 2.3055e-05
3:22888445 A G 0.079396 -7.2207e-06
3:22893305 T C 0.061170 7.3710e-06
3:22898388 C A 0.053003 1.5201e-06
3:22900401 A G 1.784927 1.2516e-05
3:22927805 T C 0.165075 -4.2753e-05
3:22929591 C T 0.241051 -1.7568e-05
3:22930257 A G 0.382919 1.3373e-06
3:22944882 G A 0.248129 -1.1096e-05
3:22949415 C T 0.021477 7.1191e-06
3:22964321 T C 0.776676 1.5955e-05
3:22984380 C T 0.154056 -1.4161e-05
3:22987464 T G 0.049729 -1.2401e-06
3:22991750 T G 0.352351 -3.6657e-07
3:23003050 A G 0.432145 4.6993e-05
3:23014385 C T 0.416903 4.0899e-05
3:23026821 G T 1.229797 -4.7962e-05
3:23029898 G A 0.070138 1.5258e-05
3:23034520 G A 0.042681 1.4217e-05
3:23041942 A G 0.082854 4.3670e-05
3:23042313 A C 0.029388 -1.1873e-05
3:23045649 T C 0.028769 2.9338e-05
3:23048172 A G 0.123662 1.1449e-06
3:23059353 C A 0.026233 -8.6929e-06
3:23060998 A G 0.034229 6.0553e-06
3:23061030 T C 0.029153 -7.8182e-06
3:23070461 T C 0.075541 3.6569e-05
3:23070957 C T 1.258703 2.0339e-05
3:23071749 C T 0.187786 2.4067e-05
3:23093574 C T 0.902507 2.6900e-05
3:23106643 C T 0.039387 1.4188e-05
3:23115037 G A 0.046958 1.5876e-05
3:23123115 G T 0.037741 1.3122e-05
3:23123846 G C 0.896985 -2.0973e-07
3:23128544 C T 1.277205 -4.0001e-05
3:23136580 T C 0.025233 1.1926e-05
3:23137405 C T 1.368146 -6.0454e-05
3:23145106 C A 0.655601 -9.8772e-06
3:23145284 G C 0.074174 3.7951e-05
3:23147227 G A 0.318308 -2.5636e-05
3:23149939 T C 0.028440 -2.9961e-06
3:23150127 C A 0.045813 -1.8105e-05
3:23155165 C G 0.985833 -1.8202e-05
3:23158993 T C 0.563555 5.5474e-06
3:23163716 C T 0.183478 1.9629e-05
3:23176494 A G 0.106598 -3.1700e-06
3:23198484 A G 0.181765 -8.2431e-06
3:23203734 A G 0.931735 1.9270e-05
3:23203974 T G 0.022129 -1.0527e-05
3:23218273 A G 0.188867 8.5898e-06
3:23220616 C T 0.653551 5.6325e-06
3:23221461 C T 0.048658 -1.0282e-05
3:23221752 T C 0.133147 6.3240e-06
3:23221907 G A 0.032200 -5.7170e-06
3:23223243 C T 0.592116 8.9291e-06
3:23269919 A G 0.057573 -2.7604e-05
3:23277323 T C 0.643138 6.7429e-06
3:23279623 C T 1.758704 -3.9929e-05
3:23317032 A G 0.112065 -1.3725e-05
3:23331350 A G 0.703831 3.8703e-05
3:23343762 G A 1.551577 -1.8029e-05
3:23345115 G A 0.043429 2.0352e-05
3:23349727 C T 0.377496 8.8635e-06
3:23374209 C T 0.235305 -3.2013e-06
3:23382626 T G 1.610819 -9.3407e-06
3:23389682 G T 1.038870 6.6680e-06
3:23397469 C A 0.113003 5.7429e-06
3:23398680 G A 0.057335 1.1114e-05
3:23420397 C T 0.188269 -8.2517e-06
3:23424867 A C 0.096123 -1.4341e-05
3:23455428 G A 0.036449 1.2651e-05
3:23464320 C A 0.244903 -7.6816e-07
3:23464515 C T 0.064960 2.8698e-07
3:23465159 C T 0.222668 -2.3134e-06
3:23471670 C G 0.032686 -3.8589e-06
3:23494036 G C 0.425702 7.0322e-06
3:23504139 T C 1.141365 -5.0719e-06
3:23507074 G T 0.100954 2.0382e-06
3:23527961 C T 0.065586 1.4179e-06
3:23530097 G A 0.479151 -1.9079e-05
3:23530563 T C 0.423254 7.0743e-06
3:23537129 G C 0.026172 -1.2832e-05
3:23542984 G A 0.048505 -8.7465e-06
3:23549079 A G 0.028239 -1.9416e-05
3:23552592 A G 0.956146 -3.2854e-06
3:23568467 T C 0.053914 -1.6062e-05
3:23570146 A G 0.452081 4.7862e-06
3:23574653 A G 0.289335 -3.3606e-05
3:23589172 A G 0.045551 -2.5654e-05
3:23594908 C T 0.025553 2.8379e-05
3:23605098 G A 0.526544 9.0420e-06
3:23626919 G A 0.461285 -1.3413e-05
3:23628687 A G 0.039506 -1.3729e-05
3:23630461 A G 0.023993 -9.6044e-06
3:23642466 T C 0.804184 8.3637e-06
3:23644618 A G 0.191111 6.7997e-06
3:23646041 G C 0.743055 9.6984e-06
3:23649051 C T 0.702410 -3.3520e-05
3:23650400 C T 0.067204 4.3745e-06
3:23651166 A G 1.590393 1.8375e-05
3:23652065 G A 0.129339 6.2557e-06
3:23653559 G A 1.102586 7.6908e-06
3:23656888 T C 1.105887 -9.4708e-06
3:23657613 A G 0.160608 -1.0446e-05
3:23658403 C T 0.307035 1.0055e-05
3:23661224 T C 0.069934 1.2311e-05
3:23661906 T C 0.043059 -1.4722e-05
3:23663416 C T 1.893130 2.0494e-05
3:23666667 G A 0.247779 -5.4670e-06
3:23670620 C A 0.814193 -2.3056e-05
3:23674258 G T 0.214100 -6.3936e-06
3:23676308 C G 0.050045 2.9539e-06
3:23676843 T C 0.030711 -5.9350e-06
3:23679436 T C 0.789633 1.7938e-05
3:23683778 A G 1.495245 7.3972e-06
3:23684312 T C 1.365212 3.0926e-05
3:23684401 A G 0.182611 1.0242e-05
3:23686713 T C 0.390548 1.9929e-05
3:23689201 A G 0.820877 -3.8848e-06
3:23695548 T C 1.223732 1.2903e-05
3:23696768 G A 0.489255 -2.9028e-05
3:23697696 T C 0.240126 -1.0687e-06
3:23698252 C T 0.357587 -1.0820e-05
3:23701887 T C 0.049617 -1.6299e-05
3:23706933 T G 0.160645 4.0794e-06
3:23708602 T C 0.024873 -6.2881e-06
3:23709777 A G 0.037636 -7.5297e-06
3:23711141 C A 0.347873 2.0462e-06
3:23712046 T C 0.047659 1.5648e-05
3:23715184 T C 1.545954 6.7325e-06
3:23731315 G A 0.295145 -5.4850e-06
3:23733078 A C 0.430404 3.6823e-06
3:23733368 C T 0.067089 -4.0298e-06
3:23734431 T C 1.082806 -8.0408e-06
3:23735174 C T 0.841568 5.2432e-06
3:23741492 G A 0.086468 9.1343e-06
3:23743198 T C 0.036212 1.4610e-05
3:23746901 A G 0.081596 4.7528e-05
3:23748839 C T 0.345317 2.2927e-05
3:23750596 G A 0.047730 -2.8662e-05
3:23752654 G A 0.101328 -1.7445e-05
3:23753171 G A 1.336293 -1.3395e-05
3:23753667 G A 0.884236 -4.0454e-06
3:23757940 C T 1.344609 4.1817e-05
3:23759937 G A 1.532565 1.0665e-05
3:23765946 G T 0.206488 -1.0720e-05
3:23766637 A G 0.993659 6.5302e-06
3:23768283 T C 0.046788 6.3880e-06
3:23768939 G A 0.229141 -3.4041e-05
3:23770133 T C 1.603703 -1.8889e-06
3:23772065 T C 0.031778 -2.8238e-05
3:23774015 A G 0.356655 1.5711e-05
3:23777732 G T 1.550197 -1.5659e-05
3:23780964 C T 0.042811 -3.5620e-05
3:23781079 G C 0.414785 1.3111e-05
3:23786290 T C 0.052078 -3.0202e-06
3:23789836 G A 0.030377 -1.3293e-05
3:23792541 A G 0.414670 2.5557e-05
3:23794411 C T 0.340958 3.1538e-05
3:23796713 C A 0.202687 -5.0619e-05
3:23796744 A G 1.538389 2.6605e-06
3:23802647 G A 0.701489 3.2053e-05
3:23803541 C G 0.274508 -2.4423e-06
3:23809265 A G 0.108148 5.5745e-06
3:23820938 A G 0.040845 4.4291e-05
3:23820972 G A 0.261946 1.2392e-05
3:23822549 T C 0.046173 -1.1525e-05
3:23827940 G A 0.657087 1.0301e-05
3:23830925 A G 0.505992 4.0623e-06
3:23833425 A G 0.177933 3.7948e-05
3:23833853 C T 0.137312 1.5998e-05
3:23843620 T C 0.420028 4.9358e-05
3:23846199 G A 0.100013 -1.6530e-05
3:23848835 C A 0.137370 7.8776e-06
3:23853285 A G 0.092319 1.7880e-05
3:23853409 G T 0.024999 2.4263e-05
3:23859712 G A 0.038812 2.8922e-06
3:23863721 A G 0.097847 -1.8116e-05
3:23864770 G A 0.044963 -8.7843e-06
3:23866964 C T 1.524793 3.5919e-05
3:23871730 A C 0.456593 5.9471e-05
3:23887329 A G 0.143615 8.9071e-06
3:23895979 T C 0.145992 1.5117e-05
3:23898074 C T 1.468302 3.0188e-05
3:23901736 G T 0.049257 -3.1549e-05
3:23908965 G T 0.039074 -7.0420e-06
3:23919357 G A 0.093009 -3.1958e-05
3:23921206 G T 0.198971 2.2248e-05
3:23921256 C T 0.196044 1.6959e-05
3:23936649 A C 0.835608 -2.3584e-05
3:23951240 G A 0.045245 1.6564e-05
3:23957000 T C 0.402485 2.9110e-05
3:23957929 G A 0.895105 -1.2396e-05
3:23960080 C G 0.075224 8.0516e-06
3:23962646 G A 0.546117 2.7228e-05
3:23986466 G A 0.112861 2.0880e-05
3:23986629 A G 0.028433 1.0340e-05
3:23993437 G A 1.501671 3.0893e-05
3:23997547 G A 0.047764 1.0750e-06
3:24006336 G A 0.084982 2.9719e-05
3:24007566 A G 0.049474 2.0146e-05
3:24021776 G A 0.174064 -8.7491e-06
3:24042084 A G 0.139257 -2.2750e-06
3:24056988 A G 0.640493 1.0914e-05
3:24068790 G T 0.178664 1.0349e-05
3:24091101 C G 0.124661 -3.4798e-05
3:24091498 T C 0.040747 8.3050e-06
3:24091865 T C 0.436670 -2.1738e-05
3:24100697 A C 0.367830 6.8834e-06
3:24102847 T C 0.024747 -2.1749e-06
3:24104259 T C 0.419728 -3.5542e-06
3:24126676 T C 0.117821 2.4534e-06
3:24143526 G C 0.042307 1.0297e-05
3:24157939 T C 0.293925 8.9482e-07
3:24163921 C A 0.447774 -2.4621e-05
3:24172777 C A 0.986282 1.3910e-05
3:24173502 C T 0.038483 2.9250e-05
3:24186811 G A 0.138233 -7.6377e-05
3:24190184 A G 0.319441 1.4258e-05
3:24190346 A G 1.435925 5.0906e-05
3:24192680 A G 0.043640 -7.0464e-06
3:24199425 G A 0.027205 -5.9126e-06
3:24202930 T G 0.021664 6.8603e-06
3:24209840 C G 1.328515 6.9209e-06
3:24211815 A G 0.063322 8.4609e-07
3:24222782 G A 0.391428 -5.4608e-05
3:24224118 T C 0.623735 -6.7735e-05
3:24234918 G A 0.048600 -1.8568e-05
3:24236713 G A 0.042998 1.4405e-06
3:24239771 G A 0.388035 2.5437e-05
3:24244959 C T 0.256279 -4.7375e-06
3:24251613 T C 0.134691 3.1063e-07
3:24254806 T A 0.022772 -1.1292e-06
3:24255007 G C 0.022225 -2.9566e-06
3:24256738 A G 0.024360 1.2214e-05
3:24258985 A G 1.252301 -7.2965e-06
3:24260059 T C 0.884620 1.0814e-05
3:24263768 G T 0.058861 -7.8974e-06
3:24264526 T C 0.233649 1.4957e-05
3:24264860 C T 0.195367 -1.4154e-05
3:24269249 T G 0.249448 4.2227e-06
3:24270263 C G 0.112816 -3.6505e-05
3:24270734 T G 0.955333 9.4856e-06
3:24271252 T C 0.949815 1.5088e-05
3:24272388 C T 1.181282 3.6857e-05
3:24273740 A G 0.174132 1.3538e-05
3:24274074 C T 0.994061 -4.7728e-06
3:24276575 G A 0.304865 6.6439e-05
3:24276797 T C 0.046697 1.9021e-05
3:24280948 G T 0.702930 1.3345e-05
3:24281953 A G 0.072545 1.5682e-05
3:24282707 A C 1.354296 6.1515e-06
3:24284644 C G 1.224820 2.6397e-08
3:24285539 C T 0.440756 -1.2843e-05
3:24286514 A G 1.663441 -1.1050e-05
3:24287463 T C 0.235635 -7.6514e-06
3:24288167 G A 0.020855 -2.9418e-08
3:24290102 A G 0.066467 4.6556e-06
3:24294118 T C 0.658148 9.1504e-06
3:24299505 T C 1.454407 2.3107e-06
3:24303531 C T 0.061646 1.0476e-05
3:24305692 G C 0.500532 -4.7740e-06
3:24311743 T C 0.039214 6.0860e-06
3:24320104 G A 0.126405 2.1378e-05
3:24327140 A G 1.374307 -5.4622e-06
3:24332684 A T 0.126229 5.8348e-06
3:24335220 T C 0.116886 -1.5001e-06
3:24335533 G A 0.040764 -3.0810e-06
3:24337914 T C 0.520989 -3.3284e-06
3:24343330 C T 1.303370 -1.3035e-05
3:24344922 G A 0.172215 1.2285e-05
3:24346897 G A 0.102821 1.7861e-06
3:24346981 A G 0.760737 8.3678e-06
3:24347540 C T 1.082476 8.7262e-07
3:24349915 G A 0.597828 3.3610e-07
3:24354798 A C 0.201654 -2.1996e-05
3:24357286 C T 1.460193 -2.4542e-05
3:24358145 C G 0.192974 2.0358e-05
3:24359753 C T 0.030262 8.8205e-06
3:24362708 G A 0.722455 -8.9654e-06
3:24365151 G C 0.515121 -9.7745e-06
3:24368839 A G 0.021126 -1.9996e-06
3:24369366 G A 0.236934 5.9377e-06
3:24369411 A G 0.029850 6.7912e-06
3:24379235 A G 0.047397 -9.3176e-06
3:24383347 T C 0.346289 1.4816e-05
3:24389349 A G 0.027029 1.1011e-06
3:24391474 T C 0.068965 -2.4125e-05
3:24392739 C G 0.045962 -1.9593e-05
3:24393371 C T 0.026505 7.5198e-07
3:24398574 G T 0.029028 3.1548e-06
3:24400287 T C 0.066817 -1.4729e-06
3:24404959 G A 0.078624 2.6195e-06
3:24405637 A G 0.385360 -4.9977e-06
3:24408004 C T 0.477148 -1.7309e-05
3:24410415 A G 1.044232 -5.6280e-05
3:24415028 T C 0.212122 -2.9978e-05
3:24428476 G A 0.037180 -5.9522e-06
3:24428821 G T 0.928196 1.3115e-05
3:24442236 A G 0.955092 7.6807e-06
3:24443709 C T 0.055550 -1.1833e-05
3:24457103 T C 0.582315 1.1755e-06
3:24470865 C A 0.042950 1.7286e-06
3:24473855 G C 0.180354 -3.1612e-06
3:24475497 C A 0.393465 -5.6419e-06
3:24477020 A G 0.092074 1.2698e-05
3:24477515 T G 0.030085 -1.2884e-05
3:24480976 A G 0.650604 -1.3487e-05
3:24487305 A G 1.785961 -2.8469e-06
3:24487989 G A 0.134949 -1.2843e-05
3:24488168 C T 0.021684 2.1286e-05
3:24490035 G A 0.049444 1.1243e-06
3:24496701 C T 0.020770 -6.4867e-06
3:24513279 G T 0.089477 -1.6455e-05
3:24514720 A C 0.580017 -3.7570e-05
3:24518357 A G 0.222314 3.7216e-06
3:24527952 A G 0.106292 3.3718e-07
3:24531300 C T 0.216484 3.5758e-05
3:24533278 A G 1.058174 5.3416e-06
3:24538838 G A 1.175764 -7.7107e-06
3:24541162 T C 0.057396 -1.4541e-05
3:24546660 G T 0.027131 5.4356e-06
3:24551778 G A 1.155749 -1.0182e-05
3:24558372 C T 1.921386 4.9470e-05
3:24562087 T C 0.025128 1.0928e-05
3:24563838 C G 1.137693 -7.4813e-06
3:24564739 T G 1.077577 1.7950e-05
3:24565431 C A 0.066881 -6.5502e-06
3:24570579 C T 1.812823 -4.1330e-06
3:24570972 T C 0.022027 -2.4088e-06
3:24572660 A C 0.141433 5.5313e-06
3:24580182 T C 0.154910 -1.4238e-06
3:24583689 G C 0.043681 -3.2472e-05
3:24588115 G A 0.686859 4.9592e-06
3:24590841 T C 0.173255 -5.9237e-06
3:24591862 A C 0.100315 1.9804e-05
3:24604459 T C 0.020430 -2.2079e-06
3:24622035 C A 0.095358 1.8627e-05
3:24628581 T C 0.648526 1.4315e-06
3:24633431 A C 0.164327 -2.2248e-06
3:24636524 A G 0.240507 -2.9186e-05
3:24642623 G A 0.068299 -4.8941e-05
3:24647555 G C 0.343780 -7.3995e-06
3:24650399 C A 0.048702 1.5245e-05
3:24652348 A G 0.045122 1.4550e-05
3:24656778 G T 0.066229 -1.4847e-05
3:24658061 C T 0.045221 4.3743e-07
3:24661402 A C 0.125185 -2.3722e-05
3:24668079 T C 0.082697 -8.0852e-06
3:24670223 G A 0.299038 1.5870e-06
3:24683459 T C 0.086957 -1.4537e-05
3:24684166 A G 0.119266 -2.2651e-05
3:24688095 A C 0.069146 -7.5507e-06
3:24705221 A G 0.946154 -3.0073e-05
3:24708252 T C 0.120874 -8.8550e-06
3:24708874 G A 0.994567 -3.4441e-05
3:24712803 A G 0.108951 -3.1368e-05
3:24714627 C T 0.097986 -1.8921e-05
3:24716353 C T 0.067765 -1.4189e-05
3:24717362 T C 0.062547 -1.2809e-05
3:24717722 G A 0.073844 3.2416e-06
3:24718439 T G 0.657594 -4.9113e-05
3:24719818 C T 0.080042 -1.3333e-06
3:24722308 A T 0.434746 1.3682e-05
3:24729178 G A 0.098007 4.2136e-06
3:24729605 G A 0.037775 9.8896e-06
3:24730178 G A 0.653544 -2.0617e-05
3:24731245 T C 0.116451 2.2793e-06
3:24731963 A G 0.130026 4.8530e-06
3:24733201 G A 0.368048 3.1576e-05
3:24746320 G T 1.476815 -3.1682e-06
3:24746723 G T 0.062003 -6.8557e-06
3:24748045 G A 1.165306 -7.6878e-06
3:24749811 T C 0.023993 -5.9523e-06
3:24750303 C T 0.306137 -2.0260e-05
3:24752135 A G 0.080025 -1.1322e-05
3:24752415 A C 0.074844 1.9254e-05
3:24757892 G T 0.150313 -3.3697e-06
3:24758368 A G 0.979122 9.8543e-07
3:24758657 A C 1.886041 6.7086e-06
3:24759522 A G 0.353653 2.7305e-05
3:24766162 G C 0.052765 -9.8713e-06
3:24766228 G C 0.061418 3.6126e-06
3:24766655 T C 1.802671 -1.9344e-05
3:24770653 G A 0.451660 4.8680e-06
3:24774965 A G 0.151642 -9.5003e-06
3:24775203 G A 0.264207 -1.0048e-05
3:24775562 G T 0.208260 -1.0699e-05
3:24781935 G A 0.078023 2.1661e-05
3:24783579 T C 0.042454 -4.2648e-06
3:24783589 C T 0.231436 5.4694e-06
3:24794334 A G 1.604944 2.1531e-06
3:24800884 C T 0.167135 1.7652e-05
3:24801796 A G 0.464083 -2.4148e-05
3:24802729 A C 0.062764 6.7779e-07
3:24808383 T C 0.026393 -9.7739e-06
3:24808506 A C 0.843302 2.6039e-05
3:24808545 A G 0.047251 3.4666e-05
3:24810292 G A 0.030020 -5.8315e-06
3:24811897 T G 0.027977 -1.3327e-05
3:24812182 A C 0.111654 -8.6360e-06
3:24812485 T C 0.045102 -6.5386e-06
3:24821096 G A 0.109029 1.0814e-05
3:24834959 A G 0.451017 1.5411e-05
3:24835023 A G 0.036983 -2.1424e-06
3:24836903 G A 0.049240 1.5858e-05
3:24838741 G A 0.044272 2.0814e-06
3:24839629 T C 1.133120 -2.1622e-05
3:24845717 A G 0.052840 1.8744e-05
3:24846117 T C 0.065600 -1.9619e-05
3:24850910 G A 0.049508 -1.1103e-05
3:24853180 A G 0.591046 9.0478e-06
3:24856166 C T 1.783870 4.5284e-05
3:24865107 T C 0.665172 3.8326e-05
3:24867972 A C 0.059782 3.4265e-06
3:24875481 A T 0.074432 1.6746e-06
3:24878349 T C 0.128167 -2.5184e-05
3:24880096 A G 0.073416 1.3467e-05
3:24881433 A G 1.485610 2.3059e-05
3:24882331 C T 0.068343 4.4431e-06
3:24883535 A T 0.056787 6.7573e-06
3:24886249 G A 0.187436 -2.1311e-05
3:24887998 T G 0.912815 -1.1436e-05
3:24890080 T C 0.792108 3.5019e-06
3:24890819 A G 0.025257 -1.6342e-05
3:24891120 A G 0.293796 -3.3699e-05
3:24896165 T G 0.243019 -2.9115e-05
3:24901440 T C 0.063250 -7.7612e-06
3:24902655 T C 0.492882 9.0325e-06
3:24913186 T C 0.056185 3.0261e-06
3:24916577 G T 1.275777 -1.3760e-05
3:24919553 C A 0.195592 -1.0467e-05
3:24929031 A G 0.022126 -8.8242e-06
3:24930543 A G 0.023717 -9.2079e-06
3:24930957 A G 0.054261 -1.0052e-05
3:24933825 C A 0.036014 -3.0609e-06
3:24941038 C T 1.412099 -8.1958e-06
3:24943736 G A 0.064151 6.2271e-06
3:24943826 A G 0.049576 -5.8995e-06
3:24955534 A G 0.025675 -3.2650e-06
3:24957204 G T 0.944195 -1.1503e-05
3:24957304 G A 0.034131 -4.6825e-06
3:24968041 C T 0.058208 -9.3206e-06
3:24975298 C T 0.342185 -1.5041e-05
3:24975595 C T 0.058763 6.3552e-06
3:24981701 A G 0.963816 -3.2123e-05
3:24984027 G A 0.079165 -6.1165e-06
3:24985043 G A 0.023075 -1.5110e-05
3:24988938 C T 0.052867 1.0040e-05
3:24989189 C T 0.034770 -2.3083e-05
3:24991305 T C 0.060496 -8.0424e-06
3:24999211 C A 0.043470 -7.7422e-08
3:25000265 C T 0.903323 -2.7698e-05
3:25001225 T C 0.279625 -1.2601e-05
3:25012525 G A 0.522216 -1.3765e-07
3:25013558 C T 1.377829 8.6894e-06
3:25015984 C T 0.854063 1.0699e-05
3:25017196 G A 0.041842 6.1482e-06
3:25033312 A G 0.042647 -1.8200e-06
3:25033995 G A 0.080906 1.7762e-06
3:25042097 T C 0.078937 3.3206e-06
3:25043105 A G 0.853359 -7.8398e-06
3:25046569 T G 0.104317 2.0062e-05
3:25048410 C A 0.570630 -1.4708e-05
3:25049643 A C 0.397313 1.1422e-05
3:25056196 T G 0.023146 -1.4595e-05
3:25058636 C T 0.209769 8.1534e-06
3:25060259 A G 0.065688 9.6422e-06
3:25060867 C G 0.263184 -3.1313e-05
3:25061398 T C 1.513893 -1.1927e-05
3:25064354 T C 1.046833 1.3272e-05
3:25064898 G C 0.818123 -2.1131e-05
3:25068284 G A 0.028650 1.9902e-06
3:25069341 C T 0.522607 2.7010e-06
3:25069517 T G 1.334383 -5.0584e-06
3:25070532 C T 1.753581 -7.6817e-06
3:25075530 T C 1.257261 -1.6311e-05
3:25075784 T C 0.046829 6.3909e-07
3:25081213 T C 0.356220 4.1477e-05
3:25083103 A C 0.082857 -1.2534e-05
3:25084308 G A 0.041631 -2.0301e-05
3:25086328 C A 0.780518 -5.6379e-06
3:25097736 G A 1.411073 -1.6568e-06
3:25103707 T G 0.105673 3.0224e-05
3:25109708 T C 0.034682 -9.4108e-06
3:25112171 T C 1.499250 1.3364e-05
3:25118965 T G 1.520992 2.1801e-05
3:25121292 G C 0.040230 -8.1481e-06
3:25125408 T C 1.698749 -1.0442e-06
3:25135223 G A 0.036337 -7.9826e-07
3:25147712 T C 0.817834 -4.3383e-05
3:25148754 C A 1.080307 3.2849e-05
3:25154513 C T 0.346819 -1.0154e-05
3:25160851 G A 0.087770 -1.8446e-06
3:25166464 G T 0.040686 7.8981e-06
3:25174059 C T 1.057787 3.3707e-05
3:25175297 C A 0.281859 -5.6726e-05
3:25180222 G A 0.024084 -1.1558e-06
3:25190025 A G 1.909636 -2.9379e-05
3:25194851 G T 0.104793 1.9798e-05
3:25201095 T C 0.047819 1.3880e-06
3:25223036 A G 0.358304 2.0972e-05
3:25225455 T C 0.107710 1.6659e-05
3:25230699 G A 1.910744 -2.6813e-05
3:25232155 G A 1.014810 1.5502e-05
3:25272973 G A 1.654466 -2.0531e-05
3:25276394 A G 0.037507 2.0301e-05
3:25276795 G A 0.044126 1.3252e-05
3:25289063 G A 0.092088 1.7658e-05
3:25292399 G T 0.962741 -2.9496e-05
3:25293686 G A 0.036225 3.8602e-06
3:25297464 T C 0.105327 5.1032e-05
3:25303215 T C 0.253358 -3.5065e-05
3:25310430 C T 0.044408 -7.2709e-06
3:25310693 C T 0.339081 -1.5438e-05
3:25315167 G A 0.020331 5.3595e-06
3:25316283 A G 0.930950 2.3323e-05
3:25317012 A G 0.102545 2.8795e-05
3:25320111 A G 0.079199 3.4964e-06
3:25320733 C A 1.949890 -8.1975e-06
3:25324579 G A 0.065831 7.9706e-06
3:25325479 T G 0.255507 -5.5698e-05
3:25327035 C A 0.327709 -7.5417e-06
3:25328590 G A 0.105921 -2.7604e-06
3:25330432 T C 0.062387 -9.7779e-06
3:25331376 C T 0.719338 -2.9401e-05
3:25333497 T G 0.082956 2.9710e-06
3:25335936 G A 0.109835 1.1827e-06
3:25343079 T C 0.024333 -1.2133e-06
3:25343723 T G 0.058028 -1.7944e-05
3:25348949 A G 0.033009 -2.8108e-06
3:25349538 A G 0.345310 -2.3573e-05
3:25357870 G A 1.101172 3.4729e-06
3:25365584 G A 0.156484 -2.6694e-06
3:25366405 C T 0.324040 -7.4618e-06
3:25369700 T C 0.032285 1.8745e-06
3:25380677 T C 0.113833 -2.1216e-06
3:25381204 A G 1.948972 -4.7898e-06
3:25381397 C G 0.067401 1.1851e-06
3:25382068 G T 0.212431 -1.1553e-05
3:25382735 T C 0.044558 7.0265e-06
3:25388569 A G 0.746479 1.5245e-07
3:25389410 C T 0.473191 3.0477e-07
3:25393949 A G 0.106561 2.5149e-05
3:25404650 T G 0.062601 -2.5887e-06
3:25405178 T C 0.055890 -9.5503e-06
3:25408748 A G 0.860845 2.6060e-06
3:25409774 A C 0.199410 -1.3859e-05
3:25414937 C G 1.868114 5.5665e-06
3:25416886 T G 0.098965 -3.7678e-06
3:25418236 G C 0.029204 1.7629e-06
3:25421110 C T 0.060442 7.8225e-06
3:25424561 C T 1.649203 -8.6512e-06
3:25425934 C G 0.073344 4.3316e-06
3:25428328 G C 0.110715 -1.1898e-06
3:25435526 C T 0.342026 -1.6920e-06
3:25449650 G T 0.260338 -8.2654e-07
3:25451000 A G 1.173082 4.6241e-06
3:25453181 T G 0.758521 1.2636e-05
3:25453556 T C 1.562409 1.0940e-05
3:25454666 G A 0.162967 -9.6823e-06
3:25459210 A G 0.071002 -1.2693e-05
3:25459811 T C 0.030316 1.3323e-05
3:25460773 G C 1.933890 -1.2145e-05
3:25461007 A G 0.048893 1.6737e-05
3:25466098 G A 0.060445 -9.6685e-07
3:25472040 C T 1.141018 -2.4313e-05
3:25473070 A G 0.073382 -4.3933e-06
3:25475117 C T 0.294778 -9.7158e-06
3:25475426 A G 0.217925 -5.9744e-06
3:25477828 A G 0.036545 -6.7201e-06
3:25480108 T C 0.046438 6.3638e-06
3:25480162 T G 0.423985 -3.3746e-05
3:25480644 A G 0.669303 5.3621e-06
3:25480760 C G 1.673648 -1.4500e-05
3:25482490 T C 0.047016 4.6293e-06
3:25484121 A G 0.073688 4.0339e-05
3:25489318 C T 0.552165 1.8720e-05
3:25491968 G A 1.240673 -1.0806e-05
3:25492881 A G 0.033645 3.1896e-06
3:25493178 C T 0.544359 2.6595e-06
3:25493364 T C 0.084363 -3.5615e-05
3:25493537 A G 0.154787 9.7074e-06
3:25494554 C G 0.076023 3.5920e-09
3:25495783 C G 0.074681 4.7914e-06
3:25496845 G A 0.030894 5.4825e-06
3:25499167 G T 0.132998 2.0233e-05
3:25499525 A G 0.068428 -6.7032e-06
3:25500378 G A 0.219669 -5.4888e-05
3:25500790 G A 0.020657 4.7168e-06
3:25501185 G A 0.035600 2.6077e-06
3:25506355 A C 0.283746 -4.7840e-06
3:25507245 A G 0.094274 1.2821e-05
3:25508428 T C 0.734365 -4.4370e-05
3:25508795 G A 0.058171 1.4995e-05
3:25508826 G C 0.119776 2.4975e-05
3:25509104 C G 0.113605 1.5719e-05
3:25509579 G A 0.024523 1.7525e-06
3:25510855 C G 1.534999 9.8747e-06
3:25511720 G A 0.071165 -1.0334e-05
3:25512246 T C 0.069873 -6.7246e-06
3:25513209 C T 1.256846 -2.8240e-05
3:25513628 G T 0.481581 4.2510e-05
3:25513800 A G 0.092468 -2.2345e-05
3:25515820 T C 1.025335 1.7469e-05
3:25516116 T A 0.030224 -1.3217e-06
3:25516209 T C 0.100914 -1.1987e-05
3:25516591 A G 0.293007 1.8041e-05
3:25517208 T C 1.528876 2.5588e-06
3:25517646 T C 0.080933 -1.8306e-06
3:25518222 G A 0.081076 -1.3066e-06
3:25518916 C G 0.080569 -2.0521e-06
3:25519654 G C 0.062271 -7.9700e-06
3:25520058 A G 1.913845 4.6095e-06
3:25523552 A C 0.602901 -2.6224e-06
3:25528222 C T 0.024455 4.2036e-06
3:25528363 A G 1.780718 -9.3674e-07
3:25529280 T C 0.355142 -1.0349e-05
3:25530092 T C 0.023802 4.5994e-06
3:25531063 T G 1.126154 -4.4329e-06
3:25532268 G T 0.112640 9.2049e-06
3:25532934 G T 0.110409 -6.6205e-06
3:25537445 A G 0.038194 -1.3492e-05
3:25537614 C T 0.178178 7.0355e-06
3:25538883 G A 0.551791 -9.1513e-06
3:25540663 A C 0.041668 -5.5656e-06
3:25543022 T C 0.024526 4.0196e-06
3:25545298 G A 0.032193 -1.9237e-05
3:25545897 A G 0.029123 4.3965e-06
3:25548909 T G 0.027763 -2.8818e-06
3:25549012 G A 0.104783 -3.0322e-06
3:25549110 T G 1.792675 5.0514e-06
3:25549386 T C 0.024268 9.9632e-06
3:25549425 T C 0.074378 1.3647e-05
3:25550039 G A 0.118729 2.3193e-05
3:25553292 C A 0.547416 -2.7049e-06
3:25554242 T C 0.024319 4.9763e-06
3:25556201 C A 0.448998 -1.2505e-05
3:25557055 C T 0.155933 -9.3525e-07
3:25559631 C T 0.283651 -3.8588e-06
3:25560167 G A 0.122288 1.9492e-06
3:25560298 G A 0.079665 7.8367e-06
3:25565151 T C 0.122295 2.4452e-06
3:25567080 A G 0.838444 1.2365e-05
3:25567528 C A 0.020617 -1.2834e-05
3:25568713 T C 0.820823 1.2589e-05
3:25569355 T C 0.646153 1.5307e-05
3:25569630 T G 0.073096 2.3582e-05
3:25574186 G A 0.367545 -2.1525e-05
3:25577867 T C 0.081106 1.9081e-05
3:25581767 T C 0.083921 3.6718e-06
3:25582568 G A 0.084975 2.7854e-06
3:25582942 C A 0.056485 -2.9283e-05
3:25584358 G T 0.084275 5.2771e-06
3:25587021 A G 0.059677 5.2322e-07
3:25592883 C T 0.300198 -1.8277e-05
3:25597341 T A 0.780038 -3.4182e-06
3:25598536 T G 1.005715 -1.0966e-05
3:25599200 T C 0.048645 9.3582e-07
3:25601048 T C 0.037163 -6.9235e-06
3:25602422 T C 0.334641 -1.3356e-05
3:25604642 G A 0.486695 1.0695e-05
3:25605886 G A 0.352755 1.4316e-05
3:25610568 A G 0.081191 1.3566e-05
3:25611152 G A 0.060071 -1.8391e-06
3:25612030 C G 0.059575 -3.7994e-06
3:25613569 A G 0.059915 -3.0939e-06
3:25613975 T C 0.059755 -2.1645e-06
3:25614227 C T 0.377679 1.5040e-05
3:25617841 T C 0.267331 1.8482e-06
3:25618408 G C 0.701145 8.7827e-06
3:25618808 C A 0.076904 1.0086e-05
3:25621302 G A 0.058990 -1.2372e-05
3:25621341 A G 0.053510 -6.3482e-06
3:25622694 C T 0.046826 6.7359e-07
3:25623740 C T 0.056264 1.0695e-05
3:25624778 T G 0.071631 1.0163e-05
3:25624804 G T 0.198907 -2.0404e-05
3:25625468 C T 0.056447 5.5880e-06
3:25625573 G A 0.094712 -2.5502e-07
3:25626516 C T 0.120248 1.8455e-05
3:25626609 A G 0.047394 -1.8943e-05
3:25627340 G C 0.132148 -1.5862e-06
3:25627363 C T 0.054628 -1.5034e-06
3:25627428 A G 0.108716 9.9041e-06
3:25629310 C T 0.052850 1.9253e-05
3:25630066 A G 0.438193 -1.2041e-05
3:25633304 G A 0.053289 -3.0110e-05
3:25634257 T C 0.052486 -2.7041e-05
3:25638355 G A 0.037806 -8.4163e-06
3:25639828 A T 0.053248 -2.3730e-05
3:25640522 C T 0.059143 2.9755e-05
3:25642157 C T 0.189465 9.3985e-06
3:25642436 C T 0.129965 5.1513e-06
3:25646031 T C 0.188292 7.9627e-06
3:25648590 G A 0.052748 -3.0388e-05
3:25650287 C T 0.121771 -1.6557e-06
3:25675637 C T 0.594462 -3.8883e-05
3:25710094 A G 0.033655 -1.6000e-06
3:25721771 G A 0.331367 -1.8054e-05
3:25722553 T C 0.095215 1.4298e-05
3:25746921 T C 1.948486 -1.7611e-05
3:25748324 T C 1.686077 -4.0464e-05
3:25774528 C A 0.124950 1.2263e-05
3:25785082 C T 1.739492 -3.2947e-05
3:25795561 C T 0.060564 -1.0651e-05
3:25803803 C T 0.031380 -4.0686e-06
3:25819275 A G 0.047111 3.0099e-06
3:25829250 A G 0.146424 -1.5269e-05
3:25831594 C A 0.166554 1.7122e-05
3:25842326 T C 0.050892 -4.5756e-06
3:25845435 A G 0.041192 -9.7218e-06
3:25846852 G C 0.059595 -5.2878e-06
3:25847265 A G 0.085686 -2.3168e-06
3:25850148 C A 0.049940 6.5917e-08
3:25852583 C T 0.138050 -1.0763e-05
3:25857099 A G 0.056315 1.9436e-05
3:25858240 C T 0.029711 -3.9170e-06
3:25863660 T C 1.664434 -2.9940e-05
3:25872046 T C 0.061333 -8.9689e-06
3:25876664 T C 1.684126 -2.6314e-05
3:25877906 T C 0.138930 3.0950e-05
3:25878889 T C 0.097877 -1.0290e-05
3:25882150 T C 0.052408 4.7791e-06
3:25885177 C T 1.721099 -4.0424e-05
3:25889690 C T 0.061608 1.4963e-06
3:25889766 T G 1.978340 -9.1434e-06
3:25894625 A G 0.042148 3.5572e-07
3:25895944 C T 0.023775 -3.9779e-06
3:25898106 G T 0.139692 1.3959e-05
3:25898413 G A 1.627080 -3.1284e-05
3:25905655 T C 0.124022 2.8934e-06
3:25919088 G A 1.638096 -2.5110e-05
3:25930075 T C 0.042134 1.8910e-06
3:25930176 G A 0.311431 3.5186e-05
3:25930262 C T 0.023238 -2.6213e-06
3:25931689 T C 0.050936 -1.3191e-05
3:25935344 G A 0.057491 1.6790e-05
3:25935446 G C 0.591090 1.8109e-05
3:25940874 A C 1.790846 -4.0412e-06
3:25944830 A G 1.636909 3.1367e-06
3:25949839 A C 0.096011 -2.2865e-05
3:25951732 T C 0.030721 1.2557e-05
3:25956904 A G 0.088276 -4.8569e-07
3:25957220 G T 0.051718 -2.2491e-05
3:25962790 T C 0.067143 -8.8931e-06
3:25969569 A C 0.054591 4.2959e-06
3:25973561 C T 0.047084 -4.6396e-06
3:25983735 A G 1.597862 1.8824e-05
3:26014022 C T 0.228811 -2.4846e-05
3:26015500 G T 0.099316 -2.2148e-05
3:26019094 C G 1.781102 -6.1613e-06
3:26022831 C T 0.027947 2.9273e-06
3:26024083 G A 0.062842 -1.5484e-05
3:26047071 T C 1.527890 -5.4766e-06
3:26047284 T C 0.050056 -1.4798e-05
3:26058176 T C 0.149426 -2.9881e-05
3:26076713 T C 1.406245 -1.1509e-06
3:26087857 G A 1.528618 -5.4344e-06
3:26089400 A G 0.114584 1.2715e-05
3:26107361 T C 0.051212 2.3520e-05
3:26107994 A G 0.051429 -1.9056e-05
3:26114960 T C 0.097181 -2.5793e-05
3:26123461 A G 0.052242 7.8885e-06
3:26127207 G A 0.037789 7.5278e-06
3:26142036 C T 0.030184 -7.0733e-06
3:26145301 T A 0.043535 3.0477e-06
3:26147272 G A 1.662942 -6.0326e-06
3:26154016 C A 0.023238 4.1431e-06
3:26154821 G A 1.958189 3.5601e-06
3:26172328 G T 0.036239 -3.5942e-06
3:26180070 G T 0.104786 3.0881e-05
3:26186257 A G 0.047261 6.1068e-06
3:26195973 A G 0.088457 -1.2141e-05
3:26222228 G T 0.043688 1.9794e-06
3:26223735 T C 0.099336 6.1717e-06
3:26224215 T G 0.314133 7.7608e-06
3:26226661 G T 0.058861 1.0330e-05
3:26230367 A G 0.045258 -4.7490e-06
3:26242030 A T 0.055104 -1.3541e-05
3:26244557 A G 0.051259 1.6708e-05
3:26245648 T C 0.250832 4.3539e-06
3:26247001 T C 0.062003 -1.7657e-05
3:26258075 G A 1.937654 -1.4320e-05
3:26263756 C A 0.038017 2.5581e-07
3:26265574 A G 0.094828 -6.5317e-06
3:26269461 G C 0.063050 1.5865e-05
3:26269702 A G 0.023479 -5.2147e-06
3:26275819 A G 0.029102 -9.5906e-06
3:26276545 A G 0.041624 4.0145e-05
3:26277342 G A 0.080943 2.4638e-07
3:26279033 A G 0.128656 -1.0808e-05
3:26292244 A C 0.045316 -3.1097e-06
3:26298053 G T 0.024241 1.2353e-05
3:26301024 T C 0.036378 -1.1776e-05
3:26307142 G A 0.093346 2.2372e-06
3:26318147 C A 0.149905 5.6124e-06
3:26318521 A G 0.087083 -1.5643e-05
3:26322962 A G 0.290474 3.3012e-06
3:26323901 T G 0.033213 -3.1242e-06
3:26353616 G A 0.060612 -1.1708e-05
3:26367909 G A 0.320739 -8.6419e-06
3:26368171 G A 0.069282 1.1695e-05
3:26375238 G A 0.312145 -1.9882e-06
3:26377577 C A 0.302465 5.9842e-07
3:26384182 G A 0.022463 -4.5365e-07
3:26385299 A G 0.109036 -1.0122e-06
3:26396178 C A 0.163620 1.2746e-05
3:26402868 G A 0.967620 -2.6768e-06
3:26405565 C A 0.431257 2.2708e-05
3:26407977 A G 0.140834 -1.7555e-05
3:26410366 G T 0.040862 2.9679e-05
3:26414023 C A 0.291586 1.7664e-05
3:26419124 A G 1.466660 -8.1237e-06
3:26419470 A G 0.234299 -1.9152e-06
3:26423193 C T 0.026655 -4.1353e-07
3:26445651 T G 1.447699 -7.3508e-06
3:26445973 T C 0.178283 -1.1964e-05
3:26446381 G C 0.055210 -9.4189e-06
3:26456875 T G 0.037860 -3.2570e-06
3:26458997 A G 0.039516 -1.1791e-06
3:26460452 G A 0.992847 -1.3860e-05
3:26462034 A G 0.143744 1.0827e-05
3:26462610 T C 0.041372 3.2521e-06
3:26464531 T C 0.275909 1.5958e-05
3:26464863 G A 0.112524 1.0564e-05
3:26469815 G A 0.351035 4.1571e-06
3:26480016 T G 0.032682 -2.0012e-05
3:26492521 G T 0.629532 2.1648e-05
3:26513910 C T 0.075340 -9.9441e-06
3:26514103 G A 0.277477 8.9430e-06
3:26514614 T C 0.351926 1.6514e-05
3:26522075 T C 0.081728 7.1530e-06
3:26526636 T G 0.721361 1.8996e-05
3:26544047 A G 0.081830 -2.4475e-05
3:26544115 A G 0.329069 1.2152e-05
3:26546679 A G 0.869290 5.7933e-06
3:26549947 C T 0.782765 -2.5517e-05
3:26551841 T G 0.125045 -2.1765e-05
3:26557468 C G 0.808311 1.4578e-05
3:26563332 T C 0.194191 -1.8623e-06
3:26564649 A G 0.083183 -9.1697e-06
3:26566397 C T 0.748216 -3.0073e-07
3:26566870 G A 0.569297 1.5676e-06
3:26567770 C T 0.031224 -2.1988e-05
3:26581146 T G 0.177005 -9.5704e-07
3:26582758 T C 0.046129 1.6940e-05
3:26584875 C T 0.077370 -1.6809e-05
3:26622423 C T 1.160098 8.2664e-07
3:26626261 G A 0.265122 1.7077e-06
3:26627590 T C 0.312512 1.3441e-05
3:26628117 A G 0.397711 1.0204e-05
3:26628445 T C 0.212248 -2.0139e-05
3:26639047 T G 1.415057 -2.6415e-05
3:26639145 T G 0.396011 -1.0398e-05
3:26655959 C T 0.038942 -5.6103e-06
3:26673459 A G 0.074572 1.4414e-05
3:26673535 A G 1.546402 -8.5376e-06
3:26674541 T C 0.994271 -3.1657e-05
3:26674806 G A 0.022395 1.3713e-05
3:26679585 G A 0.022167 -8.7320e-06
3:26681473 A C 0.448695 2.9054e-05
3:26687574 G C 0.109416 -2.6732e-06
3:26688001 C A 0.185518 -5.6023e-06
3:26695333 G T 0.582702 6.9711e-06
3:26697920 C A 0.941479 -9.2486e-06
3:26702501 G A 0.076955 -3.6366e-05
3:26704577 T C 1.562953 4.8542e-07
3:26706236 T C 0.340142 1.9514e-05
3:26716169 G A 0.111337 2.8726e-06
3:26717279 T C 0.025903 1.2814e-05
3:26727905 G A 0.089844 -6.0189e-07
3:26729632 A C 0.342287 2.7629e-05
3:26744293 A G 0.032703 5.6923e-06
3:26751129 A G 0.034297 -1.2569e-05
3:26751493 T A 0.190400 1.4785e-05
3:26761295 G A 0.047965 -9.8497e-06
3:26761983 T G 0.219693 -9.7869e-06
3:26763852 T C 0.039907 1.0501e-06
3:26765155 G A 0.081909 -1.3863e-05
3:26765764 A G 0.085764 1.9101e-05
3:26769331 A G 0.178752 1.4308e-05
3:26774214 C T 0.031771 1.9474e-06
3:26774378 G T 0.052262 -5.7022e-09
3:26775407 G T 0.152166 1.3107e-05
3:26780324 A G 0.449647 -1.3509e-05
3:26780935 G A 0.715037 1.2592e-07
3:26791658 G A 0.086294 1.3877e-05
3:26794261 T C 0.923191 7.2291e-06
3:26809690 T G 0.075826 -5.5040e-06
3:26816573 G A 0.041223 -1.0794e-05
3:26833890 G A 0.055220 -3.1452e-06
3:26834210 C T 0.100295 1.9061e-06
3:26835664 C T 1.697555 -7.2391e-06
3:26836274 A G 0.158041 1.1017e-05
3:26837870 T C 0.083517 -1.4783e-05
3:26840140 C T 0.910170 -4.5157e-07
3:26840178 G A 1.745071 6.1988e-06
3:26842989 C A 0.079722 -3.2474e-06
3:26860692 A G 0.591579 -2.2438e-06
3:26877498 A C 0.753353 9.6626e-06
3:26877966 T C 1.411583 -1.1753e-05
3:26878383 T C 0.037826 9.4668e-06
3:26878587 C A 0.797466 1.4845e-06
3:26879345 T C 0.719443 6.1663e-06
3:26887765 T C 0.078006 -2.4497e-05
3:26887894 T C 0.082000 -1.6212e-05
3:26892154 C T 1.252039 -8.2617e-06
3:26897067 G A 0.029167 -1.4489e-05
3:26898650 T G 0.190822 -5.3697e-06
3:26901271 G A 0.123560 -3.3939e-05
3:26902649 T C 0.096133 3.8249e-06
3:26903024 A C 0.093169 -2.8908e-05
3:26904673 T C 0.050810 -9.7171e-06
3:26904956 A G 0.161750 2.3849e-05
3:26905529 G A 1.675773 7.8287e-06
3:26906359 A G 0.030884 -9.0482e-06
3:26907399 A G 1.076948 1.0127e-06
3:26907937 T C 0.053109 1.8023e-05
3:26908176 C G 0.106074 1.2849e-05
3:26913820 T C 0.316469 -1.7938e-05
3:26915838 C T 0.036742 3.5857e-06
3:26917790 A G 0.953793 1.3451e-06
3:26938175 T G 0.021813 3.8183e-06
3:26949313 G T 1.145319 8.5160e-06
3:26958669 T C 1.429217 1.2314e-05
3:26958728 C T 0.059769 7.7720e-06
3:26964576 C T 0.071903 -1.1607e-05
3:26966866 A G 0.059929 -9.7983e-06
3:26967776 T C 0.024499 -1.6588e-05
3:26968631 T C 1.000843 5.4724e-06
3:26982392 T C 1.365063 1.0788e-05
3:26992792 C T 0.350172 -3.4613e-06
3:27010197 G T 0.456885 9.9735e-06
3:27016055 C T 0.170793 2.4656e-05
3:27016393 C T 0.504381 1.8285e-05
3:27016643 C T 0.128377 2.8804e-05
3:27020726 A G 1.613032 2.9421e-05
3:27024452 G A 0.680396 -5.9238e-07
3:27025575 C T 0.374490 -4.1070e-06
3:27026003 A G 0.603377 1.3395e-05
3:27026361 A G 0.326723 1.2341e-05
3:27026816 T C 0.055794 -3.4445e-05
3:27031282 A G 0.032054 1.6303e-06
3:27040533 G A 0.590376 6.3894e-06
3:27043106 T C 0.040920 -5.1834e-06
3:27055824 A G 0.495398 -4.7349e-06
3:27060629 C A 0.041359 -9.2516e-06
3:27065505 A C 0.804476 -1.9078e-06
3:27069883 C T 0.104276 9.2718e-06
3:27076710 T C 0.091496 1.6899e-05
3:27077311 C T 0.078230 -1.3591e-05
3:27078669 G A 1.960746 7.1302e-06
3:27107947 C A 0.068755 -6.9115e-06
3:27108726 C T 0.069989 -4.7060e-06
3:27116527 G A 0.020015 8.0682e-06
3:27122967 C T 0.107230 1.4984e-05
3:27129707 C A 0.049886 -2.9723e-05
3:27131570 C T 0.078719 -1.4231e-05
3:27144387 G T 0.128078 -9.3125e-06
3:27165174 G A 0.935696 3.0354e-06
3:27165396 T C 0.114071 -1.1259e-05
3:27170867 T C 1.963595 1.0961e-05
3:27180835 G A 0.522872 2.5043e-05
3:27183498 C T 0.045275 -6.8027e-06
3:27212931 G A 0.032835 7.9781e-06
3:27220257 C T 0.069506 1.3525e-05
3:27233716 A G 0.024441 1.5224e-05
3:27243119 A G 0.494273 3.2738e-05
3:27253521 C T 1.891804 -5.6625e-06
3:27258563 T G 0.164256 -1.5743e-05
3:27265394 A C 0.429986 -1.0990e-05
3:27272311 C T 0.042630 -1.7804e-05
3:27281146 T C 0.106918 -2.7324e-05
3:27284632 A G 0.058994 1.8589e-05
3:27294655 A G 0.042879 3.1621e-05
3:27297190 A C 0.167139 1.4169e-06
3:27313122 T G 0.482836 1.4891e-05
3:27319266 C T 0.056128 6.6667e-06
3:27326451 G A 0.500943 2.0090e-05
3:27332820 G A 0.483985 1.5267e-05
3:27333462 T C 0.062186 -1.4972e-05
3:27338321 C T 0.076503 -1.4417e-05
3:27348094 T C 0.536302 -1.4309e-05
3:27368884 C T 0.945885 -5.8380e-07
3:27369071 C A 0.028154 1.7423e-05
3:27385448 T C 0.031727 2.3387e-06
3:27385515 T C 0.047434 -2.1130e-07
3:27404374 A C 0.043593 2.5005e-05
3:27416013 T C 0.944913 1.0446e-05
3:27433163 C T 0.070098 -1.7658e-05
3:27434574 C T 0.214046 -5.0635e-07
3:27436597 A G 0.041835 -5.2714e-06
3:27441755 T C 0.240391 1.6929e-05
3:27445430 A G 0.735732 4.7279e-07
3:27456543 G A 0.274097 4.8287e-06
3:27463229 T C 0.460282 1.6114e-06
3:27484949 A G 0.033923 -1.2260e-05
3:27502070 T G 0.539967 -2.9007e-06
3:27503740 T C 0.035858 -7.1129e-06
3:27511663 C T 0.069105 2.7045e-06
3:27522408 T G 1.877236 -8.5473e-06
3:27530468 A G 0.071804 -5.4457e-05
3:27537909 C T 0.490751 -2.6656e-06
3:27538598 G A 0.050749 8.0985e-06
3:27549506 G A 0.179548 -4.3701e-06
3:27553839 A G 1.753197 1.6630e-05
3:27565787 T C 0.071172 3.4363e-05
3:27579916 C T 0.638198 -5.6921e-06
3:27588090 T G 0.512493 2.5396e-06
3:27597579 C G 0.052218 5.0043e-06
3:27597988 T C 0.280859 -3.7055e-05
3:27599583 A G 0.031129 6.7285e-06
3:27602032 T C 0.541245 -3.1754e-05
3:27605382 T C 0.049365 -3.2922e-05
3:27612399 T C 0.045877 -3.8984e-06
3:27623601 G A 1.079787 -6.8706e-05
3:27626559 T C 1.079100 -7.6470e-05
3:27638500 G A 1.472711 -1.0545e-05
3:27639277 A G 0.161736 1.2028e-05
3:27646146 G A 0.061510 5.4242e-06
3:27649948 G A 0.307385 3.5815e-06
3:27651544 T C 1.467829 1.6505e-05
3:27652167 C T 0.739968 -1.2502e-05
3:27658425 T C 0.022211 7.3932e-06
3:27663711 T C 1.025199 1.8262e-05
3:27668458 G A 1.123009 -2.8617e-06
3:27679283 G T 0.240204 -1.4463e-05
3:27696165 A G 0.050144 2.4073e-05
3:27698448 T C 0.058861 -1.5492e-05
3:27703103 A C 0.397602 2.9794e-05
3:27706375 C T 0.654996 6.4112e-06
3:27710286 T C 0.305396 3.7885e-05
3:27712444 T C 0.425597 1.4251e-05
3:27721841 C T 0.035719 -1.7651e-05
3:27726951 G A 0.449909 -1.6814e-05
3:27731532 A G 0.110980 2.6010e-06
3:27740764 A C 0.075564 4.9235e-06
3:27740972 A C 0.074592 -4.6202e-06
3:27743934 G A 0.034433 7.8699e-07
3:27757018 T G 0.774014 1.7734e-05
3:27758317 T C 0.036419 3.5856e-06
3:27763770 C G 0.021296 -1.1074e-05
3:27770456 A G 0.135051 -1.9018e-06
3:27770591 T G 0.087821 -2.8064e-05
3:27781303 T C 0.041522 1.1512e-05
3:27782360 A G 0.130376 2.3948e-05
3:27788636 C T 0.045830 -1.5402e-05
3:27788780 T C 0.720048 2.5253e-05
3:27795289 T G 0.045734 -1.6678e-05
3:27804465 C G 0.103314 -1.4807e-05
3:27806690 T C 0.264809 1.1272e-05
3:27809342 C T 0.643032 9.4187e-06
3:27817125 A G 0.241449 1.8329e-05
3:27819955 A G 0.323089 4.7677e-05
3:27823887 A G 0.531963 9.2466e-05
3:27827398 G A 0.701924 -1.4160e-05
3:27827733 G A 0.966284 1.3046e-05
3:27828664 T C 0.028307 -4.2577e-06
3:27832603 C A 0.025594 2.5023e-05
3:27833251 C T 0.710461 -1.1792e-05
3:27834424 A G 0.164711 1.5023e-05
3:27837478 G A 0.094637 -3.5957e-05
3:27837526 A C 0.130540 -1.6291e-05
3:27839867 A G 0.130393 -3.4977e-05
3:27840071 T C 0.072042 -1.0481e-05
3:27840692 G A 0.059670 -1.0215e-05
3:27841114 C T 0.396158 -1.5315e-06
3:27842622 A G 0.992571 -2.4153e-05
3:27850434 A G 0.974824 -6.2742e-06
3:27850945 T C 0.501878 7.3493e-06
3:27868812 G T 0.048862 1.8419e-05
3:27871281 T C 0.171225 -1.7162e-06
3:27880812 A G 0.033587 -1.3269e-05
3:27886406 A G 0.907345 4.0337e-06
3:27887025 C T 0.036320 1.3408e-05
3:27887171 C A 0.184648 -1.5910e-05
3:27889312 T C 1.852703 -2.8225e-05
3:27901738 A C 1.681692 -1.3627e-05
3:27909318 A T 0.065147 2.9170e-05
3:27916603 T G 0.717961 1.5094e-05
3:27928075 C T 0.313953 -2.0940e-05
3:27932724 G A 0.036963 2.7956e-06
3:27937774 A G 0.223181 1.1349e-06
3:27939955 A G 0.153832 -2.7484e-06
3:27940673 G A 0.498098 5.1153e-05
3:27941102 C T 0.257339 -8.4862e-06
3:27946545 C T 0.311709 -6.2543e-06
3:27952483 A C 1.155586 -1.4906e-05
3:27953384 C T 0.054526 -7.6498e-06
3:27954178 A C 0.375045 -8.1507e-06
3:27954533 G A 0.061248 2.6085e-06
3:27958186 T A 0.023364 2.0131e-05
3:27966223 G T 0.057817 2.5470e-06
3:27973513 T C 0.956112 -4.1299e-05
3:27974814 T C 0.203751 -2.8707e-05
3:27976288 G A 1.529074 -5.2127e-05
3:27977535 G A 0.466381 5.0735e-06
3:27978488 C T 0.729969 -1.9284e-05
3:27978568 T G 0.055373 -2.5639e-05
3:27980209 C T 0.116271 -1.0218e-05
3:27980314 A G 0.437584 -1.2233e-07
3:27993519 T C 0.051531 -1.2129e-05
3:28005778 C T 0.046856 3.3433e-05
3:28011147 A G 0.042763 4.9753e-06
3:28011817 A G 1.049529 3.8772e-05
3:28013475 A C 0.071012 -4.4109e-06
3:28013952 A G 0.035780 -9.3515e-06
3:28017802 T C 0.027709 1.3997e-05
3:28018072 G A 0.545396 1.3344e-05
3:28018354 T G 0.215474 -1.0463e-05
3:28018999 G A 0.329470 2.6024e-05
3:28023885 A C 0.268620 -1.6069e-05
3:28026396 G A 0.542901 -1.1021e-05
3:28029997 C A 0.047540 2.1224e-05
3:28030529 T C 0.153206 -1.6738e-05
3:28031101 C T 0.025614 1.9721e-05
3:28034274 C A 0.232279 -1.1117e-05
3:28039368 C A 0.607419 3.8663e-05
3:28040772 G C 0.048505 1.4637e-05
3:28044301 G T 0.062812 -7.0902e-06
3:28047830 G A 1.502388 8.8916e-06
3:28049016 C A 0.038527 3.9874e-07
3:28049233 A G 0.138631 -2.9894e-05
3:28051829 T C 0.128918 -3.9174e-05
3:28052328 C T 0.702587 1.4291e-05
3:28056821 T C 0.077366 4.1987e-05
3:28056877 A C 1.283232 -4.1312e-06
3:28058846 T C 0.027382 -8.2378e-06
3:28068309 C T 0.037592 -4.3729e-06
3:28076413 C T 0.129622 -1.2054e-05
3:28077590 G A 0.124131 -2.4741e-05
3:28079085 T C 0.940129 2.2855e-05
3:28081442 G A 1.508511 -3.8869e-06
3:28088168 A G 0.051616 -2.3482e-05
3:28094426 C T 0.041141 -1.4569e-05
3:28095247 C T 0.617615 -1.8051e-05
3:28099273 T C 0.429714 -1.4056e-05
3:28112997 T A 0.069618 -1.0694e-05
3:28120381 T C 0.167016 6.5565e-06
3:28126595 A G 0.490319 -1.2703e-05
3:28140839 T C 0.025176 -6.3310e-06
3:28141773 T C 0.037619 2.4097e-05
3:28143536 G C 0.037007 -2.5881e-05
3:28150719 C A 1.424767 1.1393e-05
3:28169400 A G 1.521383 -1.1923e-05
3:28170221 A G 0.048825 1.2574e-05
3:28180249 C T 0.499716 1.7212e-05
3:28180519 A G 0.579479 -7.9245e-06
3:28185997 A G 0.059704 -8.4193e-06
3:28188527 C T 0.056196 -4.7955e-06
3:28188749 G C 1.932860 -2.1888e-05
3:28197450 T C 0.610153 9.3960e-07
3:28201573 C G 0.089868 -4.5800e-06
3:28206877 A G 0.979302 -1.6316e-05
3:28208463 T G 0.138679 -1.0758e-05
3:28216863 C T 0.107788 -2.8248e-05
3:28252964 A G 0.044582 -1.3897e-05
3:28265793 A G 0.271109 -3.9256e-05
3:28272809 G A 0.469053 -7.1076e-06
3:28274759 T C 0.037221 -1.3669e-05
3:28275361 T G 0.473602 7.7895e-06
3:28294794 T C 0.085013 9.8259e-06
3:28304171 T C 0.051912 -6.8010e-06
3:28305941 C A 1.943532 5.9568e-06
3:28307354 G A 0.093998 -2.9473e-06
3:28308449 A G 0.026944 -4.6632e-07
3:28318747 A G 0.238042 -5.0610e-06
3:28320202 A G 0.145213 2.5337e-05
3:28328583 T C 0.566689 1.1634e-05
3:28338997 A G 0.036895 2.5161e-06
3:28343334 G A 1.086067 -5.6197e-06
3:28351763 G A 0.102753 -1.1787e-05
3:28366936 C G 0.097911 7.0363e-06
3:28370419 A G 0.505458 -2.3053e-05
3:28377006 A G 0.041580 -1.3469e-05
3:28390898 T G 0.059092 4.0377e-07
3:28405162 G C 0.043049 -1.5655e-05
3:28412966 T C 1.446522 -8.6103e-06
3:28413818 A G 1.083092 -4.3285e-06
3:28421095 C T 0.041532 -6.7606e-06
3:28432956 G A 0.021545 -2.1316e-05
3:28449857 C T 0.071804 1.7157e-06
3:28478302 C A 0.556320 5.9449e-06
3:28505809 A G 0.052085 1.5418e-05
3:28531268 A G 0.087549 -3.8650e-05
3:28539616 G A 0.567685 -2.3216e-05
3:28559193 T C 0.310322 -9.8348e-06
3:28561869 C T 0.060877 1.1823e-05
3:28574218 G A 0.022527 -4.4723e-06
3:28610263 C T 0.028409 5.5050e-06
3:28616570 G A 0.143337 1.2351e-05
3:28619593 G T 0.051395 -6.4226e-06
3:28624219 G T 1.479470 -1.5768e-05
3:28625838 A G 0.065504 4.9622e-05
3:28629129 G A 0.576708 3.4048e-06
3:28632509 G A 0.044759 -3.8869e-06
3:28633412 A G 0.025856 6.0881e-06
3:28635734 C T 0.081575 -2.4432e-07
3:28635895 A C 0.023880 1.2895e-05
3:28641634 G A 0.666076 -1.1245e-05
3:28642586 C T 0.055111 3.6032e-05
3:28647903 C G 0.613671 1.7410e-05
3:28648163 G A 0.244073 3.4353e-05
3:28648944 A G 0.137207 5.8106e-06
3:28649011 A G 0.181217 -1.7669e-05
3:28652496 G A 0.430543 2.5953e-05
3:28656509 A C 1.487735 9.8690e-06
3:28657623 C T 1.009054 -5.6844e-06
3:28658955 C T 0.130713 -5.1197e-06
3:28679224 C T 0.055686 2.0859e-06
3:28681920 G A 0.024404 1.7599e-05
3:28682296 C A 0.173765 -1.8338e-06
3:28683727 A G 0.050215 7.4963e-06
3:28685190 G A 0.107220 -2.8461e-05
3:28705194 T G 0.084295 1.1042e-05
3:28705764 G A 1.291637 4.3650e-06
3:28706442 C G 1.813503 5.3382e-06
3:28707647 C T 0.090653 4.3519e-06
3:28711243 A G 0.240143 1.7088e-05
3:28712239 A G 0.770951 1.8524e-06
3:28717962 G A 1.784563 9.2138e-06
3:28722206 T C 0.036521 -3.1326e-05
3:28733649 T C 0.940299 5.6774e-06
3:28743773 A G 0.091282 2.8316e-06
3:28744453 T C 1.888744 -8.6017e-06
3:28747508 T C 0.249340 1.9989e-05
3:28748164 A G 0.359331 -4.1896e-05
3:28749353 T G 1.779447 3.7591e-06
3:28750901 A G 0.057063 9.8622e-07
3:28752588 T C 0.935556 7.3625e-06
3:28752749 T G 0.132984 8.2362e-06
3:28757739 G A 0.045789 -6.4064e-06
3:28763088 T C 0.067248 -2.1847e-06
3:28771060 A G 0.139213 9.0321e-06
3:28772553 G A 1.768717 1.9379e-05
3:28780713 G T 0.242499 -9.5972e-06
3:28790651 A G 0.042522 -5.6086e-06
3:28797358 T G 0.162168 -6.9852e-06
3:28798728 G A 0.128792 -5.4108e-06
3:28799676 G A 0.279503 -1.5262e-05
3:28801945 C T 0.427178 2.7916e-05
3:28803148 G A 0.751908 1.1374e-06
3:28817956 A C 0.440552 1.4776e-05
3:28823318 G A 0.320178 1.7160e-05
3:28823365 G A 0.129727 6.0265e-06
3:28827335 T C 0.053353 1.1599e-05
3:28833580 A G 0.076054 1.3418e-05
3:28834102 G C 0.062788 -7.9930e-06
3:28835187 A C 0.531355 9.8801e-06
3:28835894 G A 0.071155 -1.4617e-06
3:28837429 C T 0.021698 -6.0656e-06
3:28838645 G A 0.038302 1.1566e-06
3:28844038 A G 0.460258 1.6524e-05
3:28852864 C A 0.050392 -1.0432e-05
3:28857037 C T 0.087624 -4.3431e-05
3:28860034 T C 0.084659 2.3746e-06
3:28862496 G A 0.022109 -4.5074e-06
3:28868231 A G 0.288893 -4.8239e-05
3:28871098 C T 0.021106 -7.3564e-06
3:28871192 A G 0.106530 -9.0828e-06
3:28874276 C T 0.064267 -8.3826e-06
3:28876742 A G 0.031581 -3.0190e-05
3:28879216 T G 0.662904 1.9226e-05
3:28880497 G T 0.094253 1.6673e-06
3:28882188 T C 1.062540 -3.3656e-05
3:28885804 G C 0.998283 -3.1830e-05
3:28890121 G T 1.180191 -6.7318e-06
3:28892989 G A 0.107224 -2.7298e-06
3:28899137 A G 0.044014 -1.1069e-06
3:28901581 A G 0.045466 2.4647e-06
3:28901910 A G 0.121482 -3.1602e-05
3:28923278 T C 0.177427 -1.8153e-06
3:28924115 G T 0.061992 -2.0034e-05
3:28926221 A G 0.954126 -4.1797e-06
3:28928860 G T 0.976300 -8.2338e-06
3:28934657 T C 0.060915 -1.3075e-05
3:28936185 A G 0.020382 5.3828e-06
3:28943660 G A 0.051310 -6.7337e-06
3:28947253 T C 0.028735 -1.5931e-05
3:28950624 T G 0.074504 1.6915e-05
3:28953410 C G 0.208681 -5.8946e-06
3:28959211 A G 0.789582 -1.4598e-06
3:28964850 A G 0.168720 -2.3047e-06
3:28965742 C T 0.023806 -1.0904e-05
3:28968149 A G 0.027182 -5.1850e-06
3:28971268 C T 0.103497 8.3505e-06
3:28972456 G T 0.070291 1.6473e-05
3:28975175 C A 0.068595 1.3377e-05
3:28980045 C T 0.046659 -2.2134e-06
3:28984533 T C 0.440828 -1.6727e-06
3:28987716 C T 0.153108 1.0640e-05
3:28990378 A G 0.037609 8.3860e-06
3:28992331 G A 0.092771 5.4073e-06
3:28998293 G A 1.252012 4.6282e-06
3:28999747 C T 0.198726 2.0441e-05
3:29014823 T G 1.065035 4.3693e-06
3:29019592 G A 0.120486 -1.0882e-05
3:29020597 G A 1.194174 9.3005e-06
3:29020602 T C 0.053071 1.1929e-05
3:29022558 T C 0.227846 -7.3269e-06
3:29024237 C T 0.430013 2.6286e-05
3:29024646 G A 1.747760 -1.1978e-05
3:29026168 C T 0.268382 -1.1901e-05
3:29036305 C G 0.023377 -3.3331e-05
3:29055276 A C 0.729891 3.4413e-06
3:29061635 A C 0.083761 -4.1763e-05
3:29068994 T C 0.137322 -1.7159e-05
3:29072325 T C 1.008714 -2.7814e-06
3:29077542 A T 0.047768 3.6575e-06
3:29091210 G A 0.233170 1.9220e-05
3:29105651 G A 0.292143 9.1700e-06
3:29109955 T C 0.034498 -7.0272e-06
3:29117275 T G 0.145659 1.3192e-05
3:29125012 C G 0.021708 -8.2883e-06
3:29129385 A G 0.036317 -9.2025e-06
3:29134109 A C 1.582832 -9.1752e-07
3:29140582 C T 1.861702 5.2044e-06
3:29142706 T C 0.747199 -1.5187e-05
3:29143001 T C 0.687601 3.3894e-06
3:29146469 C T 0.954538 6.5348e-06
3:29153755 A G 0.220115 -1.2931e-05
3:29163053 G T 0.092669 1.0780e-05
3:29163590 T C 0.108607 1.2493e-05
3:29164637 T C 0.667106 -5.3062e-06
3:29164749 G A 0.048597 3.7420e-06
3:29168440 T G 0.027940 6.4741e-07
3:29170975 A C 0.324445 -5.2421e-06
3:29178581 G T 1.115434 -2.8633e-05
3:29179025 G T 0.289039 -9.9831e-06
3:29179666 C T 0.064865 -1.7986e-05
3:29180766 C T 0.164585 8.2101e-06
3:29182000 T C 1.952270 -1.3708e-06
3:29184776 G A 0.067089 -1.5572e-05
3:29200846 G A 0.076486 2.4811e-05
3:29203494 G A 0.626373 -3.2070e-05
3:29207034 T C 0.055135 -2.8801e-05
3:29208959 T C 0.073011 1.6754e-05
3:29214397 T C 0.822179 4.1433e-05
3:29215091 C A 0.305209 -2.8851e-05
3:29218259 C T 0.740845 1.1779e-06
3:29220270 T C 0.224120 -1.8725e-05
3:29220495 G A 0.303961 4.3570e-05
3:29221465 A G 1.779379 -1.1178e-06
3:29223853 A G 0.129268 -9.2562e-06
3:29225338 G A 0.514652 -1.0521e-05
3:29228968 T C 1.066072 2.2663e-05
3:29229641 A C 0.089317 -7.7583e-06
3:29229732 G A 0.055319 3.0556e-06
3:29240809 A C 0.484781 1.6216e-05
3:29242361 A G 0.041070 1.7323e-05
3:29242739 A G 0.210667 1.8976e-05
3:29243841 G A 1.059327 1.1750e-05
3:29255276 A G 0.137489 -1.0750e-05
3:29255364 C T 0.762624 -5.5812e-06
3:29258041 G T 0.022605 1.4565e-05
3:29258177 G A 0.809950 -1.9933e-05
3:29258867 G T 0.060119 7.0506e-07
3:29259518 G C 0.041566 -9.6138e-06
3:29262136 T C 0.212350 3.3503e-05
3:29262216 A G 0.135758 -7.4628e-06
3:29267732 A G 1.825640 4.9929e-06
3:29281460 G T 0.247218 6.7242e-06
3:29281716 T G 0.114764 2.1188e-05
3:29283794 G A 0.619750 8.5338e-07
3:29284286 C T 0.131828 -7.6498e-06
3:29287021 G A 0.063631 -2.8326e-06
3:29291870 G A 0.040329 -5.8079e-07
3:29296192 A G 0.446064 1.1053e-06
3:29296791 A G 0.707285 1.0326e-05
3:29298404 A G 0.035977 1.0909e-05
3:29298902 G A 0.600997 1.2635e-05
3:29301281 A G 0.037347 -2.0798e-05
3:29301298 T C 0.183006 3.2895e-05
3:29304713 A C 1.778396 -5.5164e-05
3:29305016 G T 0.575172 6.1393e-06
3:29305716 G A 1.115329 -3.6773e-05
3:29307067 G T 0.263558 -5.7449e-05
3:29307632 A G 0.041243 1.7563e-05
3:29308555 A G 0.048845 -1.0606e-05
3:29310343 G A 0.128037 -1.0478e-05
3:29310929 T C 0.412776 -1.1358e-04
3:29313175 A G 0.187398 -1.0379e-05
3:29319042 C T 0.586330 1.1323e-05
3:29320253 G A 0.361551 -8.7553e-06
3:29320833 G A 0.242288 -8.3721e-06
3:29321031 A G 0.605961 3.1560e-06
3:29322067 T C 1.632680 -3.2389e-06
3:29325250 T C 0.425372 3.1675e-06
3:29326686 G C 1.378574 1.3130e-05
3:29329020 A C 1.852067 -9.1207e-06
3:29330556 C T 0.137115 -5.8643e-06
3:29332630 G T 1.817984 -7.4545e-06
3:29338902 C T 0.477706 -2.8607e-06
3:29343465 T C 0.400417 1.3526e-06
3:29349070 C A 0.102566 -1.0534e-06
3:29352756 G A 0.559954 -5.7724e-06
3:29354883 T C 0.106469 -2.6905e-05
3:29357647 A G 0.173343 3.4428e-06
3:29364780 C T 0.263034 -2.6304e-06
3:29366965 A G 0.290851 -2.4284e-05
3:29367463 C G 0.724689 2.0818e-06
3:29369360 C T 0.117165 -1.0209e-05
3:29375497 A G 0.617357 -6.3103e-06
3:29376271 C A 0.202640 4.5858e-05
3:29387659 A C 0.087535 -1.1289e-05
3:29389202 G T 0.212339 -3.9589e-06
3:29390570 C T 0.605712 -1.4166e-05
3:29392199 T C 0.053306 1.1569e-05
3:29404377 T A 0.083717 5.1522e-07
3:29404529 A G 0.335987 5.6101e-06
3:29407073 A G 1.382643 -1.0166e-05
3:29407800 C T 0.407945 -3.3486e-06
3:29410916 G T 0.270163 5.1639e-06
3:29411273 G A 0.361534 8.8480e-07
3:29411413 C T 0.219122 -1.9136e-06
3:29413111 G A 0.049648 1.0124e-05
3:29413200 G A 0.599151 4.1771e-06
3:29413352 G A 0.270000 -3.7658e-05
3:29413405 G T 0.251825 -4.6889e-06
3:29414617 G C 1.870895 -2.4915e-05
3:29414861 A C 0.338534 7.8002e-06
3:29419633 T G 0.021630 -3.2829e-06
3:29422762 A G 0.680777 -1.6116e-05
3:29422997 C T 0.589706 5.3631e-07
3:29423284 A C 1.859183 -3.5151e-06
3:29424794 T C 0.458847 1.1912e-05
3:29427676 G T 0.977830 8.4235e-06
3:29428187 T C 1.258485 -9.9009e-06
3:29428333 A G 0.064022 -2.3398e-05
3:29428965 A G 0.101723 -1.8896e-06
3:29432111 A G 0.028888 1.5793e-05
3:29446983 C T 1.483016 2.9438e-05
3:29451471 C T 0.234326 1.0746e-05
3:29457052 G A 0.036235 -2.0070e-05
3:29458158 G T 0.815284 2.4032e-05
3:29461250 A G 0.028477 -1.0103e-05
3:29461454 G A 0.496245 3.1929e-05
3:29471682 A G 0.047523 1.8023e-05
3:29476428 A G 0.774942 3.9025e-05
3:29476620 G A 0.121125 1.0123e-05
3:29479352 C T 0.650179 3.1420e-05
3:29482326 G T 0.814893 1.7778e-05
3:29490420 C T 1.348526 1.9011e-05
3:29490856 G A 0.074823 1.3292e-05
3:29498599 C A 0.576603 -1.0653e-05
3:29516639 A G 0.266233 1.5457e-05
3:29518003 G A 0.050746 -1.5008e-06
3:29520349 G A 0.114220 -4.2099e-05
3:29520501 G T 1.100574 -4.1693e-06
3:29520535 A G 0.085903 -1.1799e-05
3:29543600 A G 0.118436 -1.5756e-05
3:29545682 T C 0.060602 7.5936e-06
3:29551939 T C 0.085064 2.1116e-05
3:29562809 C T 0.802593 -2.5101e-06
3:29571564 A C 0.034852 -1.5204e-05
3:29575463 T G 0.112323 3.4104e-05
3:29575660 G A 0.092662 -3.8668e-06
3:29579853 C T 0.055981 2.8654e-05
3:29582632 G T 0.112055 -1.8891e-06
3:29586445 C T 0.114758 4.9267e-05
3:29588982 T C 0.049025 9.8611e-06
3:29590794 C A 0.025760 2.6918e-07
3:29591201 G A 0.405092 2.3039e-05
3:29591658 T C 0.050270 1.7338e-06
3:29596812 A G 1.061928 -1.2808e-05
3:29604960 T G 0.079457 -2.2008e-05
3:29609335 G A 0.111446 -6.9751e-06
3:29635478 G A 0.213512 3.4477e-06
3:29637957 T C 0.057841 2.3317e-06
3:29640134 G T 0.448964 1.9882e-05
3:29641319 A G 0.170049 1.2796e-05
3:29645035 T C 0.064049 1.0268e-05
3:29654204 A C 0.034022 -4.6195e-06
3:29658428 A G 0.119497 2.2356e-05
3:29666340 G T 0.054645 -1.2980e-06
3:29667872 C T 0.054186 3.6101e-05
3:29668600 G C 0.024207 1.6624e-05
3:29677966 T G 0.517497 5.0485e-06
3:29683618 T G 0.101604 -2.3191e-05
3:29700225 A G 0.299664 -2.9587e-06
3:29702869 G A 0.064127 6.1961e-06
3:29708198 T C 0.059990 8.1622e-06
3:29725977 T G 0.092397 -1.3551e-05
3:29727298 G T 0.365508 3.0293e-05
3:29727696 C T 1.927390 1.5882e-05
3:29732963 T C 1.054254 -1.1729e-05
3:29741384 A G 0.070315 -2.6195e-05
3:29746737 G A 0.058443 -1.3058e-05
3:29749465 A G 0.128299 -2.3615e-05
3:29760653 G C 0.089946 -1.5148e-05
3:29762928 A G 0.056719 -1.2005e-05
3:29763395 G A 0.276385 -3.9475e-05
3:29774064 G A 0.721174 9.4263e-07
3:29774793 C T 0.084139 -5.3836e-06
3:29778159 T C 1.008340 -2.8473e-05
3:29779089 G A 0.035756 -1.4643e-05
3:29782808 G A 0.115920 1.7610e-05
3:29787606 T C 0.290018 2.1645e-05
3:29795977 T C 0.090190 -9.4899e-06
3:29804509 C T 0.858282 4.3647e-06
3:29808247 G C 0.445166 8.7742e-06
3:29809870 C T 0.138465 -3.7864e-05
3:29810486 C T 0.082401 -2.9265e-06
3:29811334 T G 0.357063 1.1999e-05
3:29811532 A G 1.919339 -5.6992e-06
3:29815295 T C 0.076561 6.0225e-06
3:29816685 A G 0.424097 1.1241e-06
3:29817081 A G 1.080351 9.3602e-06
3:29822132 C T 0.068792 6.7353e-06
3:29831283 A T 0.575032 6.9934e-06
3:29831996 G T 0.165456 -2.1852e-05
3:29841844 G A 0.572687 -9.5683e-06
3:29843576 G T 0.938786 2.2041e-05
3:29853403 A G 0.819194 -1.3401e-06
3:29867910 C T 1.137417 9.7219e-06
3:29869650 A G 0.050375 -1.1867e-06
3:29869893 C T 0.961439 1.4939e-05
3:29879422 T C 0.033485 1.1966e-05
3:29879955 A G 0.294707 2.8865e-05
3:29883837 C A 0.142412 1.9610e-05
3:29886761 A G 1.053102 -1.2327e-05
3:29891253 G T 0.110725 1.7340e-05
3:29891801 C T 0.805585 -4.1943e-06
3:29898708 A G 0.150860 5.1850e-06
3:29898955 C T 0.216810 3.5062e-05
3:29907220 A G 0.143605 8.0045e-06
3:29907310 A G 0.194018 1.1055e-05
3:29908532 C G 0.138818 9.4521e-06
3:29918606 G A 0.278666 -1.6577e-05
3:29919864 G A 0.058637 -2.7118e-06
3:29922461 T C 0.094797 -9.6597e-06
3:29928668 T C 0.162454 5.6665e-06
3:29931832 T G 0.523753 3.8226e-06
3:29932963 G C 0.144234 8.6176e-06
3:29934033 A G 0.041172 -3.2740e-06
3:29935924 G T 0.047390 -1.5180e-05
3:29936507 G C 1.809947 3.0599e-06
3:29942993 C T 0.139767 -6.2081e-06
3:29947132 C T 0.100193 1.7362e-05
3:29952112 T G 0.058368 1.3142e-06
3:29954690 G A 0.181459 4.6725e-05
3:29963007 A G 0.670207 7.1974e-06
3:29964567 A C 1.791149 1.3270e-05
3:29968403 G A 1.358518 1.6623e-05
3:29968707 T C 0.396120 -1.6625e-05
3:29974110 C T 0.055172 -1.2633e-05
3:29977739 C T 1.838743 -2.6220e-06
3:29988112 G A 1.601925 -1.4703e-05
3:29988484 C T 0.048512 -1.6606e-06
3:29988575 G A 0.060748 -9.3465e-06
3:29993977 G T 0.067626 -7.2055e-06
3:29994472 T C 0.026716 -2.6415e-05
3:29998336 T C 0.366905 1.2642e-05
3:30004183 G T 0.438105 -5.9812e-05
3:30015766 G A 0.048254 3.5970e-06
3:30020751 A T 0.025573 -7.9380e-06
3:30024496 G A 0.380733 -1.3824e-04
3:30029457 G C 0.044014 -1.9098e-05
3:30031055 T C 0.338775 -6.2632e-05
3:30031919 A G 0.038360 1.5889e-05
3:30032530 G A 0.092856 2.2907e-06
3:30032626 G C 0.048787 5.7631e-06
3:30033032 A G 0.050664 -2.2635e-05
3:30042389 G A 0.034192 1.9617e-05
3:30043482 T G 1.656077 6.8210e-06
3:30049871 T G 0.045156 -4.2912e-07
3:30055362 T C 0.060224 -1.3366e-05
3:30057161 G T 0.197808 2.4701e-05
3:30059761 A C 0.111093 1.0488e-05
3:30064457 A C 0.318927 -7.6877e-05
3:30069645 T C 1.092887 -1.9443e-05
3:30071334 T C 0.037860 1.7587e-05
3:30075598 C T 0.098585 3.2441e-05
3:30086319 T C 0.505928 -8.6153e-05
3:30088848 A G 0.060670 -4.6923e-06
3:30100854 C T 0.692574 2.2195e-05
3:30108616 T C 0.469866 -1.3661e-04
3:30111258 G A 0.026991 -2.8005e-05
3:30113494 T C 0.036035 1.2655e-05
3:30114498 G A 0.118967 9.9615e-06
3:30117400 A G 1.388912 -2.6373e-05
3:30118293 C G 0.059045 -6.4550e-06
3:30124641 C T 0.465908 2.2213e-05
3:30124665 G A 0.434375 -9.3479e-05
3:30131803 C T 0.065283 1.2853e-05
3:30138316 C T 0.020273 -8.2311e-07
3:30142543 A C 0.039040 1.4098e-05
3:30149009 A G 0.514842 -6.5982e-06
3:30156811 C A 0.679971 1.8686e-05
3:30160082 C A 0.090537 2.5003e-05
3:30161722 T C 1.412691 -2.7825e-05
3:30163689 G A 0.564629 -3.6474e-05
3:30164452 C A 1.532616 -1.8892e-05
3:30170154 G C 0.108686 8.9214e-06
3:30174447 G A 0.020538 1.1444e-05
3:30174978 A G 0.133936 -5.5349e-05
3:30176020 T C 0.294533 -1.4348e-05
3:30177040 G T 0.191260 -1.6849e-05
3:30179099 T C 0.140603 1.4899e-05
3:30193458 T C 0.163756 -3.2164e-05
3:30197661 T C 0.029966 1.7369e-06
3:30197892 T G 0.409879 -8.0306e-05
3:30199721 C T 0.334434 8.0373e-06
3:30200658 G A 1.194181 2.7105e-05
3:30203272 C G 0.067796 -1.4810e-05
3:30203332 A C 0.112616 -1.0629e-05
3:30204398 A G 0.052854 1.1761e-05
3:30205492 T G 0.030466 1.2959e-05
3:30207139 T C 0.294003 2.0995e-05
3:30211106 C T 0.949179 1.2502e-05
3:30212323 T C 0.499009 1.5137e-05
3:30214595 A G 0.069741 7.6124e-07
3:30216669 C A 0.132865 -1.0834e-05
3:30218021 A C 0.058249 -1.1086e-05
3:30221580 G A 0.163559 -2.0183e-05
3:30223355 G A 0.226401 -2.9872e-05
3:30226351 C T 0.039424 -1.4306e-05
3:30228083 A G 1.144098 -3.1766e-05
3:30228163 C G 0.556252 -1.2001e-05
3:30234374 C T 0.032971 1.7688e-06
3:30238641 G A 0.025767 1.5306e-05
3:30241505 A G 0.058552 3.3880e-05
3:30243568 T C 0.922491 -1.0493e-05
3:30251789 G A 0.457324 -3.4918e-05
3:30259173 A C 0.197985 -1.2060e-05
3:30261201 T C 0.049093 6.1075e-06
3:30261698 A G 0.049270 6.6615e-06
3:30267069 A C 1.276246 -1.6435e-05
3:30267512 C T 0.072107 -1.2663e-05
3:30267757 G A 1.339214 -8.8212e-06
3:30268158 T C 0.068343 7.8075e-06
3:30268517 A G 0.081096 -5.0608e-06
3:30268632 T C 0.432678 6.6899e-06
3:30268817 G A 0.526347 -2.1127e-05
3:30272520 A C 0.794539 -2.3084e-05
3:30272656 A G 0.059966 -3.1690e-05
3:30273529 A G 0.502467 -1.3037e-05
3:30273860 A G 0.065712 -1.1626e-05
3:30278181 C T 0.099081 -2.9603e-07
3:30278290 A G 0.192386 8.1408e-07
3:30283362 T C 0.146845 -5.0133e-06
3:30287710 G C 0.107128 -9.4907e-06
3:30293504 T C 0.103620 1.8395e-05
3:30298480 G A 0.043637 -9.3805e-06
3:30300995 T C 0.210735 6.1709e-06
3:30301746 A G 1.305239 1.0395e-05
3:30309919 C T 0.308157 -7.3034e-07
3:30327000 C T 0.581094 -1.8079e-06
3:30327788 A G 0.093063 1.7621e-05
3:30329210 T C 0.204530 1.2483e-05
3:30334388 A G 0.040968 -3.3194e-06
3:30343405 A G 0.172748 -9.5306e-06
3:30344018 A G 0.285864 1.5114e-05
3:30346968 G A 0.380260 8.7874e-06
3:30353373 C T 0.038938 2.6542e-05
3:30358258 A G 1.359358 6.2934e-06
3:30366119 T G 0.071362 1.2478e-05
3:30374293 T C 0.114503 -2.9205e-05
3:30404539 C T 0.048390 -8.3612e-06
3:30412370 G A 0.041733 -6.2913e-06
3:30416336 G A 0.175890 2.5244e-06
3:30416768 A G 0.076595 1.4757e-05
3:30432472 A G 0.061955 -4.1674e-06
3:30433754 A G 0.593759 -3.1080e-05
3:30438344 G A 1.733916 -1.8637e-05
3:30442007 C T 0.329222 1.1390e-07
3:30448990 G A 0.049250 -3.2861e-05
3:30451023 C T 0.064260 1.3158e-06
3:30461041 T C 0.590430 3.2777e-06
3:30475853 A G 0.254575 2.2738e-05
3:30476306 A G 0.199672 2.2510e-05
3:30476636 C G 0.585966 9.0373e-06
3:30478897 G A 0.633336 -2.2630e-05
3:30482802 T G 0.104266 7.6195e-06
3:30482828 A G 0.079450 -1.8199e-05
3:30484593 A G 0.103382 -8.5590e-07
3:30486881 A G 0.043351 1.7540e-05
3:30493351 T C 0.748580 -2.8910e-05
3:30500840 T G 0.025138 7.5762e-06
3:30503895 A G 0.048906 -2.3057e-06
3:30509034 G A 0.031567 -4.3310e-06
3:30510038 G C 0.219843 -8.5317e-06
3:30512600 T C 0.909184 -3.8990e-05
3:30514360 C T 0.689481 -3.1434e-05
3:30515102 A C 0.040767 4.2124e-05
3:30519793 C T 0.034406 1.4631e-05
3:30522730 A C 0.125147 -6.4714e-06
3:30524347 G A 0.183046 1.9537e-07
3:30527314 A G 0.144669 2.5942e-06
3:30530203 G A 0.029371 1.5237e-05
3:30535423 G A 1.259940 -3.3471e-05
3:30538644 C T 0.039183 1.0619e-05
3:30541225 G A 0.721735 4.3945e-05
3:30545947 T C 0.035280 1.3243e-05
3:30546843 A G 0.071145 1.2165e-05
3:30547672 G A 0.051946 9.5541e-06
3:30547738 G T 0.223868 2.7481e-05
3:30548589 T C 0.127507 7.6143e-06
3:30550515 T C 0.066055 -1.6959e-05
3:30552365 C T 0.078815 2.3944e-06
3:30552484 C T 0.034685 7.3650e-06
3:30556471 G A 0.144785 1.4123e-05
3:30558413 A G 0.186545 -3.6628e-06
3:30559496 C T 0.628780 1.4193e-05
3:30559862 G A 0.070550 9.6582e-06
3:30560484 G C 0.131005 -7.6846e-06
3:30561621 A G 0.259505 3.2237e-05
3:30563111 T C 0.153577 2.1953e-05
3:30567666 T C 1.474428 -2.2281e-05
3:30572492 T G 0.101043 -3.3272e-05
3:30573905 G A 1.210452 -7.5495e-06
3:30575578 C T 0.047271 7.0484e-06
3:30583266 C T 0.059833 -5.6572e-05
3:30586611 C T 0.176104 9.4813e-06
3:30590736 T C 0.284460 -1.8281e-05
3:30594168 C T 1.396226 5.4520e-06
3:30594447 T G 0.045527 1.5203e-05
3:30597118 T C 0.059636 -7.6297e-05
3:30597411 A G 0.109498 -3.2967e-05
3:30599097 T C 0.031612 4.1796e-06
3:30603419 A G 0.025546 4.7268e-06
3:30607637 A G 1.603003 -1.4646e-05
3:30619738 T C 1.527000 -4.0971e-06
3:30624661 A G 0.095538 1.2383e-05
3:30628250 A G 0.134188 5.6504e-06
3:30641445 C T 0.035481 -1.3396e-05
3:30647096 T G 0.042185 1.6981e-05
3:30647406 G T 0.059154 3.5570e-06
3:30654362 A C 0.044728 -2.0509e-05
3:30656168 A G 0.856092 7.4363e-06
3:30663914 G A 0.085356 -3.6303e-05
3:30665228 A G 0.481819 -6.8442e-07
3:30667425 C T 0.745931 -2.6965e-05
3:30669251 T C 0.023313 1.0012e-05
3:30671584 C G 0.056627 -7.5636e-06
3:30677116 A G 1.188571 -4.2646e-06
3:30677269 G A 0.617887 -1.3412e-05
3:30677449 G A 0.055879 -1.2155e-05
3:30683890 G A 0.039173 1.4134e-05
3:30684907 T C 0.574189 -9.5635e-06
3:30688024 A G 0.036504 -3.6672e-06
3:30690911 G A 0.589689 3.2044e-05
3:30695152 A G 0.179310 2.4568e-05
3:30696563 C T 1.459700 8.8884e-06
3:30697330 G C 1.722962 -5.6692e-06
3:30698392 C T 0.263343 -1.6419e-05
3:30706854 G A 0.069438 -1.1436e-05
3:30707762 G T 0.087552 1.5324e-05
3:30710243 G A 0.400734 9.2072e-06
3:30713842 T C 0.023214 2.4220e-05
3:30716602 A G 0.610255 -2.9118e-05
3:30718532 G A 0.128105 1.5206e-05
3:30718942 A G 1.136877 -2.5174e-05
3:30720664 A G 0.063430 -1.1023e-06
3:30721201 G A 1.636814 -8.3575e-05
3:30722507 G A 0.715503 -4.4784e-05
3:30723470 G A 1.107400 2.9629e-05
3:30727188 A G 0.043140 7.1400e-07
3:30727776 A G 0.227866 2.2767e-05
3:30729510 G A 0.051871 -1.3288e-05
3:30729636 A G 0.725784 -2.7777e-05
3:30730689 C T 0.100281 3.1430e-06
3:30735937 A G 0.668789 1.8656e-05
3:30741506 A G 0.039506 1.5372e-05
3:30741790 A G 1.274954 -6.8526e-06
3:30755011 T C 0.081807 7.8823e-06
3:30758991 A G 0.710566 4.3614e-08
3:30759321 A G 0.050963 -1.1608e-05
3:30761239 A G 0.061448 1.2387e-05
3:30769819 T C 0.048111 -3.8486e-06
3:30770742 G A 0.020402 8.4401e-07
3:30771084 T C 0.072981 -2.8643e-05
3:30788707 C T 0.191022 1.8354e-05
3:30788979 C T 0.601643 1.0319e-05
3:30797444 C T 0.775323 2.0190e-05
3:30803040 G A 0.872309 -8.9780e-07
3:30807726 T C 0.023782 -1.2204e-05
3:30813840 A G 0.139253 1.4014e-05
3:30814425 C T 0.113551 1.0791e-05
3:30814963 A G 0.465925 3.0459e-06
3:30815497 T C 0.020297 1.3545e-05
3:30818371 T C 0.052075 1.9405e-05
3:30818551 C G 0.034080 2.6844e-05
3:30822750 T C 0.055366 -2.0012e-06
3:30822859 C T 0.048369 2.0503e-05
3:30824085 C T 0.117399 4.9556e-06
3:30834209 A C 0.078080 3.9912e-06
3:30834565 T C 1.586112 3.0096e-05
3:30836973 A C 0.041298 2.1690e-05
3:30838095 T C 0.051963 -1.6206e-05
3:30842229 C T 1.072124 9.8206e-07
3:30848989 T C 0.677438 -4.6987e-05
3:30858939 C T 0.280098 -5.4715e-06
3:30865270 A G 0.704100 -2.4692e-05
3:30865492 T C 0.033696 2.1873e-05
3:30872652 A G 0.316693 -1.7006e-05
3:30887626 G A 0.684854 2.9535e-06
3:30896646 C T 0.155260 -9.6425e-07
3:30906417 G A 0.638320 1.2579e-05
3:30913645 A C 0.352337 7.2093e-06
3:30914340 A G 0.311672 6.2522e-06
3:30916969 G T 0.244566 -1.5482e-05
3:30930282 T G 0.046707 -1.2066e-05
3:30945794 T C 0.080283 -1.0098e-05
3:30953718 T C 0.073695 3.1096e-06
3:30958755 G T 0.061462 -3.0052e-07
3:30958766 C T 1.190424 -4.7451e-07
3:30970646 A G 0.539773 -1.6469e-06
3:30988060 T G 0.046493 8.6113e-06
3:30994009 G C 0.072443 2.0753e-06
3:30994496 T G 0.078910 -1.0031e-05
3:30996395 C G 0.203687 1.8699e-05
3:31007285 C T 0.073844 3.1272e-06
3:31008073 A G 0.349158 2.5409e-05
3:31016859 A C 0.033855 5.2671e-06
3:31023022 G T 0.336661 1.9624e-05
3:31024532 T C 0.057671 5.0481e-06
3:31037818 T G 0.050321 -4.3285e-06
3:31037946 C A 0.614562 1.0707e-05
3:31038751 C A 0.080382 -1.3760e-06
3:31052762 G C 0.107441 9.9462e-06
3:31059981 T C 0.933285 1.8523e-05
3:31060916 T C 0.121064 -3.7921e-06
3:31061561 T C 0.067935 5.0811e-06
3:31065422 A G 0.077941 1.0912e-05
3:31066725 A C 1.303689 -1.2564e-05
3:31067452 T C 0.946497 -1.3031e-05
3:31070487 G A 0.464188 1.3736e-05
3:31072353 A G 0.024156 7.3945e-06
3:31076846 A G 0.387104 1.7543e-05
3:31118095 T C 0.439587 1.7923e-05
3:31119944 C T 1.567046 5.3635e-06
3:31134534 C A 0.035620 -1.5326e-05
3:31140806 G A 0.061482 3.8721e-06
3:31144837 C T 0.021749 -1.2647e-05
3:31146877 T C 0.084292 -5.5788e-06
3:31147436 A G 0.026512 9.4681e-06
3:31163906 C A 0.428901 -2.4728e-05
3:31166551 C T 0.349138 1.7146e-05
3:31172627 A G 0.411504 1.7119e-05
3:31179339 A C 0.387678 -1.4210e-06
3:31192684 T C 0.075918 -2.5927e-05
3:31202693 T G 0.376962 -3.6370e-06
3:31214572 T C 0.339268 1.3399e-05
3:31220084 G A 0.420436 1.0415e-05
3:31223738 T C 0.072634 2.7318e-05
3:31227473 G A 0.055118 1.2779e-05
3:31231474 C T 0.061622 -4.4043e-06
3:31237037 A G 0.251995 -3.9080e-05
3:31237386 C T 0.058290 6.8785e-07
3:31246674 G T 0.062632 -9.2706e-06
3:31250362 G A 0.484155 -1.4305e-05
3:31255102 A G 0.075139 -1.1142e-05
3:31268529 G A 0.198689 -1.5647e-08
3:31268938 A G 0.086553 -1.1929e-06
3:31271281 G A 0.023816 4.4572e-06
3:31273033 C G 0.391275 -1.2163e-05
3:31273355 A G 1.647030 1.5628e-06
3:31273870 T C 0.059483 -8.7293e-06
3:31273982 C T 0.247578 -2.1612e-05
3:31279302 T C 0.549405 -8.2858e-06
3:31284672 A C 0.028293 -1.8015e-05
3:31289334 A G 0.366773 3.4676e-05
3:31290653 A G 0.031200 -5.9395e-06
3:31297232 A G 0.191216 -1.1307e-05
3:31301947 G A 0.319859 3.6770e-06
3:31316585 C A 0.070642 -2.4093e-05
3:31318455 A G 0.040108 -2.9475e-05
3:31328238 C A 0.126446 3.2084e-05
3:31337470 G A 0.262188 2.0622e-05
3:31339505 G A 0.196102 1.9097e-05
3:31361275 C G 0.157878 -1.2204e-05
3:31361797 C T 0.058892 -1.0125e-05
3:31364830 C A 0.132070 -1.4722e-05
3:31382003 C T 0.079818 -4.3388e-06
3:31383686 A G 0.147535 1.7790e-05
3:31391217 C T 0.036898 1.8862e-06
3:31394943 C T 0.298317 -8.3489e-06
3:31404944 C A 0.302717 -3.4377e-06
3:31408243 C T 0.024822 -1.6640e-05
3:31413476 C G 0.452503 -4.2925e-05
3:31415155 A G 0.073137 -6.8004e-06
3:31432806 T C 0.043147 -8.9983e-06
3:31433893 A G 0.314854 -1.2715e-05
3:31435736 A G 0.058732 -2.1308e-05
3:31440791 T C 0.159462 1.4418e-05
3:31451063 G A 0.213206 7.9185e-06
3:31454444 G A 0.558992 1.0978e-05
3:31456161 T C 0.243234 2.3188e-05
3:31463842 A G 0.258781 9.0031e-06
3:31464750 G T 1.950815 7.8552e-06
3:31465555 T G 1.949985 1.1627e-05
3:31469097 G A 0.483638 -3.3320e-05
3:31469206 T C 0.047400 1.8466e-05
3:31471101 G A 0.660718 -6.6564e-06
3:31486859 T C 0.176597 3.2477e-05
3:31489276 C T 0.128153 -1.8918e-05
3:31491059 A G 0.100376 -3.2290e-06
3:31493975 G A 0.279782 -1.3437e-05
3:31495674 T C 0.055798 6.4046e-06
3:31498576 A G 0.085750 9.9329e-06
3:31503397 A C 0.446077 -1.6795e-05
3:31509222 C T 0.273104 -2.6203e-06
3:31509996 G T 0.021463 -2.2495e-05
3:31516033 T C 0.373059 2.6968e-05
3:31517850 G A 0.451891 1.1533e-05
3:31522473 G A 0.174407 1.7293e-05
3:31523241 G A 0.934142 -5.1827e-07
3:31527132 A G 0.045456 1.2039e-05
3:31528514 C T 0.075796 -8.9488e-06
3:31531848 C G 0.030496 -5.5116e-06
3:31533664 G A 0.058239 -2.8489e-05
3:31535966 T C 0.220750 -4.1403e-06
3:31544378 A C 0.395440 9.2317e-06
3:31551179 C G 0.124454 1.4578e-05
3:31558256 A G 0.369486 -5.6786e-06
3:31564031 A G 0.721538 1.3602e-05
3:31575056 G A 0.350199 7.5706e-06
3:31576172 A G 0.119912 1.9747e-05
3:31604720 T C 1.436231 -4.7614e-06
3:31615996 T C 0.244168 -1.1188e-05
3:31642178 A G 0.034746 -9.0585e-06
3:31645775 A G 0.179171 -6.7043e-07
3:31654226 A G 0.046374 3.9305e-06
3:31667308 G A 0.041797 5.4977e-06
3:31671353 C T 0.125647 2.8712e-05
3:31681748 A C 0.041291 2.8810e-06
3:31687232 G A 0.354921 1.5614e-05
3:31688850 C T 0.051868 6.3544e-06
3:31688859 G A 0.061918 1.9996e-05
3:31690112 A G 0.044721 -1.4688e-05
3:31698150 C T 0.130849 1.0130e-05
3:31699018 C T 0.021025 1.8426e-05
3:31699790 G A 0.042131 6.9140e-06
3:31703128 A G 0.054520 3.4724e-06
3:31706288 C G 0.105731 1.5587e-05
3:31710438 C G 0.194677 3.2441e-05
3:31710915 G A 0.024598 7.6965e-06
3:31712770 A G 0.146930 -1.0475e-05
3:31714093 A G 0.102627 3.7184e-05
3:31715188 G A 0.086410 -7.2075e-06
3:31716325 G A 0.688318 2.2013e-05
3:31720982 G A 0.098377 -1.5755e-05
3:31724089 C T 0.094342 -2.1119e-05
3:31724102 G T 0.063097 1.5256e-06
3:31724368 A C 0.644443 1.5652e-05
3:31725829 T C 0.081912 -1.2658e-05
3:31726052 A G 0.026468 -1.2701e-06
3:31726603 G A 1.010308 1.1805e-05
3:31726966 A G 0.048226 1.1234e-05
3:31732704 C G 1.822567 3.0671e-05
3:31738141 A C 1.421945 2.4541e-05
3:31742584 T C 0.078332 -9.0919e-06
3:31742717 A G 0.027454 4.7716e-06
3:31745113 T C 0.082391 -7.5382e-06
3:31750520 A G 1.164378 -1.2890e-06
3:31753352 C T 0.229604 4.6170e-05
3:31761080 A G 0.673610 5.9994e-06
3:31763735 T C 0.038265 1.2144e-05
3:31767574 C T 0.039744 9.8234e-06
3:31776467 G A 0.089538 -6.8979e-06
3:31777948 T C 0.849602 1.6485e-05
3:31783326 G A 0.758633 -1.5594e-05
3:31783747 A G 0.066834 1.0144e-05
3:31787238 T C 0.149160 1.2864e-05
3:31795570 T C 0.895826 8.7118e-05
3:31795924 C G 0.041689 -1.2676e-05
3:31796456 C T 0.082673 -2.1961e-05
3:31800443 T C 0.074898 1.4496e-06
3:31805778 T C 0.073052 -8.9282e-06
3:31806188 T C 1.516338 4.9974e-05
3:31806469 G C 0.050753 2.3934e-05
3:31807370 A C 1.416080 2.1362e-05
3:31814511 T C 0.034297 2.2932e-05
3:31817949 C A 0.103722 9.5791e-06
3:31827116 T C 0.025811 -4.1991e-06
3:31829913 T C 0.085927 -3.9001e-06
3:31837019 A G 0.033733 2.1435e-05
3:31839097 T C 1.412993 2.5008e-05
3:31840741 C A 0.052684 -3.9944e-06
3:31845973 C A 0.299021 -1.8605e-05
3:31847360 C T 1.173394 2.8444e-05
3:31848096 T C 0.367565 -1.2198e-05
3:31850158 A G 1.641689 3.1952e-05
3:31851074 C G 0.044286 -3.0970e-05
3:31851186 C T 0.197380 -1.2390e-05
3:31852083 T C 0.161740 -1.2962e-05
3:31857109 C T 0.034189 1.2328e-06
3:31859962 T C 1.403032 3.6146e-05
3:31862952 C T 0.098931 1.0447e-05
3:31863199 C T 0.563143 1.6555e-05
3:31865835 C T 0.097568 1.4541e-05
3:31865895 G T 0.043599 5.7745e-06
3:31866161 T C 0.227710 -1.5523e-05
3:31868302 C T 0.038003 -7.0353e-06
3:31870806 G A 0.096851 1.7131e-05
3:31873214 C T 0.988009 7.3894e-06
3:31873545 G A 1.518912 1.9278e-05
3:31875254 C T 0.527646 1.5757e-05
3:31883057 A C 0.054234 2.7340e-05
3:31883903 A G 0.022303 -6.3416e-06
3:31886938 A C 0.885657 -2.7331e-05
3:31886977 G A 0.078393 4.1452e-05
3:31892036 A G 0.476764 -9.2349e-06
3:31897871 G A 1.542972 -8.0073e-06
3:31901848 T C 1.554178 6.4576e-06
3:31903205 G A 0.020443 -1.2488e-05
3:31907785 A G 0.060847 -2.1920e-05
3:31907934 C G 0.614457 3.7538e-05
3:31910592 C T 0.297586 1.9288e-05
3:31919601 C T 0.260494 1.5305e-05
3:31919778 T C 0.039866 2.3752e-05
3:31920353 A G 0.231004 -2.1611e-06
3:31921624 G A 1.365423 -1.9874e-06
3:31924502 C A 0.052932 4.2929e-05
3:31928640 C T 0.502072 -2.6968e-06
3:31929486 A C 0.110049 -1.3142e-05
3:31932067 G A 0.193708 1.7821e-05
3:31933619 A G 0.233167 1.6785e-05
3:31934716 G A 0.050630 2.0758e-05
3:31935947 G T 0.022218 7.1394e-06
3:31936992 A G 0.221730 2.1258e-05
3:31939633 C T 0.125304 2.0008e-06
3:31945442 A G 0.520523 -4.6282e-06
3:31946431 A G 0.501107 5.8344e-06
3:31948667 C T 0.096137 -1.2675e-05
3:31949466 A G 0.027433 8.3089e-06
3:31950590 T C 1.240959 -1.1213e-05
3:31952472 C T 0.053840 8.4228e-06
3:31954652 A C 0.438040 6.0003e-06
3:31955806 G A 0.741739 -1.6223e-05
3:31956743 C T 0.389579 5.5225e-06
3:31958368 A G 0.427320 -9.3812e-07
3:31958412 A G 0.219302 -1.0742e-05
3:31958621 C T 0.038615 1.2890e-05
3:31958757 C T 1.974467 -8.7511e-06
3:31966097 T C 0.993843 2.0533e-05
3:31980606 G T 0.943247 1.5154e-05
3:31982262 G T 0.571187 4.1552e-05
3:31988078 C A 0.077730 1.1532e-05
3:31988719 T C 0.034223 -1.1058e-06
3:31988925 A G 0.035542 1.6124e-05
3:31997206 C A 0.215814 -1.6691e-05
3:32005016 A G 0.357981 2.9146e-05
3:32006087 A G 1.930831 -1.2074e-05
3:32008446 C T 0.054520 -1.5466e-05
3:32018744 A G 0.502494 1.7990e-05
3:32019627 A G 0.029922 -1.2368e-05
3:32019825 C T 0.057063 7.5429e-06
3:32020530 C T 0.132970 1.0914e-06
3:32030998 T C 0.037119 4.1386e-07
3:32031622 C T 0.345657 1.4118e-05
3:32032397 T G 0.344201 1.5475e-05
3:32041957 T C 0.803371 1.0662e-05
3:32049091 G A 0.492376 4.2632e-05
3:32058559 A T 0.157235 1.7240e-05
3:32063722 C T 1.949747 -2.9970e-06
3:32068951 T C 1.593643 4.0725e-06
3:32069634 C T 0.074691 -3.1599e-05
3:32074195 G C 1.121748 -2.2293e-05
3:32087303 G A 0.037072 4.1242e-05
3:32090813 T C 1.527955 -6.5007e-06
3:32117988 T C 1.098326 -2.8738e-05
3:32120106 C T 1.582379 -1.6863e-06
3:32122731 C T 0.181527 1.0501e-05
3:32125360 A G 0.050253 2.0738e-06
3:32126277 T C 0.063447 -1.2068e-05
3:32130343 A G 1.097752 -2.9614e-05
3:32131361 A G 0.023112 -2.8751e-06
3:32132763 T C 0.624034 3.7156e-05
3:32142121 T C 0.049998 2.9125e-06
3:32160240 G A 0.599025 1.5406e-05
3:32162287 G A 0.126626 1.3727e-05
3:32164988 A G 0.582505 9.8487e-06
3:32165994 T G 0.033220 -1.4343e-05
3:32171657 G A 0.031414 -1.7472e-05
3:32184153 T C 0.188935 -1.7656e-05
3:32187872 G C 0.037085 -1.3883e-05
3:32187943 T G 0.692194 2.3214e-05
3:32189248 T C 0.735011 1.7524e-05
3:32197331 T G 0.841912 3.4298e-05
3:32202700 A G 0.606311 2.2176e-05
3:32205129 A G 0.233588 5.6666e-06
3:32207808 G C 0.104443 -8.4867e-07
3:32214212 C A 0.809151 1.7167e-06
3:32217447 A C 0.241374 -2.9304e-05
3:32223296 A G 0.086661 2.4032e-05
3:32226009 G C 0.776343 4.2605e-07
3:32228417 T C 0.146430 2.3537e-05
3:32230576 C T 0.688529 1.0610e-04
3:32235481 T C 0.701904 -1.1965e-05
3:32235688 C A 0.414292 9.0680e-06
3:32235747 T C 1.834221 1.2686e-06
3:32236000 A C 0.099520 -2.8332e-06
3:32236058 G A 1.746319 -3.7293e-06
3:32238274 G A 0.060044 5.1798e-06
3:32238546 T C 1.180582 -1.5512e-05
3:32240119 A G 0.953477 -3.7791e-05
3:32241789 T C 1.912982 -2.0427e-05
3:32245557 C T 0.174438 4.5525e-05
3:32247403 T C 0.083357 8.5131e-06
3:32248368 T C 0.075921 -1.2131e-05
3:32259442 T C 0.051120 -5.0446e-06
3:32261862 A G 0.239596 -1.3184e-06
3:32261881 C A 0.731652 -8.0828e-05
3:32263420 T G 0.029663 -4.2959e-06
3:32264089 A G 0.730088 -3.8265e-05
3:32267319 T C 0.030452 9.3781e-06
3:32271231 T C 1.752857 1.4044e-05
3:32274656 T C 0.204931 -2.2985e-07
3:32275125 T C 1.829866 1.9289e-05
3:32276051 G A 1.661517 2.5047e-05
3:32277203 A C 0.168805 -9.8296e-06
3:32282044 C T 1.192053 3.3478e-05
3:32286833 C T 1.118807 -2.1999e-05
3:32304103 A C 0.949907 -2.9662e-05
3:32310409 G A 0.251135 -5.2987e-06
3:32314226 G C 0.387046 3.6436e-06
3:32317620 T C 0.087807 9.0491e-06
3:32320408 T G 1.123403 -4.6359e-05
3:32322281 A G 0.173282 1.6343e-06
3:32324900 A G 0.579503 -1.3293e-05
3:32325979 G A 0.149738 1.0456e-05
3:32329497 T C 0.535802 5.5618e-05
3:32330686 T C 0.698701 3.1664e-05
3:32331129 T C 0.444238 -1.2113e-05
3:32341248 G A 0.034984 -1.0622e-05
3:32343855 G A 0.547834 5.1094e-05
3:32344306 G A 0.349546 -1.2566e-05
3:32346116 G A 0.188296 1.3388e-06
3:32346546 T C 0.195850 5.9041e-06
3:32347824 G A 0.671271 1.8885e-05
3:32348309 A G 0.070516 -2.8803e-05
3:32353377 T G 0.121411 6.7717e-06
3:32354387 A G 0.870967 1.6086e-05
3:32355261 A G 0.155759 2.5685e-05
3:32356398 T G 0.070648 -1.0251e-06
3:32356459 A G 1.577416 -4.5943e-05
3:32358090 G A 0.503276 -2.0090e-05
3:32358621 A G 0.082796 9.8667e-06
3:32360978 T C 0.267831 2.0747e-05
3:32361733 A G 0.039968 2.4542e-05
3:32362386 A G 1.731390 -2.3120e-05
3:32362998 C T 0.932347 -2.0985e-05
3:32363579 C T 1.736323 -3.4106e-05
3:32365788 T C 0.182710 6.9024e-06
3:32365848 T G 0.032196 -1.7971e-05
3:32366225 G T 0.185562 3.8956e-05
3:32367662 A G 0.049355 1.4137e-05
3:32370901 T C 0.109525 -3.2194e-06
3:32373386 A G 0.036667 -8.3853e-06
3:32373836 T G 0.107009 1.3628e-05
3:32378093 A G 1.334757 -1.2659e-05
3:32380636 G T 0.074864 -1.3894e-05
3:32382748 C T 0.660439 -3.3828e-06
3:32384600 G A 0.218700 9.7866e-06
3:32387700 G T 0.031758 -1.3412e-05
3:32388704 G A 0.495922 1.4976e-05
3:32390949 C T 0.212689 1.3755e-05
3:32398175 A G 0.051222 -1.4216e-05
3:32398779 C T 0.550288 -1.3139e-05
3:32401144 A C 1.062142 2.1786e-05
3:32403495 A G 0.857238 -1.4518e-05
3:32406350 A C 1.152893 2.2622e-06
3:32407482 A G 0.136618 -1.0221e-05
3:32408220 G A 1.139083 -3.3635e-05
3:32408888 T C 0.662619 -3.1552e-05
3:32411118 A G 0.030343 1.2071e-05
3:32420850 A G 1.128554 1.5231e-05
3:32422285 G A 0.227751 1.8707e-05
3:32425247 A C 0.174618 -1.7478e-05
3:32425430 A T 0.025220 -4.9358e-06
3:32425613 A C 0.171705 4.7728e-06
3:32429888 A G 0.068806 -4.0585e-06
3:32434234 A G 0.111739 2.2118e-05
3:32438119 A G 1.512156 2.8549e-05
3:32444620 T C 0.222008 1.2627e-05
3:32447669 T G 0.654894 4.3697e-05
3:32447876 T C 0.458048 3.5746e-05
3:32451927 G A 0.056471 -2.2240e-05
3:32455659 G A 0.165731 2.1664e-06
3:32456215 A G 0.055747 7.8814e-06
3:32458185 G T 0.860192 -1.2816e-05
3:32458540 G A 0.037469 -7.1331e-06
3:32465749 G A 0.100757 2.6256e-05
3:32465787 T C 0.027681 -1.1604e-05
3:32465917 T C 0.030269 -1.4250e-05
3:32467114 A G 0.128156 -1.2866e-05
3:32472505 A G 0.038639 -8.3816e-06
3:32472734 A G 0.186912 -2.8038e-06
3:32473512 T C 0.135758 -7.9085e-06
3:32477824 A G 1.604505 -4.6789e-06
3:32488534 G A 0.067000 -6.5027e-06
3:32491443 T C 0.023248 1.1743e-05
3:32494837 G T 0.027726 1.2792e-05
3:32496095 G C 0.021888 1.0830e-05
3:32497342 T C 0.253076 -9.7700e-06
3:32497574 T G 0.385247 1.0969e-05
3:32499817 C A 0.167060 -2.3748e-05
3:32502187 C T 0.597424 2.3853e-05
3:32510652 G T 0.068129 -9.6433e-07
3:32510973 T A 0.762628 1.1822e-05
3:32519531 C T 0.048930 -4.8006e-06
3:32523287 C A 0.136061 1.2979e-05
3:32530133 C T 0.162246 6.9702e-06
3:32532831 G C 0.054659 -1.9622e-05
3:32533010 T C 0.178419 1.1573e-05
3:32533246 C T 0.054006 8.3644e-06
3:32538332 G A 0.206148 -1.3095e-05
3:32542931 T C 0.049083 9.3328e-06
3:32544147 C T 0.027528 -1.6954e-05
3:32544941 T C 1.116498 9.9325e-06
3:32558174 C A 0.236016 -1.6835e-05
3:32572589 A G 0.183590 -6.4180e-06
3:32578505 C T 0.163321 1.3369e-05
3:32584378 G C 0.099503 1.9337e-05
3:32586521 T C 0.026576 -6.1412e-06
3:32587603 C T 1.978357 2.4838e-05
3:32592888 A G 1.087647 6.4392e-06
3:32593477 C A 0.318268 -1.1488e-05
3:32596733 A G 0.134793 -7.5922e-06
3:32599757 C T 0.030435 2.0826e-05
3:32601229 C T 0.537597 1.4950e-05
3:32615419 G C 0.104613 1.5065e-05
3:32615669 G T 1.050239 5.5748e-06
3:32616936 C T 0.065821 -1.7222e-06
3:32617495 C A 0.020113 -1.3176e-05
3:32618047 C T 0.065178 7.5244e-06
3:32618266 A G 0.033971 1.9536e-05
3:32621048 A C 1.557353 2.6809e-05
3:32621236 G A 0.082425 5.7657e-06
3:32622226 A G 0.065712 -2.8661e-05
3:32633585 T G 0.159394 1.4503e-05
3:32634161 A G 0.325234 -1.8290e-05
3:32634512 T C 0.399962 -4.7581e-06
3:32634575 G A 0.050175 1.2602e-05
3:32637244 T C 0.029670 -1.0780e-05
3:32638346 C T 0.033981 1.6088e-05
3:32641108 A G 0.035280 1.6013e-05
3:32645845 G T 0.086247 2.6741e-05
3:32650546 T C 0.049444 -1.1239e-05
3:32652647 G A 0.477090 -1.0686e-05
3:32667416 T C 0.060864 -2.1989e-05
3:32668654 T C 0.045452 1.1752e-05
3:32673266 C T 0.029806 -9.9937e-06
3:32677351 C T 0.286476 -8.2278e-05
3:32677975 A G 0.512374 -2.1515e-05
3:32678276 A G 0.044442 7.0882e-06
3:32679464 T G 0.466354 -2.3674e-05
3:32686161 C T 0.052425 1.5483e-05
3:32696896 A G 0.031765 2.1652e-05
3:32699422 C T 0.668932 -2.7359e-05
3:32717303 A G 0.325166 -9.6538e-06
3:32722050 A G 0.201820 -3.2379e-05
3:32725575 T C 0.039727 -2.8878e-05
3:32728787 C T 0.043453 1.0407e-05
3:32740766 G A 1.097266 6.1236e-05
3:32742093 T C 0.023425 -2.0362e-06
3:32763696 T C 0.075707 2.4310e-05
3:32765663 G A 0.220105 -6.5877e-05
3:32765705 G A 0.032247 1.9540e-05
3:32768867 A G 0.039333 -3.3647e-05
3:32769189 T A 0.039775 -3.1014e-05
3:32770275 C T 0.049644 -1.6888e-05
3:32776861 C T 0.131522 1.7784e-05
3:32777275 T C 0.047118 2.8562e-05
3:32785171 G A 0.114503 -1.2538e-05
3:32785398 T C 0.029092 1.4686e-06
3:32785528 G A 0.101546 -7.7126e-07
3:32787771 G A 0.124767 1.8324e-05
3:32794806 A C 0.043756 6.8224e-06
3:32797874 T G 0.070145 4.9692e-07
3:32799706 G A 0.029884 2.1096e-05
3:32802690 T C 0.222916 -2.3270e-05
3:32811269 T C 0.042800 8.7722e-06
3:32812170 A C 0.031476 1.7950e-05
3:32835761 C T 0.259692 -1.6162e-06
3:32838065 A G 0.039594 9.3072e-06
3:32839607 T C 1.219459 2.4135e-05
3:32841643 T A 0.040468 -1.2958e-05
3:32842101 G T 0.266223 -5.5714e-05
3:32842247 G A 0.070254 -6.0478e-06
3:32844155 A G 1.708836 -1.8119e-05
3:32855042 G T 0.025754 -2.7659e-05
3:32861517 G T 0.027726 4.5141e-06
3:32861628 G A 0.463450 -4.0594e-05
3:32864690 T G 0.042562 1.9784e-05
3:32869274 T G 0.392227 6.2510e-06
3:32871036 G A 0.985585 2.3735e-05
3:32876408 T C 0.042477 -2.2059e-06
3:32877425 C T 0.029177 -1.4722e-05
3:32880115 C T 0.025862 -1.9835e-05
3:32883596 A G 1.162580 3.5170e-05
3:32886446 A G 0.884838 5.3043e-05
3:32889440 G A 0.403545 7.0970e-06
3:32890119 G A 0.070842 6.6339e-06
3:32891423 G A 0.924575 -2.1212e-05
3:32897040 G A 0.090190 8.6681e-07
3:32898011 G A 0.194932 8.3241e-08
3:32898939 T C 0.026474 -1.7844e-05
3:32900743 T C 0.028813 6.8070e-08
3:32904207 A G 0.603101 2.6164e-05
3:32906151 T C 0.023636 -1.1992e-05
3:32906878 T C 0.121734 -1.6831e-05
3:32908632 T C 1.046428 2.2955e-05
3:32924804 A G 0.072280 5.5437e-06
3:32927400 A G 0.190244 -3.9713e-05
3:32928319 G T 0.025281 -1.2680e-05
3:32935155 G C 0.222580 8.0177e-06
3:32937008 A C 0.663180 1.9297e-05
3:32937596 T C 1.112011 -2.4344e-05
3:32939573 C G 0.658780 1.7759e-05
3:32941852 T G 1.324238 -1.6761e-05
3:32942856 A G 0.030320 -1.8939e-05
3:32974923 A G 0.850024 3.1999e-05
3:32992203 G T 0.852325 2.7458e-05
3:32994810 G A 0.043654 -2.5437e-05
3:33000181 C A 0.170195 -1.9704e-05
3:33012481 A C 0.055397 4.5287e-06
3:33015469 T G 1.127079 -1.0065e-05
3:33020035 T G 1.657672 9.9453e-06
3:33021953 C T 0.177073 -1.6779e-05
3:33027154 T C 0.089398 -7.3378e-06
3:33028828 C G 0.552260 -9.8614e-06
3:33038183 G A 0.584715 -3.3055e-06
3:33047587 A C 0.186739 -5.7698e-06
3:33048818 A G 0.122635 -1.4574e-05
3:33049587 T A 0.317904 1.1790e-05
3:33057576 A G 0.261739 -1.3061e-06
3:33057595 C T 0.319233 9.1838e-06
3:33059101 A G 0.471538 -1.1885e-05
3:33059981 A G 0.029653 1.6892e-05
3:33061057 G T 0.032941 -1.2658e-05
3:33063703 G A 0.026114 -6.1611e-07
3:33063772 G A 0.755621 6.2753e-07
3:33065339 A G 0.449474 4.8333e-06
3:33067974 C T 0.058919 1.8895e-05
3:33073873 T C 0.095929 -2.0500e-05
3:33081696 T C 0.151109 -6.7496e-06
3:33087348 T C 0.307194 1.4223e-05
3:33088129 T C 0.377707 -2.6199e-06
3:33090649 T C 0.072702 -1.3321e-05
3:33101840 G A 0.032438 -2.9539e-05
3:33107645 T C 1.803208 1.4959e-05
3:33109088 T C 1.218561 1.2739e-05
3:33110383 A G 0.041223 8.4766e-07
3:33123832 C A 0.191944 -1.3061e-05
3:33125248 C T 0.916640 1.5656e-05
3:33130780 G C 0.148786 2.0927e-05
3:33135592 C T 0.089361 2.0449e-06
3:33136196 A G 0.309459 2.3054e-05
3:33137104 A C 0.116665 1.6849e-05
3:33138549 A G 1.226214 9.3562e-06
3:33139917 G T 0.248082 3.7941e-06
3:33146230 T G 0.075466 8.7651e-07
3:33146535 A G 1.485321 1.4249e-05
3:33147847 A T 0.048274 6.8861e-06
3:33156335 G A 0.169141 -1.0153e-05
3:33161269 T A 0.039958 -1.7993e-06
3:33163891 A G 1.418063 1.8429e-05
3:33164651 A G 0.122989 -5.6300e-06
3:33174156 G T 0.850942 1.2728e-05
3:33179324 T C 0.097034 4.0954e-07
3:33182052 C A 0.324771 -8.4157e-06
3:33186087 G A 0.332370 -3.5678e-05
3:33188563 C A 0.066592 1.2777e-05
3:33189706 T C 0.161668 -1.0250e-05
3:33189782 C T 0.072392 8.2991e-06
3:33192480 T C 0.493328 -1.2430e-06
3:33194990 A C 0.799927 -1.5559e-05
3:33195284 A G 0.310084 -2.3948e-05
3:33195309 G A 0.311349 -2.4189e-05
3:33196241 C T 0.127476 2.3266e-05
3:33197877 T C 0.045779 -2.5059e-05
3:33201336 T C 0.324554 -2.8394e-05
3:33201571 C A 0.202147 -2.0818e-05
3:33202644 C T 0.407095 -1.2789e-05
3:33204539 C T 1.696396 -1.1380e-05
3:33206420 T C 1.288693 7.4042e-06
3:33211952 T C 0.767010 4.5979e-05
3:33212485 A G 0.748406 -3.2103e-05
3:33213754 G T 0.117957 1.3527e-06
3:33214676 A G 1.507101 8.7068e-06
3:33225991 G A 0.559594 -2.9536e-05
3:33227365 A C 0.100914 9.6310e-06
3:33228447 C T 1.375119 7.6089e-06
3:33232353 A C 0.414163 -2.5021e-05
3:33244524 T C 0.723968 4.2123e-05
3:33245126 C T 0.214808 -2.5102e-05
3:33245641 G A 0.042797 -3.6500e-06
3:33255592 G A 1.690269 -9.4754e-06
3:33260403 A C 0.114373 -1.1408e-05
3:33260422 T C 0.175995 2.3505e-05
3:33260875 G A 0.123264 -6.8047e-06
3:33261435 A G 0.169695 3.1022e-05
3:33265322 A G 1.573441 -1.0740e-05
3:33271452 A G 0.280985 7.0779e-06
3:33271693 C A 0.895109 2.0009e-05
3:33281293 A G 0.360473 3.7555e-06
3:33287654 T G 0.641635 2.9902e-06
3:33292035 C A 0.242115 9.3679e-06
3:33315714 C T 0.028375 -2.7340e-05
3:33358010 C T 0.187300 -4.1831e-06
3:33363901 T C 0.046282 -1.7242e-06
3:33369067 A C 0.049080 -3.1935e-07
3:33378856 C A 0.023404 5.9677e-06
3:33397777 G T 0.040842 -6.6234e-06
3:33399863 G C 0.036504 -3.4022e-05
3:33414923 A G 0.571697 -1.6234e-05
3:33416935 C T 0.093448 -1.7802e-05
3:33429282 C T 0.747815 -1.0878e-05
3:33431826 T C 0.061323 -5.0557e-07
3:33442975 C T 1.628141 2.3719e-06
3:33457493 A C 0.233180 -7.9585e-06
3:33458266 C T 0.573893 -1.8322e-05
3:33467112 A G 0.024486 -3.2501e-06
3:33485003 A G 0.035559 -1.6337e-06
3:33509761 A C 0.203207 -2.5724e-05
3:33509926 G A 0.324224 -1.1059e-06
3:33529515 T C 0.301588 7.0404e-05
3:33534586 A C 0.078672 -1.3716e-05
3:33535411 C T 0.189713 -5.4894e-06
3:33543614 T C 0.023544 -3.0268e-05
3:33558359 A C 0.881639 -4.9589e-05
3:33560319 C T 0.037354 1.1078e-05
3:33562114 G A 0.808525 -5.3167e-05
3:33565826 T G 0.140120 2.5493e-07
3:33578731 T C 0.088263 8.8603e-06
3:33588534 C T 0.112089 1.4134e-05
3:33597658 T C 0.030415 -5.1659e-06
3:33600989 T G 0.027885 -4.1598e-06
3:33648689 G A 0.191189 1.4550e-05
3:33653803 C T 0.886640 -3.8359e-05
3:33701413 C T 0.627896 -1.7187e-05
3:33725866 T C 0.022911 -7.4452e-06
3:33728610 G A 0.188388 9.3655e-06
3:33771700 T C 0.295734 4.6425e-05
3:33784636 A G 0.060122 -7.3677e-07
3:33787533 A C 0.075908 -1.1588e-05
3:33794769 A G 0.300725 -4.1879e-06
3:33796628 T C 0.127021 1.6535e-05
3:33800449 A G 0.516028 -1.4438e-05
3:33806014 A G 0.127109 -3.9617e-05
3:33817462 T C 0.020470 8.4248e-06
3:33821575 C T 0.064002 -2.4353e-05
3:33824031 T C 0.094093 -1.6068e-05
3:33824747 G T 0.168808 1.4022e-05
3:33829410 T C 0.289298 -9.6937e-06
3:33832674 C T 0.478590 -1.4299e-05
3:33836604 G A 0.192053 -7.8981e-06
3:33837222 A G 0.045265 -1.0128e-05
3:33838545 C T 0.106506 1.3214e-05
3:33838866 A G 0.203819 3.3048e-06
3:33844292 A G 0.512064 3.2058e-05
3:33848994 T G 0.040033 2.5923e-05
3:33851494 A G 0.075337 6.0273e-06
3:33874255 T C 0.042199 -3.5061e-05
3:33877626 A G 0.513917 2.9524e-05
3:33879770 A G 0.885647 -1.5847e-06
3:33905566 T C 0.303744 2.8033e-06
3:33914289 C T 0.184621 2.3387e-05
3:33925087 C T 0.038897 -1.7424e-05
3:33925361 G C 0.794647 3.5556e-05
3:33931033 C A 0.635600 3.6890e-06
3:33939035 C T 0.203853 -2.7498e-06
3:33946644 G A 0.631432 -1.3658e-06
3:33952612 G A 0.758480 -1.9202e-08
3:33952918 T C 0.138390 3.0894e-06
3:33955468 G A 0.387427 -3.4120e-05
3:33963524 C T 0.177087 -1.2292e-05
3:33964172 A G 0.248881 3.6620e-05
3:33965853 C T 0.674474 1.0064e-05
3:33968578 G T 0.047234 -6.7673e-06
3:33969179 C G 0.054475 2.0347e-05
3:33970279 C G 1.068105 1.4503e-05
3:33973827 A G 0.852468 -8.4357e-06
3:33977289 A G 0.256904 -9.3891e-06
3:33978040 G T 0.108172 5.2986e-05
3:33979273 C A 1.352371 -9.6422e-06
3:33980657 T C 0.282821 -5.8096e-06
3:33981440 A C 1.763913 -1.9256e-05
3:33986817 T C 0.077179 1.8640e-05
3:33988918 T C 0.028110 4.1257e-06
3:33989988 G A 1.525477 2.3899e-05
3:33990858 G C 0.107071 -2.3763e-05
3:33993340 A G 0.033852 1.5785e-05
3:33998802 T C 0.151996 5.3820e-05
3:33999009 G C 0.134266 1.6495e-05
3:34003608 G A 0.066249 -1.1766e-05
3:34018667 T C 0.570483 -2.9708e-06
3:34021411 C T 0.040618 -2.1088e-05
3:34021606 A C 0.604975 1.7100e-05
3:34046449 T C 1.648180 9.4771e-06
3:34046871 T C 1.574084 8.9964e-06
3:34057630 A C 0.032302 6.7459e-06
3:34061967 A G 0.122438 -1.3717e-06
3:34062331 G T 0.680233 -3.2042e-06
3:34068743 A G 0.098561 -9.4525e-06
3:34073848 T G 0.125674 -9.2644e-06
3:34074424 C A 0.602962 -3.5497e-07
3:34075107 T G 0.037412 2.4504e-05
3:34095731 A G 0.091561 4.6163e-07
3:34105211 A G 1.510460 6.9886e-06
3:34109649 A G 0.520914 -7.4903e-06
3:34115997 C T 0.095317 -2.6085e-05
3:34135180 A G 1.848949 2.4192e-05
3:34149896 A G 0.066939 -3.1991e-06
3:34152635 A G 1.422914 1.3914e-05
3:34153246 T C 0.023986 -1.1387e-05
3:34161292 G T 0.035770 1.7019e-05
3:34165785 T C 0.728293 3.3077e-05
3:34170547 G A 0.162110 1.3229e-06
3:34187923 G T 0.151482 2.0951e-05
3:34196475 G A 0.245896 -1.6841e-05
3:34197156 G A 0.492508 -7.4822e-06
3:34201975 G A 1.842561 1.6372e-05
3:34204000 A G 1.590940 3.7148e-06
3:34212166 C T 1.437074 4.2566e-05
3:34217154 T G 0.208963 3.1464e-05
3:34217396 C T 0.410862 -3.1432e-05
3:34222189 T C 1.075751 4.4279e-06
3:34235644 C T 0.042838 -1.8520e-05
3:34236462 A G 0.069044 -4.9105e-06
3:34249107 A G 0.438054 -1.3460e-05
3:34253007 G A 0.903224 1.3954e-05
3:34260428 A G 0.078876 6.0819e-06
3:34261067 C T 0.544601 1.4533e-05
3:34263946 G A 1.758844 4.5026e-05
3:34280098 A G 0.023816 9.5843e-07
3:34299733 A C 0.086967 -9.7101e-06
3:34320436 T C 0.323932 1.1223e-05
3:34334464 A G 0.054071 2.2377e-06
3:34337411 C T 0.028745 3.7482e-06
3:34338138 T C 0.074099 6.7669e-06
3:34339065 G C 0.028871 1.3045e-05
3:34339608 T G 0.328351 8.2072e-06
3:34343604 T C 0.040132 -3.0282e-06
3:34353152 A G 0.040009 6.3642e-06
3:34359251 A G 0.079960 2.7831e-05
3:34359575 A G 0.068772 -3.4651e-05
3:34368123 G A 0.094240 4.1753e-06
3:34382516 A G 0.024166 2.7542e-06
3:34398738 T C 0.136839 -4.2769e-06
3:34404814 G T 0.179541 -3.1605e-06
3:34405898 A G 0.970925 -2.1233e-05
3:34418996 A G 1.949632 6.5139e-06
3:34421643 A C 0.796871 -6.0662e-06
3:34424896 G T 0.105082 -8.6062e-06
3:34433878 T C 0.046112 1.8031e-05
3:34439138 T C 0.073385 2.8078e-06
3:34451940 G A 0.175274 -8.0764e-06
3:34454299 G T 0.544233 1.3384e-05
3:34462869 T C 0.167995 1.5301e-05
3:34465976 G A 0.029194 6.4879e-06
3:34467077 C T 0.106068 1.8235e-05
3:34494643 C T 0.024305 4.8387e-06
3:34529253 C T 0.027522 7.7306e-06
3:34537191 T G 0.107638 7.5980e-06
3:34544929 A G 0.491655 4.6386e-07
3:34552431 G A 0.153669 -4.5222e-06
3:34566947 A C 0.328110 8.0150e-06
3:34568881 C A 0.058525 1.2225e-05
3:34577643 G A 0.239133 1.8469e-05
3:34579186 C T 0.023132 1.7762e-05
3:34579543 T C 0.124937 1.3042e-05
3:34589121 A G 1.248306 -1.8536e-05
3:34591033 C T 0.091629 9.0800e-06
3:34593849 G A 0.267369 -1.4800e-05
3:34595722 C A 0.093298 -6.1518e-06
3:34597770 G T 0.071933 1.9517e-07
3:34607634 A G 0.056253 -8.6186e-07
3:34622033 C T 1.684360 1.4776e-05
3:34632694 T C 0.023989 1.1631e-05
3:34641472 A G 0.190876 -1.6428e-05
3:34651428 C T 0.447750 -2.9817e-05
3:34653019 A C 0.232684 -7.5379e-06
3:34707493 T C 1.255378 3.8598e-05
3:34711310 G A 0.616187 -3.7706e-05
3:34711925 T C 1.872173 6.7237e-06
3:34721960 C T 1.267695 3.5026e-05
3:34723614 T C 0.099135 -1.2166e-05
3:34729987 C T 0.088722 -9.8327e-06
3:34731403 G A 0.551713 3.3813e-05
3:34739842 C A 0.050226 -9.5907e-07
3:34747411 G C 0.063580 8.9177e-06
3:34748290 A C 0.299960 -6.9313e-06
3:34748428 T C 1.898838 -3.1975e-06
3:34752211 C G 0.052306 -8.3846e-06
3:34759485 G A 1.833280 -6.1124e-06
3:34767102 G A 0.051072 -9.6369e-06
3:34781543 A G 0.022565 -4.0950e-06
3:34783175 C A 0.686989 -2.2254e-05
3:34786139 T C 0.111436 4.1776e-06
3:34787105 G T 0.399296 2.0224e-06
3:34799404 C T 0.057607 -5.7497e-06
3:34812395 G T 0.085223 8.1065e-06
3:34815850 C G 1.440246 2.1811e-05
3:34816835 T G 0.550193 2.6730e-05
3:34819713 A G 0.034981 -2.1041e-05
3:34826306 C T 0.111082 2.1184e-05
3:34828912 A G 1.178144 1.8357e-05
3:34833030 C T 0.132688 -3.1968e-05
3:34838691 A G 1.956955 -1.2874e-05
3:34838952 A G 1.448953 1.2482e-05
3:34840189 G A 0.250421 -3.3984e-05
3:34845834 C G 0.065450 -2.4314e-07
3:34850512 A G 0.054343 -5.9114e-05
3:34869360 A C 0.025696 -2.9698e-05
3:34876537 G T 0.214090 2.9970e-05
3:34878716 T C 0.961477 2.2972e-05
3:34879269 A G 0.056757 1.1473e-06
3:34881515 T G 0.167791 1.6014e-05
3:34890885 C T 0.304444 -2.6918e-05
3:34911744 A G 0.032428 2.0374e-05
3:34917709 A G 0.273376 6.1092e-06
3:34925535 T C 0.140872 7.0975e-07
3:34941476 A G 0.283219 -2.3664e-05
3:34944467 G C 1.886851 -3.0514e-06
3:34945235 C G 0.040492 3.8598e-05
3:34953831 A G 0.040104 -2.7236e-06
3:34962669 C T 0.246576 2.2141e-06
3:34965073 T C 0.190965 -4.3718e-06
3:34978548 A G 0.064678 -8.9955e-07
3:34987900 T C 1.259668 -2.0889e-05
3:35011349 C T 0.029466 -3.2353e-06
3:35027139 T C 0.106153 -5.3701e-06
3:35033621 T G 0.030738 -3.1446e-05
3:35038181 T C 1.088919 -1.6956e-05
3:35046366 T C 0.180932 -1.5867e-05
3:35050343 C A 1.727528 -5.5373e-05
3:35061376 C T 0.092363 4.5274e-06
3:35067249 T G 1.702764 -6.5056e-05
3:35085550 G A 0.030017 -3.2033e-05
3:35099320 A G 0.184927 -1.0969e-05
3:35123488 G A 0.028171 3.0758e-05
3:35125681 T G 0.056291 6.4733e-06
3:35142511 T G 0.442215 1.5333e-05
3:35162638 A C 0.165503 -3.6871e-06
3:35163461 A C 0.090830 -2.3500e-05
3:35167155 A C 1.107972 -1.1267e-05
3:35172160 C G 0.083789 -1.5788e-06
3:35179219 C T 0.059534 3.3774e-05
3:35185257 G A 0.028878 2.2914e-06
3:35186721 C T 0.094246 -2.2805e-06
3:35188947 T C 0.060697 -1.3636e-07
3:35189188 G A 0.227560 -3.8274e-06
3:35196770 C T 1.378747 -1.8779e-06
3:35225352 G T 0.171161 -7.4402e-06
3:35226014 C T 0.026658 1.6540e-05
3:35226071 T C 0.211768 -1.7956e-05
3:35233324 G T 0.063985 -5.0073e-05
3:35233959 A G 0.267909 -6.4476e-07
3:35235316 C G 0.036562 -1.0596e-05
3:35237877 G A 1.137560 -1.6914e-05
3:35239017 C T 0.072202 7.0528e-06
3:35241203 T C 0.137251 3.2467e-06
3:35245356 G A 0.254140 1.7677e-05
3:35250224 T C 0.546501 9.3338e-06
3:35251189 G T 0.044344 1.4032e-05
3:35253501 T C 1.690286 -9.6911e-06
3:35261285 C T 0.126378 -7.7037e-06
3:35266858 G T 0.070621 9.5048e-06
3:35273926 G T 0.210582 -1.3442e-05
3:35276142 C T 0.081365 2.7875e-07
3:35278091 G A 1.001778 3.8891e-05
3:35278145 G A 0.272407 -1.9873e-05
3:35282665 G A 0.053612 6.8753e-06
3:35282759 C T 0.833212 -4.3979e-07
3:35310204 T C 0.398942 2.1736e-05
3:35314489 C T 0.034790 1.9727e-05
3:35318739 A G 0.103803 -2.8796e-05
3:35343517 C T 0.038190 -1.5257e-05
3:35361625 T C 0.392459 1.2513e-05
3:35376212 C T 0.040873 -4.6192e-06
3:35385975 A G 0.065708 -1.6906e-05
3:35387092 A G 0.165337 7.9645e-05
3:35388082 T G 0.027012 -1.2610e-05
3:35390673 T C 0.202976 -1.9034e-05
3:35409412 C T 0.090673 1.0906e-05
3:35425095 T C 0.639524 1.7035e-05
3:35425447 C T 0.140073 2.1563e-06
3:35425543 A G 0.161118 -4.3874e-05
3:35439320 G A 0.039149 -6.5509e-06
3:35442422 A G 0.135439 -2.8253e-05
3:35443653 T C 0.352871 7.0755e-06
3:35456796 C G 0.029708 1.7591e-05
3:35466111 C T 0.028375 2.3554e-06
3:35467015 T G 0.049712 -5.2853e-06
3:35468227 T C 0.159523 -6.5261e-06
3:35469967 G A 0.060595 1.3634e-05
3:35470792 C T 0.229532 4.4321e-06
3:35525732 A G 1.531022 4.9528e-05
3:35527480 G A 0.045853 -3.7898e-07
3:35532707 A C 0.025849 2.8108e-05
3:35533578 T C 0.761438 3.1417e-05
3:35542257 C T 1.383803 3.9374e-05
3:35543504 T C 0.049178 -1.1255e-05
3:35546018 A G 0.369768 1.3170e-05
3:35551768 T C 0.082150 1.4811e-07
3:35552430 A C 0.765711 2.6670e-05
3:35554051 T C 0.283742 2.9245e-05
3:35564199 G A 0.036409 -3.6898e-06
3:35565042 A C 0.123723 4.6807e-05
3:35570598 C T 0.047179 -1.3313e-05
3:35580785 C G 1.445268 6.2778e-05
3:35599459 G T 1.428707 6.2642e-05
3:35603692 T C 0.155025 -2.1982e-05
3:35621169 A G 0.045388 -1.5619e-05
3:35632629 G A 0.026801 1.4039e-05
3:35644070 G C 0.112011 2.2082e-05
3:35663703 G A 0.052289 6.2308e-06
3:35667761 G A 0.732638 8.9916e-05
3:35676532 G A 0.465842 -7.5682e-06
3:35681405 A G 0.047105 -5.3839e-06
3:35685730 A G 0.050773 -1.9792e-06
3:35694744 A G 0.093957 2.8407e-06
3:35695010 T C 0.141701 3.7777e-06
3:35695589 T C 0.045445 1.5152e-05
3:35703225 G A 1.459207 3.5912e-05
3:35707409 A G 0.698483 6.6268e-07
3:35719078 C T 0.937549 2.9020e-05
3:35719302 A G 0.043086 -4.6812e-06
3:35720079 C T 0.063179 1.9728e-05
3:35722965 T C 0.235934 3.8602e-05
3:35735596 T C 0.796898 -2.9224e-05
3:35739524 C T 0.088331 -7.2860e-06
3:35739882 C T 0.121377 6.0837e-06
3:35744204 A G 0.021116 -5.1707e-06
3:35761038 T C 0.072671 1.8785e-05
3:35761070 G C 0.333696 5.7711e-06
3:35777466 T C 0.057467 2.8936e-05
3:35784357 A G 0.390395 -3.0254e-06
3:35790395 A G 0.032380 9.4199e-06
3:35800119 C A 0.084543 1.6363e-05
3:35803936 G A 0.035141 2.6912e-05
3:35812622 A G 0.060289 -1.5547e-05
3:35814147 G A 0.021228 -1.4160e-06
3:35821408 C A 0.924395 7.9480e-05
3:35829046 T G 0.327379 2.2540e-05
3:35835152 C T 0.055142 1.0771e-05
3:35849395 T C 0.879571 7.1544e-05
3:35851182 T C 0.063434 6.0886e-06
3:35872390 A G 0.114278 2.8363e-05
3:35872393 T C 0.028280 -7.6996e-06
3:35874989 A G 0.065596 -3.8554e-06
3:35877527 A G 0.035124 7.0290e-06
3:35881597 T C 0.554137 4.2513e-05
3:35882113 G A 0.310074 -1.3362e-05
3:35901584 A G 0.062550 1.8215e-05
3:35906037 T G 0.034787 -1.1460e-05
3:35907085 C T 0.125708 4.0500e-05
3:35908441 G A 0.050654 -4.3125e-06
3:35926289 A C 0.094328 2.0882e-06
3:35936937 C A 1.311716 3.1473e-05
3:35937369 G T 0.105245 1.5516e-05
3:35945504 C T 0.044854 -1.5614e-05
3:35950281 T G 0.169182 2.0807e-06
3:35967606 A G 0.032550 -4.9120e-07
3:35968758 G A 0.035994 -2.1129e-05
3:35971441 C A 0.040665 1.3605e-05
3:35977514 C A 0.381943 9.9103e-06
3:35978117 C T 0.038330 -3.2814e-06
3:35980407 T C 0.203575 -1.3056e-05
3:35981900 G T 1.618122 -9.7977e-06
3:35982130 T C 0.098554 -1.5818e-05
3:35986142 G T 0.549211 2.5942e-05
3:35986373 C T 0.036837 -3.9900e-06
3:35988035 C A 0.194619 3.5627e-05
3:35988262 T G 1.809848 3.8408e-05
3:35992042 C A 0.336569 3.2181e-05
3:35997656 G A 1.252668 -3.4826e-05
3:35998343 A G 0.024169 -3.9093e-06
3:35999951 C T 0.064675 2.2477e-05
3:36003776 A G 0.468859 1.4221e-05
3:36007314 G A 0.217589 -4.0938e-05
3:36008561 C T 0.197601 1.6508e-05
3:36010625 G A 0.375354 3.0695e-05
3:36011219 G C 0.138978 1.1843e-05
3:36013756 T C 0.940578 1.9996e-05
3:36027567 T C 0.028627 -1.2876e-05
3:36029320 T C 1.235536 -8.1166e-06
3:36029389 C A 0.108441 6.5235e-06
3:36030643 A G 0.124461 3.9709e-06
3:36034966 C G 0.671523 -2.8350e-05
3:36040184 C T 0.134953 -2.4779e-06
3:36047297 T C 0.068860 -1.4961e-05
3:36053875 G C 0.027637 5.7093e-06
3:36056702 C T 0.036110 2.5949e-05
3:36061807 G A 0.059769 2.4385e-07
3:36065007 T C 1.576372 -2.9261e-05
3:36067898 G T 0.136846 -1.8965e-05
3:36073351 A G 0.639690 -2.2123e-05
3:36074379 G T 0.084203 -2.4172e-05
3:36074443 T C 0.345636 2.7603e-05
3:36079105 T C 0.032196 -3.5112e-07
3:36097206 C T 0.187922 -8.2599e-05
3:36108670 A G 0.062166 1.4971e-05
3:36109184 G A 0.175988 -9.9510e-06
3:36111180 T C 0.031034 4.2553e-06
3:36122123 T C 0.041457 1.8094e-05
3:36136335 T C 0.167672 -2.2080e-06
3:36142512 C T 0.264227 2.1527e-05
3:36145069 T C 1.497360 8.6348e-06
3:36152536 T C 0.738914 -7.9061e-06
3:36152537 G A 0.905801 -9.2172e-06
3:36173063 T G 0.167628 -3.5789e-06
3:36179782 C T 0.594632 2.0792e-05
3:36189317 T C 0.070359 -2.1286e-06
3:36189891 A G 0.034369 -6.2503e-06
3:36208911 C G 0.064532 -3.1107e-05
3:36213692 A G 0.550251 -5.2321e-06
3:36214751 G T 0.618887 1.7963e-06
3:36224290 A C 0.028021 2.8816e-05
3:36236678 G A 0.063791 6.5418e-06
3:36244334 T C 0.493722 -2.2669e-06
3:36253650 G A 0.140814 3.1498e-05
3:36254709 G A 1.779372 -5.7739e-06
3:36271870 T C 0.320739 -2.8362e-05
3:36288495 T C 0.049933 7.9905e-06
3:36301545 G A 0.258930 6.2396e-05
3:36301708 C T 0.055689 1.1477e-05
3:36309729 A G 0.132586 7.5273e-05
3:36318427 G A 0.039248 -2.7211e-06
3:36326852 A C 0.318363 -2.8122e-05
3:36330550 C T 1.797833 -5.9470e-05
3:36339005 A C 0.108618 -3.0453e-06
3:36344479 A G 0.528958 -2.1072e-05
3:36345489 A G 0.020022 -4.1590e-06
3:36345769 G T 1.202456 3.3192e-06
3:36345965 T G 0.024271 -1.5913e-05
3:36349436 C A 0.035294 4.0934e-06
3:36350049 T C 0.047513 4.9661e-06
3:36359819 C A 0.155906 -1.8648e-05
3:36361555 A G 1.148055 -4.5280e-05
3:36377877 T C 0.043562 1.5739e-05
3:36378607 C A 0.155933 2.7061e-06
3:36382354 C T 0.156232 1.1375e-05
3:36383514 T C 0.633506 -1.1798e-05
3:36389289 A G 0.148650 -1.7973e-05
3:36395655 A G 0.089963 -4.3905e-05
3:36395934 T C 0.063594 4.1377e-06
3:36404561 A G 0.127276 -1.2011e-06
3:36405852 T C 0.161281 -5.2233e-06
3:36414422 G T 1.898257 -4.9283e-06
3:36419502 T C 0.490846 -1.6964e-05
3:36422403 G T 0.130975 -8.3916e-06
3:36425018 A G 0.027732 1.1528e-05
3:36435194 C T 0.045068 3.8404e-06
3:36440897 C T 0.157055 -1.3351e-05
3:36442842 G A 0.437870 -1.2361e-05
3:36453013 A G 0.052714 -9.6793e-06
3:36454028 C T 0.068000 9.4174e-06
3:36460611 T G 0.090405 -2.1118e-06
3:36471902 G T 0.106013 5.0046e-05
3:36474423 T C 0.059476 -1.4483e-05
3:36475036 C T 1.921253 2.8924e-06
3:36475542 A C 0.146934 -1.1168e-05
3:36475679 A C 0.078118 9.0613e-06
3:36476653 T C 0.033706 -1.6734e-05
3:36484375 T G 1.783057 -4.9683e-05
3:36485336 A G 0.035899 -1.0237e-05
3:36486308 A C 0.043147 5.1524e-06
3:36488495 C T 1.280020 -8.5454e-06
3:36490020 A G 0.707513 6.7221e-06
3:36490875 A G 1.672539 -5.1612e-06
3:36494027 T C 0.035219 -2.5949e-05
3:36497762 A G 0.265462 1.6146e-06
3:36512332 A G 0.055013 2.9925e-06
3:36519353 A G 0.082259 6.6379e-06
3:36520457 C T 0.157874 -1.5804e-05
3:36521185 C T 0.239399 -8.2562e-07
3:36523062 C A 0.142402 7.6004e-06
3:36524405 T C 0.173231 -1.3947e-05
3:36529281 G A 1.777679 -5.4210e-06
3:36531529 A G 0.048345 -9.2455e-06
3:36534066 C T 0.047676 -1.6597e-05
3:36539719 C A 0.034437 6.1766e-06
3:36547133 G A 0.329045 7.6663e-06
3:36555054 C T 0.095729 1.9170e-05
3:36561141 T C 1.365416 -1.3799e-05
3:36565049 A T 0.038982 -9.9602e-06
3:36565707 T C 0.031343 -5.0815e-06
3:36589040 G A 0.103943 5.2831e-06
3:36590098 G T 1.743103 -2.0108e-05
3:36592416 C T 0.062642 -9.3460e-06
3:36595264 C T 0.270011 -5.5360e-05
3:36597122 A G 0.195918 8.5363e-06
3:36597699 C T 0.049127 -6.5461e-07
3:36599266 A G 0.049444 -3.7390e-05
3:36613237 C T 0.040250 -1.0995e-06
3:36636154 C T 0.305182 5.1845e-06
3:36636183 C T 1.032268 -2.8854e-05
3:36643951 T C 0.926883 -3.0203e-05
3:36649406 C T 0.052667 -3.8035e-06
3:36668563 G A 0.039768 -9.5318e-06
3:36671404 C A 0.073436 -9.4380e-06
3:36672279 T C 1.236706 4.6355e-06
3:36672332 T C 0.147715 8.8554e-06
3:36679261 C T 0.019998 8.7164e-06
3:36679558 T C 0.683599 -3.7073e-05
3:36680258 T C 0.095107 -7.5171e-06
3:36683612 T C 1.493919 -3.4297e-06
3:36684391 A G 1.054040 -4.0534e-06
3:36690903 A G 0.122356 9.9966e-07
3:36696707 A G 0.033794 -1.2670e-05
3:36701018 G A 0.088205 4.1149e-06
3:36702058 A C 0.246324 1.2959e-05
3:36703410 C T 0.452992 -4.8025e-05
3:36704567 G T 0.147671 4.2863e-06
3:36720524 T C 0.040128 -9.5414e-06
3:36730260 T C 0.023313 -1.3445e-05
3:36730373 G T 0.597883 1.1337e-05
3:36732970 T C 0.076193 3.9018e-06
3:36735419 G T 0.435572 1.6298e-05
3:36740273 G A 1.224946 1.9169e-05
3:36746013 T C 0.064209 1.2988e-05
3:36751494 C T 0.159751 1.1990e-05
3:36754398 C T 0.082493 1.7927e-05
3:36755703 G A 1.533806 1.4625e-05
3:36756867 A C 0.027879 2.3015e-05
3:36774645 T C 0.359290 -1.2876e-05
3:36776283 C T 0.040047 -4.5623e-06
3:36776413 G A 1.955071 -1.4261e-05
3:36779707 A G 0.880411 7.6723e-06
3:36780080 T C 0.022432 -9.7630e-07
3:36783694 C G 0.024401 -8.9376e-06
3:36786503 A G 0.045938 -4.7258e-05
3:36789676 C T 0.894871 8.6436e-06
3:36793613 C G 0.388726 2.5890e-07
3:36793646 T C 0.123485 -1.1142e-05
3:36793707 A G 0.141042 -1.0293e-05
3:36795896 T C 1.617445 -2.3960e-07
3:36796838 T C 0.367055 -9.4332e-06
3:36800257 T C 1.302254 4.0544e-05
3:36800754 T C 0.518609 -3.2968e-05
3:36801406 A G 0.096732 -2.7025e-05
3:36804653 C G 0.064257 -2.0229e-05
3:36806368 T G 0.043161 1.1316e-05
3:36807684 C T 0.375000 -2.6968e-05
3:36809226 G A 0.081620 -1.2529e-05
3:36812510 C A 0.411946 4.1425e-05
3:36812952 C T 1.374841 -2.9193e-05
3:36816503 T C 0.085754 1.4509e-05
3:36817025 C T 0.297665 1.1179e-05
3:36818471 A G 0.023024 2.0865e-05
3:36820155 A T 0.040308 -1.8410e-05
3:36821482 C T 0.033158 5.9638e-06
3:36823138 T C 0.772562 2.7024e-05
3:36828139 A G 0.609044 -1.4115e-05
3:36830730 T C 0.071063 6.0522e-06
3:36832949 T C 0.328035 -2.0904e-05
3:36833883 G C 0.251175 1.3017e-05
3:36834668 C T 0.052741 1.1333e-05
3:36835575 C T 0.055594 1.5505e-05
3:36836668 G T 0.047965 3.0133e-05
3:36842256 C T 0.033869 2.7860e-06
3:36848743 T C 1.429755 3.7176e-06
3:36852754 G A 0.060989 -2.5640e-05
3:36856030 C T 0.997794 -3.0420e-05
3:36856328 A G 0.759670 1.9946e-05
3:36860543 A G 0.517837 3.8925e-05
3:36862980 T C 0.715816 -1.1328e-05
3:36863059 A G 0.071610 1.2261e-05
3:36865483 C A 0.052775 2.7292e-06
3:36878086 G A 0.715714 -1.1959e-05
3:36884011 G A 0.031605 7.1596e-06
3:36890331 G T 0.091129 -8.2385e-06
3:36890387 T G 0.191447 9.6081e-06
3:36893000 G A 0.326543 -9.7213e-06
3:36894048 T C 0.714480 -9.5145e-06
3:36898036 A G 0.151812 -3.2323e-06
3:36898381 A G 0.094471 2.3120e-05
3:36898973 A G 0.062972 8.7616e-06
3:36898991 C T 0.023901 1.1913e-05
3:36899890 G A 0.073596 3.2912e-05
3:36911079 A G 0.511558 -2.9698e-05
3:36916018 T C 0.035521 8.0319e-06
3:36931397 T C 0.079923 9.5154e-06
3:36937106 A G 0.508471 -3.2322e-05
3:36937458 C T 0.020861 -1.3643e-05
3:36940741 T G 0.462668 -4.7648e-05
3:36951898 G A 0.843146 6.9222e-06
3:36953043 A G 0.224806 -2.8279e-05
3:36955409 C A 0.047506 -5.2408e-05
3:36960704 G A 0.031931 -3.9746e-05
3:36968309 T C 0.182781 -2.2779e-05
3:36968347 C T 0.895748 5.3907e-06
3:36978709 T C 0.105571 9.7451e-06
3:36981102 G C 0.058038 3.6892e-06
3:36981357 C G 0.064144 1.1604e-05
3:36994234 G A 0.083166 -2.3893e-05
3:36998129 C T 0.216368 -2.7367e-05
3:36998587 C T 0.072936 3.0040e-05
3:37008235 T C 0.054322 -1.1188e-05
3:37030304 C T 0.074731 -2.3549e-06
3:37033462 G T 0.104929 7.4778e-07
3:37034946 A G 0.414153 1.2347e-05
3:37042757 C T 0.068690 -1.7185e-05
3:37053039 A G 0.045204 1.2497e-05
3:37068557 A G 0.081501 2.1026e-06
3:37074668 G A 0.158870 -1.6546e-05
3:37081069 G A 0.060629 1.3779e-05
3:37083505 T C 0.097048 -5.1662e-06
3:37091325 A G 0.916160 5.6039e-06
3:37107190 G A 0.029973 -6.7826e-06
3:37123488 C A 0.045360 1.2682e-05
3:37136711 G T 1.631578 -6.8146e-07
3:37148102 C T 0.029684 -2.2987e-06
3:37149447 T C 0.153672 8.7644e-06
3:37151157 C T 0.067650 7.6028e-07
3:37164563 T C 0.031282 6.6394e-06
3:37195393 A G 0.073358 6.4222e-06
3:37199453 A G 1.069030 1.6629e-06
3:37209777 C T 0.045911 6.0196e-06
3:37217044 A G 0.036280 -1.0233e-05
3:37220951 T C 0.045758 3.7972e-05
3:37221538 G A 0.040033 4.3628e-06
3:37224099 A G 0.261616 3.1538e-05
3:37232283 T C 0.043191 -8.6613e-06
3:37234589 T C 0.981213 3.0495e-06
3:37239047 C T 0.082568 3.7960e-06
3:37243404 A G 0.024265 1.2901e-05
3:37244116 C T 0.216514 -1.0540e-08
3:37244366 C T 0.055281 -1.3138e-05
3:37244687 G T 0.157167 -1.3194e-05
3:37250185 T C 0.038622 4.5811e-06
3:37284131 C T 0.044048 1.4137e-05
3:37285915 G A 0.078237 6.9077e-06
3:37298476 C A 0.060779 5.3496e-06
3:37305571 G A 0.180609 8.4088e-06
3:37317499 A G 0.057328 1.0473e-05
3:37330878 C T 0.125164 1.4289e-05
3:37332296 A G 0.199128 1.2155e-05
3:37333551 C A 0.048617 2.0225e-05
3:37333709 A G 0.221094 -1.5781e-05
3:37347514 T G 0.039149 -1.1431e-06
3:37349187 A G 0.415863 2.5445e-05
3:37363353 T G 0.066212 -1.7291e-05
3:37368755 A T 0.805289 -8.3192e-06
3:37368758 C T 0.066375 -2.2201e-05
3:37391251 A G 0.026202 -1.2169e-05
3:37406719 G T 0.051334 -1.5107e-05
3:37423135 T C 0.912988 -2.9548e-05
3:37423168 A G 0.028028 2.2666e-05
3:37427243 A G 0.054115 2.3806e-05
3:37438439 T C 0.076826 6.8772e-06
3:37458758 C A 0.082422 -1.6394e-05
3:37476427 T C 0.174965 -1.5895e-05
3:37477492 G A 0.273992 1.2382e-05
3:37485747 T C 0.765371 -2.5123e-05
3:37487442 T G 0.169944 -1.2214e-05
3:37492915 C T 0.049627 4.8027e-06
3:37498934 G T 0.154444 -1.4611e-05
3:37508551 C T 1.696858 -6.0368e-06
3:37510547 G A 0.196282 -1.9130e-05
3:37512646 C T 1.320355 8.4791e-06
3:37515827 G A 0.305161 1.3858e-05
3:37518545 A T 0.379852 1.0714e-05
3:37518910 C A 0.285588 -9.8546e-06
3:37520454 C G 0.098676 -1.0215e-05
3:37521411 A G 0.087284 1.3221e-05
3:37524184 A G 0.479276 -2.3509e-05
3:37525708 C T 1.002934 9.2463e-06
3:37527543 T C 0.080334 3.0933e-05
3:37529845 C T 1.289192 -3.1214e-07
3:37531270 G C 0.456549 -7.5127e-06
3:37531856 T C 0.111728 -1.8837e-05
3:37536056 T C 0.120887 1.0184e-05
3:37537087 A G 1.195643 7.4586e-07
3:37549983 A G 0.125249 6.4027e-06
3:37550956 A G 0.077723 -1.7036e-05
3:37568530 T C 0.326604 -1.0509e-05
3:37570399 T G 1.199043 -4.3417e-06
3:37571865 G A 0.256972 -1.8437e-05
3:37573193 A G 0.126266 3.8482e-06
3:37574024 A G 0.937691 1.0871e-05
3:37574951 A G 1.193005 -3.9002e-07
3:37577916 A G 0.103919 4.5402e-06
3:37584049 A G 0.036881 -2.3312e-05
3:37593585 G A 0.116553 -1.9034e-05
3:37593767 C T 0.203095 -3.2579e-05
3:37598871 T C 0.089242 -2.4919e-05
3:37600002 C T 1.973709 1.3408e-05
3:37600470 G A 0.834585 1.0162e-05
3:37603459 T G 0.107972 -1.5505e-06
3:37604012 G T 0.241479 -1.6814e-05
3:37605636 T C 0.036925 -2.5722e-06
3:37606579 T C 0.035440 -3.8174e-05
3:37607725 A G 0.396090 -1.6396e-05
3:37611558 T C 0.075762 -6.7708e-06
3:37613821 G A 0.199362 2.0090e-05
3:37627112 C T 1.296522 5.1718e-06
3:37628030 G A 0.083085 -1.0471e-05
3:37636477 T G 0.024628 2.3911e-06
3:37641034 A G 0.030309 -1.4486e-07
3:37643800 C A 0.083323 3.9232e-06
3:37650359 T C 1.175988 -1.2745e-05
3:37651591 A G 0.131597 -1.3570e-05
3:37651829 C G 0.148025 7.8236e-06
3:37652245 G A 0.343423 -5.6645e-06
3:37662867 G T 0.692955 -6.8325e-06
3:37664599 G A 0.377000 4.0940e-06
3:37665385 C A 0.427677 6.9066e-06
3:37667553 T C 1.551179 1.7522e-05
3:37668977 C G 0.120422 5.6633e-06
3:37672802 G C 0.062533 -1.4256e-05
3:37672879 A G 0.282593 2.9542e-06
3:37686330 T A 0.026461 1.8793e-05
3:37693145 A G 1.021728 2.8995e-05
3:37695260 G A 0.085455 -2.7814e-06
3:37703568 C G 0.112072 -1.6350e-05
3:37708946 G A 0.022956 -2.0848e-05
3:37721795 A G 0.522709 1.9223e-05
3:37725580 C A 0.212091 -6.0387e-06
3:37729440 C G 0.024394 -2.0349e-06
3:37750624 C T 0.985282 -1.8991e-05
3:37754915 C G 0.035596 -1.5272e-05
3:37760669 G T 0.068309 3.9188e-06
3:37763950 A G 0.074028 1.6176e-05
3:37777923 G T 0.036147 2.5176e-06
3:37778181 A G 0.055084 -1.0278e-05
3:37781357 T C 0.037262 3.5643e-06
3:37783896 T C 0.086107 -2.0560e-05
3:37784730 T G 0.464899 9.0425e-06
3:37787171 G T 0.053897 2.2667e-05
3:37805862 C T 0.655261 1.6161e-05
3:37809477 G A 0.361765 5.4322e-06
3:37811992 T C 1.016285 2.5912e-05
3:37825543 G A 0.038578 1.8008e-05
3:37826845 T C 0.766371 -9.3764e-06
3:37832386 C T 0.275386 1.9247e-05
3:37832611 G A 0.054591 -2.3643e-05
3:37833847 G C 0.767935 1.2036e-05
3:37834317 T C 0.054744 3.1743e-05
3:37836879 T G 0.264720 1.2488e-05
3:37838991 G A 0.109644 2.5024e-05
3:37844860 C A 0.028790 3.1518e-06
3:37845788 G A 0.136690 -1.2483e-05
3:37848593 C T 0.116920 -3.8422e-06
3:37855114 T C 0.133909 -7.0628e-06
3:37859515 T C 0.074507 -7.6046e-06
3:37863134 A G 0.586544 -1.8258e-05
3:37864351 A G 0.047842 -1.2458e-06
3:37866662 A C 0.070927 -2.5478e-05
3:37866755 C T 0.390402 1.4021e-05
3:37869380 C T 0.101396 6.1638e-06
3:37887360 A G 0.322160 1.6127e-05
3:37896272 T C 0.107128 1.1206e-05
3:37914922 A G 0.445326 2.8572e-05
3:37926759 G T 0.117603 2.3863e-05
3:37934761 G A 0.082310 7.6651e-06
3:37943460 A C 0.104378 1.9108e-05
3:37944747 A G 0.029028 -2.3119e-05
3:37946408 G A 0.034117 1.0232e-05
3:37948573 C T 0.127585 8.2850e-06
3:37955086 A C 0.047261 -2.0976e-05
3:37960045 G A 0.408397 2.4531e-05
3:37963418 T C 0.046608 2.5445e-06
3:37976700 A G 1.505948 -3.0168e-05
3:37978135 T C 0.046210 -1.7438e-05
3:37991522 A G 0.037565 2.3766e-06
3:37992036 G A 0.135279 6.1240e-06
3:37996268 A G 0.270340 1.5287e-05
3:37996477 G T 0.336069 8.3410e-06
3:37997525 C T 0.077394 5.8884e-06
3:37999745 A G 0.150126 -1.2204e-05
3:38000885 A G 0.506805 -1.5513e-06
3:38005183 A G 0.339282 -4.0366e-06
3:38009101 T C 0.054513 4.0302e-07
3:38009978 A G 0.051592 -1.3676e-05
3:38033071 T G 0.315174 -2.2657e-05
3:38033516 T C 0.095542 8.1048e-06
3:38037756 A G 0.066334 -2.2751e-05
3:38044909 G A 0.044422 -2.2291e-06
3:38045202 A G 0.128744 2.4173e-05
3:38047954 C G 0.364849 -2.8274e-05
3:38051211 A G 0.060435 -1.4872e-05
3:38052725 T C 0.030384 -8.4180e-06
3:38052804 T C 0.096745 8.7216e-06
3:38055906 G A 0.029432 -4.6677e-06
3:38056069 G A 0.068802 -2.1691e-05
3:38059946 T C 0.068931 -1.5920e-05
3:38062324 C G 0.199012 1.1665e-05
3:38063508 A G 1.332543 -5.3535e-05
3:38072684 C T 0.024927 -7.8464e-06
3:38073168 A G 1.340329 -3.2098e-05
3:38075011 A C 0.035304 -1.7377e-05
3:38080952 G T 0.701006 7.8740e-06
3:38081438 T C 0.487004 2.0950e-05
3:38082063 C T 1.873765 -6.4697e-06
3:38086463 A G 0.212081 -1.5641e-05
3:38087024 T C 0.418855 -2.2010e-05
3:38088681 C A 0.622375 3.0830e-06
3:38097027 C T 0.616867 6.8470e-07
3:38103776 A G 0.033461 2.8811e-06
3:38104303 T C 0.048485 -1.9724e-05
3:38111270 G A 0.113734 1.9329e-09
3:38116540 A G 0.064284 1.9967e-06
3:38126429 C T 0.732801 1.5229e-06
3:38134438 G A 1.837896 -1.0983e-05
3:38136401 G A 0.031173 -1.0582e-05
3:38136977 G C 0.035987 -6.7112e-06
3:38139089 A G 0.026512 1.0809e-05
3:38139282 T C 0.020579 2.0225e-05
3:38144397 T C 0.125010 -2.1665e-05
3:38152644 G A 0.070152 -1.5202e-05
3:38156325 A G 0.571799 1.2992e-05
3:38158122 A G 0.036086 -2.8246e-05
3:38158982 A G 0.086961 -2.0070e-05
3:38159546 A G 0.107472 1.7337e-05
3:38163450 T C 0.043222 -1.5080e-05
3:38163900 T C 0.022004 -8.8161e-06
3:38167095 G A 0.084948 8.9162e-06
3:38168125 C A 0.087100 -1.8803e-05
3:38170810 G C 0.286459 -1.1556e-05
3:38184021 G A 0.302275 -1.6286e-06
3:38184370 G A 0.230889 -7.8290e-06
3:38187994 C T 1.849585 -1.7477e-05
3:38197837 T C 0.049913 -2.5375e-05
3:38210682 A G 0.048672 5.7578e-06
3:38212733 A G 0.030092 -1.3180e-05
3:38218929 A G 0.021555 1.7745e-05
3:38225781 T C 0.398816 -2.9867e-06
3:38230399 T C 0.031275 1.1809e-05
3:38234729 C T 0.072501 -3.8152e-05
3:38254588 C T 0.068163 -6.6622e-06
3:38261807 C T 1.650876 -1.6392e-05
3:38269637 A C 0.048580 -4.6237e-06
3:38271881 T C 0.203439 -2.5704e-05
3:38274503 A G 0.079464 1.2041e-05
3:38282561 T C 0.027865 -7.6098e-06
3:38305220 A G 0.074086 -1.5068e-06
3:38306724 C G 0.039523 1.1508e-05
3:38307510 C T 0.069645 -4.7259e-06
3:38346779 C T 1.872884 -2.3420e-05
3:38347851 G A 0.092111 -2.1884e-05
3:38348686 G T 1.189832 -1.6530e-05
3:38350543 G A 1.753941 -1.9328e-06
3:38351570 A G 1.770060 -2.8677e-06
3:38353505 T C 0.390085 -1.3075e-05
3:38355225 A G 0.332863 -2.3019e-05
3:38355715 G A 0.650223 2.5321e-05
3:38355917 T C 0.101281 8.4678e-06
3:38357817 T C 0.197757 -3.4018e-05
3:38357961 G C 0.560209 -2.8460e-06
3:38362395 C A 0.211136 4.3744e-06
3:38363393 T C 1.162661 7.9449e-07
3:38363837 C A 0.835887 -1.0094e-06
3:38364987 C T 1.178259 6.3350e-06
3:38366234 A G 0.084350 -1.4722e-05
3:38367984 G A 0.836934 9.9001e-07
3:38369183 C T 0.028807 -1.5113e-05
3:38369584 A C 0.024972 -1.5144e-06
3:38375557 A G 1.825365 2.2544e-06
3:38382348 A C 1.128496 2.3955e-05
3:38386516 A G 0.493090 -2.3673e-06
3:38386544 A G 0.058650 -8.8881e-06
3:38390056 C G 0.031918 -5.2890e-06
3:38395562 C T 0.719229 -1.9204e-05
3:38401298 A C 1.891600 2.2881e-06
3:38404472 A C 0.713045 -1.6269e-05
3:38416364 C T 0.073715 -2.3595e-05
3:38419582 C T 0.863626 2.3171e-05
3:38420396 C T 0.362316 -6.9399e-05
3:38424185 A G 0.897975 -2.2654e-06
3:38424479 T C 0.028960 -6.4662e-06
3:38425451 T C 0.108703 -1.1768e-06
3:38437924 C T 0.123713 -6.5870e-06
3:38438099 G A 0.158955 -3.8120e-05
3:38441625 A C 0.026593 3.1312e-05
3:38442490 A G 1.118984 -1.2541e-05
3:38442730 A G 0.115407 4.1616e-06
3:38457783 C T 0.119160 -8.6695e-06
3:38460062 G C 1.213060 -2.2869e-05
3:38523039 C A 0.099826 2.2634e-05
3:38524742 T C 1.133780 -1.1422e-05
3:38530996 C A 0.025448 1.6582e-05
3:38532964 A C 0.037565 -8.9289e-06
3:38535035 A G 0.026828 3.1280e-05
3:38537080 G A 0.098370 -9.0259e-06
3:38559215 G A 0.498703 -5.6200e-06
3:38561079 A G 0.094852 -1.7922e-05
3:38565576 T G 0.026556 1.5153e-05
3:38567586 A C 0.040533 -4.9369e-07
3:38571289 T C 0.154080 4.7523e-05
3:38578248 T A 0.051620 -1.7098e-05
3:38582068 G A 0.049066 -4.8240e-07
3:38582571 G A 0.185263 -1.6137e-06
3:38584845 G A 0.096252 1.0598e-05
3:38589163 A G 0.489020 -1.7694e-05
3:38591059 A G 0.164500 -5.1458e-06
3:38593393 C T 0.649454 -5.2580e-05
3:38600456 C A 0.473837 -3.0775e-05
3:38605732 C G 1.475887 5.5409e-07
3:38607078 G T 1.792363 -1.1704e-05
3:38607598 T C 0.090636 -3.1875e-05
3:38624253 C T 1.398357 -1.3583e-05
3:38630182 A G 1.734855 -1.7468e-05
3:38631145 T C 0.027399 9.5263e-06
3:38633923 C G 0.299137 -2.9063e-05
3:38645420 C T 0.464290 1.4488e-05
3:38649044 T C 0.203286 3.7943e-05
3:38654971 A G 1.671016 4.1421e-05
3:38657899 T A 0.401499 3.5804e-06
3:38658234 T G 0.856361 3.1421e-05
3:38659795 T C 1.416349 -5.2989e-06
3:38659952 T C 0.666416 3.0855e-05
3:38664451 T C 0.418481 4.7616e-05
3:38665687 T C 0.096157 5.0535e-05
3:38665923 G C 1.220961 3.4643e-05
3:38671212 G A 0.279629 -1.6260e-05
3:38671560 G A 0.372549 -5.1001e-05
3:38671768 T G 0.071366 1.2327e-05
3:38671944 A G 0.036599 -1.3152e-05
3:38673407 G A 0.499696 1.6839e-05
3:38674712 C T 1.605468 -5.4301e-06
3:38680973 T C 0.288604 -7.5546e-06
3:38681394 G A 0.287472 3.9012e-05
3:38684290 T C 0.343753 1.8443e-05
3:38686887 T C 0.130206 -2.2288e-05
3:38688617 A G 0.087032 -3.0393e-05
3:38689231 T A 0.044901 -1.2967e-06
3:38695708 G A 0.515794 3.6228e-05
3:38714476 G A 0.408679 2.2380e-05
3:38719603 A G 0.036215 -1.1980e-05
3:38719935 T C 1.370479 7.3918e-06
3:38721545 G A 0.054214 -2.5606e-06
3:38722809 A G 0.161740 2.1821e-05
3:38724137 C T 0.041869 5.5752e-06
3:38726193 C T 0.042161 8.1266e-07
3:38726685 C A 0.659042 1.5709e-05
3:38729240 G C 0.154046 9.4139e-06
3:38736905 A G 1.817202 -8.6286e-06
3:38738717 A G 0.919485 -1.4107e-05
3:38739622 T C 0.025359 -1.0407e-06
3:38740297 A G 0.274702 -1.7371e-05
3:38741549 C T 0.398371 7.5545e-07
3:38741842 T C 0.140079 2.4374e-05
3:38746042 T G 0.078444 2.0501e-05
3:38746243 T C 0.223273 2.8176e-05
3:38746543 T C 0.042549 2.2403e-05
3:38747522 G A 0.216732 -2.2379e-05
3:38747810 C G 0.275930 -1.9163e-05
3:38757521 G T 0.137431 2.6430e-06
3:38764998 G A 0.499403 1.2799e-05
3:38766675 G A 1.199706 -8.9955e-06
3:38766760 T G 0.066331 -2.1118e-05
3:38767315 C T 1.186450 -7.5315e-06
3:38768300 C T 0.501100 6.3138e-06
3:38774832 T C 1.187157 -1.0401e-05
3:38780971 A G 0.523049 -2.8413e-05
3:38783365 A G 0.161699 1.1719e-05
3:38789950 A G 0.150412 1.3208e-05
3:38793940 G A 0.057127 1.0119e-05
3:38796533 A G 0.048240 2.4740e-05
3:38805069 C T 0.029259 4.4057e-06
3:38813482 A G 1.943104 1.0361e-06
3:38815430 T G 0.504826 2.4445e-06
3:38825270 A C 0.286115 -1.9999e-05
3:38837738 A G 0.686193 2.2749e-05
3:38840657 A G 0.251073 -2.0313e-05
3:38845547 C A 0.086124 1.8643e-05
3:38845769 G A 0.242074 7.1412e-06
3:38847382 G A 0.053265 -7.5448e-06
3:38850712 T G 0.049301 6.3584e-06
3:38857065 G A 0.292075 -4.3712e-05
3:38863137 C A 0.988240 -1.3312e-05
3:38864387 C T 1.122135 -7.1610e-06
3:38873828 A G 0.027906 -1.6572e-05
3:38878412 A G 0.045598 1.2620e-05
3:38886804 G A 0.983677 1.7869e-06
3:38888735 A G 0.024333 -1.6974e-05
3:38904657 A C 0.105768 1.5909e-05
3:38920130 A G 0.038418 -3.8751e-06
3:38920984 C T 0.024285 -1.5834e-05
3:38923033 C A 0.237542 -9.7633e-06
3:38926930 G C 0.096837 -1.0937e-05
3:38936134 T C 0.502331 -1.3417e-05
3:38941195 G A 0.297484 8.5209e-06
3:38942371 C A 0.104891 8.5538e-06
3:38943638 G A 0.028161 -5.8701e-06
3:38947936 A G 0.162138 -1.5596e-05
3:38949471 T C 0.055641 -6.5866e-06
3:38964899 G T 1.754091 8.9827e-07
3:38991598 T G 0.118436 1.3107e-05
3:39029998 A G 0.038823 2.0173e-05
3:39032251 C G 0.024798 -1.7165e-05
3:39034233 T C 0.162345 -5.2574e-06
3:39052333 T G 0.055451 -6.0512e-06
3:39054508 C T 0.109631 2.6296e-06
3:39105579 A G 0.027593 4.1059e-06
3:39110246 T C 0.215766 -6.4599e-06
3:39125389 C A 0.245498 -1.2141e-05
3:39128056 G A 0.052503 -1.0113e-05
3:39138082 T C 0.524219 -2.4097e-05
3:39139776 A G 0.024669 -1.5884e-05
3:39140352 A C 0.021949 7.5381e-06
3:39152345 A G 0.533082 -1.3366e-05
3:39168493 A G 0.024917 -1.3600e-05
3:39168743 A G 0.043052 -5.6353e-06
3:39170370 T C 0.102916 2.2771e-05
3:39176660 T C 0.022854 -1.4783e-05
3:39178437 T G 0.127218 1.8017e-06
3:39178808 A G 0.049576 -1.6679e-05
3:39180100 A G 0.025121 5.7384e-06
3:39180263 A G 1.362142 7.3498e-06
3:39180635 G A 0.185239 1.1356e-05
3:39181797 G A 0.081861 -4.7523e-08
3:39184959 T C 1.525551 1.4192e-05
3:39185077 A G 1.338486 1.2334e-05
3:39190942 T C 0.225531 -2.6478e-06
3:39191335 C T 1.563385 1.4134e-06
3:39196552 G A 1.525494 -6.0687e-06
3:39205487 C T 0.126861 7.7132e-06
3:39206917 G A 0.391918 -6.0528e-06
3:39208384 T C 0.025553 -1.6903e-05
3:39212164 T C 0.057341 1.2951e-05
3:39221593 C G 0.123468 4.2822e-06
3:39225585 T C 0.023367 5.0883e-06
3:39226114 A G 0.383072 -1.8365e-05
3:39226127 T C 0.453978 -6.4391e-06
3:39227664 A G 0.405657 -6.1371e-06
3:39228043 G T 0.416318 -5.2521e-06
3:39228676 G T 0.090350 9.2221e-06
3:39229044 T C 0.024169 -1.1557e-05
3:39229196 T G 0.024897 2.1399e-05
3:39230439 A G 0.126140 -2.9948e-06
3:39230610 A G 0.024057 -1.3071e-05
3:39240559 C T 1.733141 -1.3432e-05
3:39245104 C A 0.130767 1.7529e-06
3:39247285 G A 0.224072 2.9769e-06
3:39250894 G T 0.028083 5.3510e-06
3:39252669 G A 1.755308 1.4311e-06
3:39260374 T C 0.023802 -1.6414e-05
3:39260853 C T 0.023775 -1.5856e-05
3:39261375 C T 0.262487 -2.7953e-05
3:39275010 A G 0.040774 -5.2860e-06
3:39279152 A G 1.879160 -9.7544e-06
3:39286825 A G 0.110528 -1.7342e-05
3:39289697 C T 0.348948 -1.3273e-05
3:39291291 G A 1.099768 6.6070e-06
3:39292555 T C 0.178644 -2.5554e-06
3:39307162 A G 0.346343 -5.1493e-06
3:39307256 T C 0.565431 -3.2881e-06
3:39307962 A C 0.026056 1.1305e-06
3:39309215 T C 1.035855 1.5832e-05
3:39313391 G T 0.044548 3.4188e-06
3:39315901 T C 0.202157 1.2665e-05
3:39318001 G A 0.899950 -2.5406e-05
3:39320055 A G 1.737275 -2.5854e-06
3:39321867 T C 0.498451 2.3652e-05
3:39322466 C T 1.420606 -4.6998e-06
3:39323163 C A 0.767479 2.1507e-05
3:39323542 A G 0.073909 -1.1306e-06
3:39323843 C T 0.473109 -2.5663e-06
3:39329534 G A 0.142286 -6.1743e-06
3:39329750 T G 0.564143 7.3969e-06
3:39336039 A G 0.060337 -3.4804e-05
3:39336379 C T 0.120065 -7.2673e-06
3:39337941 A G 0.259128 1.4584e-05
3:39366765 A G 0.032822 -9.4524e-06
3:39368493 G A 1.965478 3.1104e-05
3:39369259 G A 1.959872 2.1805e-05
3:39373902 G C 0.619577 -2.9039e-05
3:39376230 A G 0.060422 1.7647e-05
3:39417428 G T 0.220485 -1.2498e-05
3:39422061 G A 1.567488 -1.9299e-05
3:39422884 C A 0.053802 -2.0620e-05
3:39423007 A C 0.071427 -1.8675e-05
3:39427092 T C 0.074765 -1.7973e-05
3:39427121 G A 0.074878 2.0470e-06
3:39431961 G C 0.022656 -1.0534e-05
3:39434398 A G 0.068194 9.3444e-06
3:39447643 C A 0.319305 -1.8281e-05
3:39447674 T C 0.644277 8.3247e-06
3:39448204 T C 0.684194 -1.7757e-06
3:39448581 G T 1.012967 -5.0592e-06
3:39470221 T C 0.046867 -3.1156e-06
3:39479881 G T 0.973033 1.0957e-05
3:39483153 A G 0.058307 9.3283e-07
3:39486873 C A 0.030561 2.1473e-05
3:39495901 A G 0.069972 -2.6193e-05
3:39500076 C T 0.035042 -1.0327e-06
3:39507945 G A 0.622983 2.3194e-05
3:39511633 T C 0.024890 3.8521e-06
3:39516597 T C 0.068384 -2.2067e-06
3:39521170 T C 0.048641 2.5109e-05
3:39523003 C T 1.463154 6.1961e-06
3:39526954 C T 0.381110 -5.3298e-05
3:39531356 A C 0.046727 5.4726e-06
3:39531861 G A 0.303033 -1.8673e-05
3:39536147 T C 0.874213 3.3707e-05
3:39544637 C T 0.112755 3.9782e-06
3:39553788 T C 1.954262 2.6882e-05
3:39555580 G A 0.363506 -1.4470e-05
3:39563365 A G 1.576501 2.8843e-05
3:39581703 T C 0.289423 2.1076e-06
3:39582567 T C 0.362860 -1.1954e-05
3:39587537 C T 0.792624 -5.2716e-05
3:39589963 G A 1.564177 1.7645e-05
3:39608891 T C 0.038527 -8.7215e-06
3:39609012 T C 1.540677 -8.0591e-06
3:39609531 T C 1.698793 -6.9481e-06
3:39612312 T C 0.182251 6.0276e-06
3:39613596 T C 0.020583 9.1180e-06
3:39634593 A G 1.715112 -2.2284e-06
3:39635189 T G 0.062451 3.4905e-07
3:39641794 G T 1.748267 1.7429e-06
3:39654502 G T 1.600575 1.5225e-05
3:39654579 A G 1.565758 1.2400e-05
3:39666632 C T 0.038279 -9.2337e-06
3:39670723 T C 0.022323 5.6787e-06
3:39671835 A G 0.025995 -4.3195e-06
3:39678753 A C 1.870399 -1.5278e-05
3:39682754 T C 0.031503 2.3146e-07
3:39694244 T C 0.026478 3.0994e-05
3:39694769 T C 0.251692 -1.7497e-05
3:39705882 T G 0.105843 6.5318e-06
3:39712693 C T 1.492457 -1.8530e-06
3:39714714 A C 0.050644 -1.9223e-05
3:39724375 A G 0.058868 -1.0249e-05
3:39724688 G A 0.066739 1.0940e-05
3:39724746 A G 0.127218 1.4866e-05
3:39749919 G A 0.171779 1.6704e-05
3:39750760 A G 0.200256 9.4483e-06
3:39750777 C T 0.028729 -1.9412e-05
3:39772303 T G 0.079729 -1.1388e-05
3:39787381 G T 0.472783 2.4108e-06
3:39792858 G A 0.032835 1.4235e-05
3:39797434 C T 0.102086 -4.1858e-06
3:39798648 G A 0.362758 8.0770e-06
3:39803131 T C 0.073066 1.6463e-05
3:39810229 G C 0.088637 -1.0151e-06
3:39810356 A C 0.706245 -2.0674e-05
3:39811908 C A 1.345497 -1.4418e-05
3:39812041 C A 0.195922 1.0417e-05
3:39817494 G A 0.193246 9.1671e-06
3:39823459 C T 0.056903 -4.7602e-06
3:39823968 T C 0.053500 -2.3005e-05
3:39824999 A G 0.203218 1.1964e-06
3:39826206 A C 0.711817 -4.4637e-06
3:39838748 T C 0.058389 9.3432e-06
3:39844749 T C 0.058610 -1.2897e-05
3:39862039 G C 0.037483 -1.4240e-05
3:39885886 G A 0.121748 -2.5630e-05
3:39886184 T C 0.033641 -1.2474e-05
3:39888479 T C 0.402128 1.1910e-05
3:39888501 C T 1.179687 -3.2034e-05
3:39891262 C T 0.049899 5.8917e-06
3:39920001 T C 0.688977 -2.2569e-05
3:39920979 A G 0.286143 3.5156e-06
3:39932652 T C 0.039380 -6.0044e-06
3:39952585 T C 0.804626 -2.4457e-05
3:39952941 C T 0.059769 -4.5930e-06
3:39953907 G A 0.319026 -7.4731e-06
3:39961333 C T 0.664825 -5.1231e-05
3:39973626 C A 0.048617 -1.8308e-05
3:39975762 G T 0.112167 -1.0188e-05
3:39976093 G A 0.842241 -6.5644e-05
3:39985393 C T 0.207403 -1.9557e-05
3:39992223 G A 0.102753 2.3193e-05
3:39996168 T C 0.249697 3.5257e-06
3:40001863 A C 0.073521 -9.3974e-06
3:40003898 C T 0.594850 -1.9689e-05
3:40020380 T C 0.106499 -1.9791e-05
3:40022106 T C 0.027124 -2.3421e-05
3:40023799 A G 0.058980 2.8698e-05
3:40058742 G A 0.767061 -2.0082e-05
3:40063791 A G 0.041202 -9.8142e-06
3:40064382 G T 1.204292 3.3279e-05
3:40066129 G A 0.026889 -1.1491e-06
3:40066322 G A 0.042083 1.0481e-05
3:40070724 T C 0.076928 1.1795e-05
3:40078421 C A 0.110963 3.8745e-05
3:40083929 A G 0.769577 4.4447e-05
3:40087239 A C 0.082616 -1.0846e-06
3:40096618 A G 0.560971 -7.6510e-06
3:40097824 C T 0.030044 8.4525e-08
3:40098299 T G 0.092356 4.4429e-06
3:40113009 G A 0.322171 6.7450e-06
3:40136511 C A 0.146675 3.5933e-05
3:40142694 T C 0.082395 -3.7519e-06
3:40144260 C T 0.060976 -2.5151e-06
3:40158835 A G 0.093621 -1.7288e-05
3:40159756 A G 1.130859 1.1352e-05
3:40161004 A G 0.152445 1.1499e-06
3:40169254 T C 0.022344 -2.6176e-05
3:40171822 G T 0.104494 -1.1119e-06
3:40172668 C T 0.047380 1.0936e-05
3:40174858 G A 0.549809 8.7824e-06
3:40183934 C T 0.033838 -2.1302e-05
3:40186395 T C 0.102654 5.9759e-06
3:40204178 C T 1.026689 7.5111e-08
3:40205637 T C 0.054798 2.6619e-05
3:40205678 A G 1.011298 5.7005e-06
3:40206623 A G 0.032207 -1.7756e-05
3:40210125 C G 1.628848 -3.3174e-06
3:40213843 G A 0.124909 -3.6235e-05
3:40214049 C T 0.989957 4.0017e-06
3:40217716 G A 0.324683 -4.0776e-07
3:40219669 A G 0.042858 1.8370e-05
3:40219723 A C 0.025298 1.5593e-06
3:40220322 T G 0.052786 4.5641e-07
3:40222247 C G 0.040961 3.0750e-05
3:40223428 C T 0.162593 -1.0172e-05
3:40225254 T C 0.029997 1.5549e-05
3:40226627 A G 0.125943 1.2907e-05
3:40226852 A G 0.139430 -3.4810e-06
3:40231383 T C 0.139556 -3.4318e-06
3:40233314 C T 0.788568 2.8206e-05
3:40235351 A G 1.816382 -1.5618e-09
3:40239483 G A 0.047744 1.8661e-05
3:40241223 T C 0.026444 -7.5194e-06
3:40242849 G A 0.115567 -2.3892e-05
3:40265340 A G 0.092492 5.4350e-07
3:40266357 T C 0.052010 -2.5357e-06
3:40273397 G A 0.134215 1.0217e-05
3:40273943 A C 0.042148 1.3616e-05
3:40276782 G C 0.166992 -5.3177e-06
3:40292238 A G 1.123087 -4.4840e-06
3:40292900 A C 0.023438 3.2832e-05
3:40297537 T C 0.097092 -1.9897e-06
3:40304197 G T 0.126297 -2.5598e-05
3:40310203 C T 0.045510 5.5942e-06
3:40329288 C T 0.740600 -3.5234e-06
3:40345863 A G 0.028477 5.3364e-07
3:40348373 A C 0.086039 -5.3827e-06
3:40351925 G T 0.080413 -8.7457e-06
3:40357298 T G 0.635644 -1.2373e-06
3:40362122 C T 1.215889 -4.9155e-06
3:40373018 C A 0.040907 1.4058e-05
3:40375842 C A 0.072651 8.9018e-06
3:40395140 A G 0.039870 -2.6646e-05
3:40399593 C T 0.627223 6.3759e-06
3:40406579 C T 0.057732 -6.5827e-06
3:40421179 G A 0.088963 3.2211e-05
3:40430835 A G 0.059313 7.8298e-07
3:40431298 T C 0.071573 1.1975e-05
3:40438120 T C 0.154315 -1.9708e-05
3:40444976 G T 0.146481 -1.4563e-05
3:40451353 C G 0.186671 -3.9342e-05
3:40455816 G A 0.026597 -3.8708e-07
3:40457038 C T 0.620733 1.0838e-05
3:40468053 T C 0.039781 -2.0484e-05
3:40468896 T C 0.603737 1.3569e-05
3:40491651 A G 0.041366 1.2419e-05
3:40495151 A G 0.099805 2.0980e-05
3:40499906 G A 0.081232 -1.4933e-05
3:40500051 A G 0.093961 -3.2984e-06
3:40503298 G A 0.043807 1.8821e-06
3:40509257 G A 0.076717 -7.5886e-06
3:40512463 G A 1.372032 -2.0047e-05
3:40515520 G T 0.166285 -6.9265e-06
3:40519429 C T 1.966899 1.5763e-05
3:40531123 A G 0.591794 2.7495e-05
3:40556596 A G 0.742491 1.0840e-05
3:40558150 C G 0.055417 -7.1280e-06
3:40572301 G A 0.056213 2.2796e-06
3:40582176 G A 0.140878 -1.2950e-05
3:40590533 T C 0.051276 -5.8694e-06
3:40595426 T G 0.766021 2.1836e-05
3:40599401 A G 0.027644 -8.3846e-06
3:40619639 G A 0.051766 -2.5370e-06
3:40621646 G A 0.031700 1.1277e-05
3:40624317 T C 0.025876 -1.6506e-05
3:40628126 C T 1.974294 2.4161e-05
3:40642095 A G 0.059330 -1.7836e-05
3:40646359 T C 0.721565 1.0138e-05
3:40652766 T C 0.055713 1.5291e-05
3:40655920 T C 0.049270 -1.8156e-06
3:40660283 C T 0.221971 1.5521e-05
3:40661789 T C 0.038384 -3.7322e-06
3:40665410 T C 0.047825 -6.2120e-07
3:40682191 A C 0.023517 1.1817e-06
3:40685806 G T 0.075292 -5.9019e-06
3:40689647 G A 0.034158 -1.4405e-05
3:40693259 A G 0.110086 -2.0042e-05
3:40694818 C T 0.025978 1.1895e-05
3:40696811 G A 0.101831 5.6944e-06
3:40699805 A G 0.028691 -5.1282e-09
3:40703599 T C 0.074990 -6.8745e-06
3:40703681 G A 0.041566 1.5030e-06
3:40704175 A G 0.061377 -1.2583e-05
3:40704996 T C 0.040815 -3.3781e-06
3:40706907 T C 0.081586 -1.3516e-05
3:40737309 C A 0.111348 -1.7966e-05
3:40739192 T C 0.026845 2.4982e-05
3:40745091 C T 0.068404 -4.0460e-05
3:40747887 C T 0.034080 -2.8076e-06
3:40750393 C T 0.087899 6.1934e-06
3:40755906 T C 0.091112 9.0941e-07
3:40774593 G A 0.041117 -3.3045e-05
3:40787531 T C 0.063447 -3.1174e-05
3:40788446 A G 1.796837 1.0921e-05
3:40791251 T A 0.052820 -1.7166e-05
3:40796745 A G 1.828676 -9.8852e-06
3:40807526 C T 0.100162 1.1230e-06
3:40821365 A G 0.106380 1.8952e-06
3:40822938 T C 0.032417 -2.9006e-06
3:40827349 T C 0.062863 3.0725e-06
3:40855584 G A 0.089915 -2.5330e-06
3:40869995 T C 1.956554 -1.0460e-05
3:40872149 T C 0.270045 -1.8394e-05
3:40880250 A G 0.092159 7.6675e-06
3:40880934 C T 0.085995 8.9279e-07
3:40885879 C T 0.552818 -3.6730e-05
3:40890154 T C 0.068993 -7.9241e-06
3:40890487 T C 0.021249 1.2174e-05
3:40891205 A G 0.108679 3.0617e-05
3:40893697 G A 0.119313 2.5105e-06
3:40899164 G A 0.406721 1.7324e-05
3:40899921 G A 0.782473 -2.4912e-06
3:40900283 C G 0.086005 2.4033e-05
3:40900521 G A 0.187881 2.0065e-05
3:40901256 T C 0.099894 -2.8486e-05
3:40911930 G T 0.651437 -4.3754e-06
3:40913377 T C 0.179871 8.5540e-06
3:40915239 G A 0.292300 3.0286e-05
3:40918851 G A 0.258482 -7.9115e-06
3:40923903 T C 1.892848 8.9366e-06
3:40936831 T C 0.239528 2.1763e-05
3:40937139 T C 0.104028 -1.8427e-05
3:40965082 T G 0.307466 5.1054e-05
3:40978695 T C 0.084271 -2.4223e-05
3:40983978 G A 0.090422 -1.5659e-05
3:41010253 A G 0.361262 6.1064e-05
3:41013437 A G 0.215746 -1.1622e-05
3:41017070 G A 0.037976 -3.9194e-06
3:41019810 T C 0.995067 9.7937e-06
3:41021567 G A 0.340618 7.8538e-06
3:41024458 A G 0.020960 -1.3457e-05
3:41025167 T C 0.874067 -1.9478e-05
3:41026337 T C 0.104772 -1.1915e-05
3:41029087 A G 0.713188 -1.7088e-05
3:41031039 C A 0.138883 -1.1121e-05
3:41032309 G A 0.348458 -1.6393e-06
3:41032412 T C 0.029636 1.5140e-05
3:41033735 G A 0.047632 -1.5713e-05
3:41037617 C T 1.122006 2.5128e-05
3:41040026 C A 0.053996 4.5564e-05
3:41042643 C T 0.502613 -6.8145e-06
3:41043616 A G 0.041383 -5.9322e-06
3:41050585 G T 0.026083 -1.6611e-06
3:41053204 A G 0.089616 7.9200e-07
3:41054310 C T 0.030051 -1.1595e-06
3:41055043 C T 0.068761 -6.1889e-06
3:41057019 C T 0.966478 -1.4850e-05
3:41059754 G T 0.501562 -4.9118e-06
3:41063002 C T 0.428694 -1.2384e-05
3:41065494 G C 0.507441 5.7199e-07
3:41066221 A G 1.531090 -2.9778e-05
3:41067696 T C 1.696474 7.6958e-06
3:41068091 A G 0.064933 -1.1475e-05
3:41068497 T C 0.992146 2.6237e-06
3:41073336 C T 0.403549 -9.5228e-06
3:41077526 A G 0.047700 -1.2918e-05
3:41081038 G A 0.066681 1.4624e-05
3:41082316 T C 1.338442 2.1819e-05
3:41082420 C T 0.362554 -2.1149e-05
3:41085086 A G 0.049015 8.6015e-06
3:41086469 T C 1.365342 2.2217e-05
3:41100099 T C 0.423543 2.3772e-05
3:41100272 A C 0.036409 2.2940e-05
3:41121974 T C 0.222777 -2.4481e-05
3:41123735 T C 1.112973 -8.4985e-06
3:41137672 G A 1.122581 -1.5079e-05
3:41139132 G T 0.033736 2.5040e-06
3:41139829 T C 0.034114 -6.0063e-06
3:41142209 G A 0.050834 3.1362e-05
3:41142787 G A 0.069248 -4.9004e-06
3:41147314 T C 0.068428 -1.4554e-06
3:41157024 T C 0.252073 1.3035e-05
3:41163561 T C 0.041872 2.2562e-07
3:41166611 G T 0.022779 1.8758e-05
3:41174541 A G 0.038908 -5.3846e-07
3:41176090 G A 0.112276 -6.2050e-06
3:41190724 T C 0.085934 -3.6206e-07
3:41191022 A G 0.865547 2.9092e-05
3:41197284 A G 1.961041 -2.0372e-06
3:41200214 T C 0.086389 3.6876e-05
3:41202592 C T 0.032254 -2.0823e-05
3:41204013 A C 0.031414 -1.5122e-05
3:41208030 A G 0.123193 2.9528e-05
3:41209869 G A 1.959209 -2.1700e-05
3:41212192 C G 0.044001 -1.0023e-05
3:41212753 C T 1.003396 1.5156e-05
3:41213248 C T 0.048825 -3.6360e-07
3:41230323 G A 0.503949 -4.4134e-05
3:41241910 C T 0.039458 1.7404e-05
3:41241993 G A 0.089606 -1.6509e-05
3:41242677 T C 0.048094 -8.2173e-06
3:41244376 G T 0.049080 9.6727e-06
3:41245804 C T 0.078114 3.5245e-06
3:41250129 T G 0.073593 2.1136e-05
3:41254646 T G 0.950720 2.6481e-05
3:41261979 G A 0.971054 -3.5329e-05
3:41267752 T C 0.083268 2.9981e-05
3:41268354 G T 0.087454 5.4170e-06
3:41273109 G A 0.028803 2.3649e-05
3:41284474 C T 0.054241 1.6765e-06
3:41292736 T C 0.124440 6.6640e-05
3:41298643 A G 1.042556 5.2349e-05
3:41303087 G A 0.133457 8.5719e-05
3:41312055 A G 0.687611 1.1149e-05
3:41315827 G A 0.048067 -2.7801e-06
3:41316336 T C 0.251903 3.1340e-05
3:41317804 A G 0.036426 1.7964e-05
3:41337390 C T 0.073542 1.0800e-06
3:41341789 C T 0.245719 3.7834e-05
3:41357345 C T 0.042443 -1.8645e-05
3:41364241 A G 0.912642 3.3927e-05
3:41366215 G A 0.075309 1.6945e-06
3:41369067 T C 0.127864 -7.6350e-06
3:41371745 G A 0.507165 5.2665e-05
3:41387640 A C 0.038897 -7.8717e-06
3:41391602 T C 0.050215 1.3916e-05
3:41396881 G A 0.039962 1.4339e-05
3:41400528 G A 0.249268 -5.0067e-05
3:41403499 A G 0.046833 -4.6347e-06
3:41405365 T G 0.616952 -7.2118e-06
3:41408258 T C 0.126994 1.6321e-05
3:41411618 T G 0.423003 -9.9284e-06
3:41414459 C A 0.038564 -1.4138e-07
3:41424509 T C 0.082317 -5.9191e-06
3:41425360 A T 0.023180 -8.9050e-06
3:41436573 C A 0.098636 -5.2265e-06
3:41438288 T C 0.964322 1.9029e-05
3:41448489 C T 0.387961 1.2339e-06
3:41457532 C T 0.027314 3.8480e-05
3:41465230 A G 0.062247 -3.9418e-06
3:41480028 G C 0.037803 -6.3182e-06
3:41481933 A G 0.114013 1.5168e-06
3:41483702 T C 0.945395 2.2776e-05
3:41489374 A G 0.038717 1.7297e-05
3:41489387 C T 0.140467 1.9845e-05
3:41490294 T C 0.311424 3.7954e-05
3:41497242 T C 0.050460 4.5071e-06
3:41504279 A C 0.236036 3.6657e-05
3:41507593 C T 0.064168 1.9496e-05
3:41525551 C T 1.029997 -2.0404e-05
3:41532364 C A 0.847770 -1.2558e-06
3:41541163 A G 1.869668 -3.9066e-05
3:41547801 G C 0.170324 6.5925e-06
3:41562508 A C 0.037252 1.8815e-06
3:41567009 C A 0.362445 -4.5667e-06
3:41570561 A G 0.099686 -1.8329e-06
3:41571944 C T 0.049610 -9.8247e-06
3:41573406 G C 0.291650 -1.0309e-05
3:41588643 C T 0.027515 8.8223e-06
3:41589758 C T 1.015248 -1.5160e-05
3:41606692 A G 0.241880 1.5711e-05
3:41611228 G T 1.381147 -2.3736e-05
3:41618128 T C 0.023840 2.9981e-07
3:41619962 T C 0.497051 3.0322e-06
3:41620902 T C 0.029633 1.5291e-06
3:41621776 T C 0.071311 -1.8052e-05
3:41624264 C T 0.071627 6.8351e-06
3:41626733 A G 0.045884 3.7352e-06
3:41627316 T C 0.050977 9.1804e-06
3:41641593 A G 0.020933 -5.7937e-06
3:41654510 A G 0.142646 -6.3286e-07
3:41669730 C T 0.086597 1.6798e-05
3:41676362 G A 0.464824 2.0478e-05
3:41676550 G A 0.166374 6.5407e-06
3:41679152 C T 0.564898 1.1138e-05
3:41680807 G A 0.039288 4.6502e-06
3:41682760 C T 0.035328 2.7151e-05
3:41692917 C T 0.116250 -9.8201e-06
3:41702239 T C 0.033090 2.2745e-05
3:41710701 A G 0.046941 2.7644e-05
3:41716317 A G 1.033954 2.5997e-05
3:41725319 C T 0.458010 -1.8801e-05
3:41729382 G A 0.048084 2.5672e-05
3:41753366 G A 0.068030 -5.4738e-07
3:41756986 T A 0.320576 -1.0582e-05
3:41759288 C T 0.054016 3.2709e-05
3:41759877 G T 0.092506 -3.8231e-06
3:41761945 T C 0.040760 -1.8930e-05
3:41770925 C T 0.035657 7.2786e-06
3:41775915 T C 1.910421 5.4008e-06
3:41792121 T C 0.114625 -6.3017e-07
3:41805083 T C 0.179398 5.6250e-05
3:41810220 G A 0.309948 9.4824e-06
3:41810364 T C 0.325288 -1.2983e-05
3:41821951 T C 0.051167 1.4837e-05
3:41824016 A G 0.042902 -2.5359e-05
3:41827165 T C 0.067146 1.1295e-06
3:41829397 G A 0.936274 2.9743e-05
3:41829874 A G 0.068282 -4.5556e-05
3:41831905 A G 0.066633 1.4769e-06
3:41833236 C T 0.053761 3.5811e-06
3:41840280 A G 0.039975 -1.6640e-07
3:41841716 C A 1.671924 6.7710e-06
3:41859973 T C 0.967470 1.8649e-05
3:41860563 T C 0.080413 5.4513e-06
3:41877414 C T 0.315878 -1.1122e-05
3:41877991 T C 0.043079 -2.4535e-05
3:41894661 T C 0.099084 2.7410e-06
3:41901647 T G 0.065107 1.6072e-05
3:41911537 G A 0.089749 -5.9554e-06
3:41920515 C G 0.029381 3.3321e-05
3:41924398 T C 0.092499 -6.4722e-06
3:41926314 G T 1.967630 -2.7705e-05
3:41944620 T C 0.029388 3.0507e-05
3:41948665 C T 0.449419 -2.5477e-06
3:41959734 C T 0.094835 -4.8486e-06
3:41960489 C T 0.080851 -4.0024e-06
3:41961168 C T 0.773211 -1.0673e-05
3:41977464 C A 0.287292 -2.4528e-05
3:41987097 G T 0.054805 3.0897e-05
3:41989044 T C 0.029364 3.0318e-05
3:41989573 C G 0.085808 6.6349e-06
3:41996136 C T 1.680682 1.0325e-05
3:42011228 T C 0.040101 2.5815e-06
3:42021371 A G 0.057766 1.2928e-06
3:42040040 G A 0.029269 3.2275e-05
3:42040966 T C 0.480154 -2.1112e-05
3:42049067 C T 0.100346 -7.8140e-06
3:42056184 T G 0.039027 7.3676e-06
3:42058045 T C 0.252719 -1.4085e-05
3:42073330 G A 0.063396 1.3670e-05
3:42074217 A G 0.135330 2.8143e-06
3:42077060 T C 0.037123 9.4703e-06
3:42078207 C A 0.137159 -6.3070e-06
3:42079111 G T 0.538532 -5.8125e-06
3:42089907 A G 0.768809 1.4056e-05
3:42091094 T C 0.098761 -4.6027e-06
3:42093422 C T 0.201157 3.5938e-05
3:42101718 A G 0.338775 1.4965e-05
3:42104479 C T 0.278371 5.0959e-06
3:42109229 A G 0.052877 1.7057e-05
3:42115488 A G 1.163144 -2.9266e-06
3:42124365 T C 1.182836 2.6453e-06
3:42130891 C T 0.114112 1.0488e-05
3:42131036 T C 0.039622 6.0156e-06
3:42138137 T C 0.059759 -8.1056e-06
3:42140384 A G 0.109379 1.6790e-05
3:42141470 C T 1.357009 1.1479e-05
3:42142956 T C 0.273985 9.8421e-06
3:42154859 T C 0.051677 2.1921e-05
3:42178898 T C 1.025108 -3.4731e-06
3:42179679 C T 0.144761 -1.2293e-05
3:42181396 T C 1.170532 -1.0013e-05
3:42183784 A G 0.102862 1.7730e-05
3:42185135 T C 0.091921 8.9710e-06
3:42185562 A G 1.403668 -5.9771e-07
3:42205341 T C 0.058542 -5.0332e-06
3:42212734 G A 0.405796 -2.0330e-05
3:42219920 C T 1.473378 -1.4600e-05
3:42220877 T C 1.069645 4.0242e-06
3:42223167 A G 0.136931 -5.8201e-06
3:42225951 T G 1.220876 2.7155e-06
3:42232783 G A 0.513679 1.3879e-05
3:42241661 C A 0.326686 1.1380e-05
3:42244471 T C 0.033522 -4.8266e-07
3:42246948 G A 0.068850 -2.1630e-05
3:42253090 A G 0.079488 1.7813e-05
3:42257075 G T 0.675779 4.4093e-07
3:42262066 T C 0.029419 -6.0723e-06
3:42262818 T C 0.074082 1.7299e-05
3:42265166 C T 0.149160 3.7711e-08
3:42271017 A C 0.310258 -3.7880e-05
3:42271627 A G 0.135959 -1.8099e-06
3:42279085 A G 0.446801 -3.4575e-05
3:42287783 C T 0.497503 -2.1611e-06
3:42289534 A G 0.262432 -1.0715e-05
3:42290088 A C 0.553393 1.9004e-05
3:42293262 G A 1.919006 3.1942e-05
3:42298834 C G 0.101111 3.1880e-06
3:42299870 T C 0.720858 -1.5106e-05
3:42301137 C T 0.053071 4.9909e-06
3:42303074 T G 1.771362 9.6599e-06
3:42306583 A G 0.032115 -1.8115e-05
3:42314587 G A 0.256636 -1.2833e-05
3:42314655 G A 1.771916 1.6580e-05
3:42315756 A G 0.834490 1.5566e-05
3:42320310 T C 0.103198 1.3029e-05
3:42333227 G T 0.057318 1.6857e-05
3:42333304 C T 0.051640 -4.5066e-06
3:42334157 A G 0.862647 1.3904e-05
3:42338971 T G 0.027909 1.7652e-05
3:42341486 G A 0.079767 -6.2126e-07
3:42361700 C T 0.069962 4.7088e-06
3:42362674 A G 0.333302 2.8626e-05
3:42363369 T C 0.734800 -3.2176e-05
3:42367047 G T 0.032203 2.0451e-05
3:42367187 G C 0.151996 -2.5095e-05
3:42367600 A C 0.063985 2.7528e-05
3:42367649 T G 1.266845 -4.8393e-05
3:42368432 A G 0.178793 -1.1983e-05
3:42376873 C T 0.067072 -2.2842e-05
3:42377644 C A 0.036647 -9.3124e-06
3:42377856 C G 1.056831 -1.4925e-05
3:42383216 G A 0.374484 7.8409e-05
3:42391648 C T 0.023863 2.2257e-05
3:42394907 T C 1.473330 8.4334e-06
3:42400801 C A 0.060503 -1.2945e-05
3:42407761 T C 0.177610 -2.2403e-05
3:42409000 G A 0.680610 -1.6711e-05
3:42410575 C T 1.520418 1.9404e-06
3:42413481 G A 0.037170 -1.0592e-06
3:42415470 G A 0.121676 1.3807e-05
3:42416786 A C 1.720079 3.2266e-06
3:42416865 T C 0.050817 -1.5096e-05
3:42417576 T C 0.942710 -2.6105e-05
3:42417982 T C 1.471406 -9.6122e-06
3:42418113 G A 0.974627 -6.4784e-06
3:42423438 C T 1.309224 -2.6019e-05
3:42427957 A G 1.610918 -2.2393e-05
3:42431116 T C 0.060238 -6.2406e-06
3:42434367 C T 0.086471 5.4168e-06
3:42448471 A G 0.210908 -2.6448e-05
3:42450174 A G 0.029235 1.9784e-05
3:42451412 T C 0.528876 6.8657e-06
3:42453557 G A 0.025111 1.6149e-05
3:42456599 C T 0.035090 5.2178e-06
3:42458242 T C 0.070050 1.5699e-05
3:42466864 G T 0.048889 3.4465e-05
3:42474043 G T 1.970996 -1.4620e-05
3:42475356 C T 0.123403 -1.5033e-05
3:42476376 T C 1.226466 -2.0895e-05
3:42478929 A C 0.120180 2.7528e-05
3:42484130 A G 0.487113 -2.8362e-05
3:42484827 T C 0.148392 -9.9573e-06
3:42485593 C G 0.608034 -1.6096e-05
3:42487662 G A 0.095028 1.0120e-05
3:42488962 G T 0.541857 1.0997e-05
3:42490034 C G 0.077696 1.2570e-05
3:42490163 T C 0.020018 1.3127e-05
3:42493079 T C 0.150452 4.1328e-06
3:42494375 A G 0.357066 -2.2865e-06
3:42501338 T C 0.455617 1.2818e-05
3:42515965 A G 0.115995 1.1192e-05
3:42528409 G A 0.461013 -2.9882e-05
3:42529082 T C 0.394260 -1.2373e-05
3:42531939 A G 1.250594 -6.5364e-06
3:42533783 A G 0.128738 -3.5724e-05
3:42538627 C G 0.076493 1.4505e-05
3:42545400 T C 0.055550 7.6618e-06
3:42546860 G A 1.590026 -6.5369e-06
3:42549321 T C 0.241534 7.3247e-06
3:42551640 A G 0.856242 -4.1557e-06
3:42557064 A G 0.069390 4.7513e-06
3:42562152 T C 0.071168 -3.8165e-06
3:42568929 C T 0.328113 1.4717e-05
3:42571729 C T 0.915348 -9.7717e-06
3:42574808 C T 0.105955 1.8896e-05
3:42578441 T C 0.028079 -1.0791e-05
3:42578509 A G 1.026366 6.4325e-06
3:42578862 T C 0.920288 -3.2032e-05
3:42583722 A G 0.100577 -6.2886e-06
3:42595401 T G 0.394488 1.0945e-05
3:42599171 T C 0.028990 -6.5836e-06
3:42600811 G T 0.225622 -2.7485e-05
3:42610297 C T 0.270310 7.9972e-06
3:42611294 T C 0.050498 -2.7012e-06
3:42649150 C T 0.036317 4.9664e-06
3:42651209 T C 0.225038 -2.7291e-05
3:42652716 A G 0.035515 -1.6464e-05
3:42653656 A G 0.679614 -2.2475e-05
3:42660567 A G 0.070206 -4.0374e-07
3:42679486 G A 0.030660 -8.4046e-07
3:42679777 G T 0.262619 -3.9287e-05
3:42680000 T C 0.036548 -2.0388e-05
3:42698052 A G 0.025057 2.2100e-05
3:42711519 T C 0.093889 1.1456e-05
3:42711638 C T 0.030666 1.0617e-05
3:42711655 G A 1.333859 -2.9066e-05
3:42721031 T C 0.042059 -1.2899e-06
3:42723370 A G 0.037745 -3.1779e-06
3:42728144 G A 1.289923 -1.4998e-05
3:42732236 C T 0.050083 1.5581e-05
3:42733468 C T 1.506053 -2.5418e-06
3:42735150 C T 1.165830 5.2326e-06
3:42735963 A G 0.062615 -5.0419e-06
3:42738039 T C 1.170991 4.9042e-06
3:42738470 A C 0.080498 3.2753e-06
3:42738533 T G 0.027311 -1.5617e-06
3:42750324 A G 0.550469 -1.6659e-06
3:42772038 T A 0.372345 -1.6731e-08
3:42776601 C T 1.485352 -1.9779e-06
3:42787469 G A 0.928781 -9.4960e-06
3:42789082 A G 0.084305 7.7132e-06
3:42799674 C T 0.027709 1.6118e-05
3:42799765 A G 0.558526 -7.7399e-07
3:42800197 T C 0.205356 -3.1923e-06
3:42803828 T G 0.504292 3.0836e-07
3:42820972 T C 0.103076 -1.4798e-05
3:42828546 A G 1.071682 5.7627e-06
3:42834937 A C 0.547531 3.4246e-06
3:42841248 T C 0.408825 2.2038e-06
3:42845531 A G 0.033362 2.7540e-07
3:42858545 T C 0.212635 -1.5664e-05
3:42861456 G A 0.041675 1.3849e-05
3:42862278 C G 0.619359 1.8629e-05
3:42865953 G T 0.586813 -2.0193e-05
3:42875351 A G 0.034416 9.7753e-06
3:42879893 C T 0.031853 8.9160e-06
3:42881032 C T 0.121098 2.1468e-05
3:42882960 C T 0.036776 7.8982e-06
3:42885478 C T 0.054999 -1.6992e-05
3:42886689 T C 0.038034 -1.9363e-05
3:42895982 T G 0.644800 -9.9091e-06
3:42906116 C T 0.121261 1.2541e-05
3:42906216 T C 0.051069 1.4734e-05
3:42908775 C A 0.770560 4.3780e-07
3:42910612 A G 0.081830 2.6542e-05
3:42916105 T C 0.020613 -8.7498e-06
3:42923776 T G 0.682327 7.9827e-06
3:42943202 A G 0.063159 -5.9576e-06
3:42943216 C T 0.029385 2.0841e-07
3:42943632 A G 0.060507 2.9678e-06
3:42955330 A C 1.955309 -1.2676e-05
3:42963974 A G 0.033883 -1.5808e-05
3:42991455 G A 0.066365 -5.3436e-06
3:43019084 A G 0.091768 -2.5363e-05
3:43021383 T C 0.376408 1.0195e-05
3:43027004 T G 0.735252 -4.5023e-05
3:43036850 C A 0.172167 -2.3999e-06
3:43042740 A G 0.027277 -1.4427e-05
3:43045803 G A 0.451860 -3.2254e-05
3:43047642 C T 0.886419 -8.5108e-06
3:43058533 A G 0.025417 3.8328e-06
3:43066308 A C 1.193688 1.0244e-05
3:43069958 C T 0.307834 1.3706e-05
3:43073796 A G 0.032523 1.7863e-06
3:43074434 T C 0.795674 -3.8017e-06
3:43085228 G A 0.058117 -2.2775e-05
3:43092290 A G 0.360935 1.3598e-05
3:43093434 A G 0.085278 -4.9599e-06
3:43095101 G A 1.207457 4.2323e-06
3:43096875 A G 0.076584 1.9105e-05
3:43097765 A G 0.335848 2.0382e-05
3:43116170 T C 0.342668 6.9263e-05
3:43118691 A G 0.028127 2.4248e-05
3:43123539 C T 0.075643 3.1262e-05
3:43124226 T C 0.396168 -5.2399e-05
3:43127394 C T 0.102460 -2.7170e-05
3:43145671 T C 0.954143 -3.3660e-05
3:43152408 G A 0.037915 -2.8882e-05
3:43156139 A G 0.827721 -1.1077e-05
3:43156535 T G 0.039373 -8.1914e-06
3:43161545 G A 0.061306 7.7329e-06
3:43167199 G C 0.041233 4.9670e-06
3:43172180 G A 0.089922 -2.5652e-05
3:43174229 A G 0.967933 -2.2940e-05
3:43175432 C T 0.059966 -1.8343e-05
3:43184830 T A 0.314161 3.2476e-05
3:43186036 T G 0.333081 -2.0908e-05
3:43187139 G T 0.319498 2.4968e-05
3:43193237 T C 0.054571 -7.6593e-06
3:43197542 C T 1.230566 1.1224e-06
3:43197817 C T 1.926530 -2.9604e-05
3:43198392 T C 0.053619 -8.4635e-06
3:43198929 T C 0.312597 9.3435e-06
3:43201033 A C 0.031312 3.1754e-05
3:43201229 A G 0.025213 -1.2817e-07
3:43201561 C T 1.720973 1.8562e-05
3:43201732 G A 0.063900 -2.3193e-06
3:43205157 A G 1.514414 -7.0147e-05
3:43205962 A G 1.863596 -1.3771e-05
3:43208079 T C 0.343379 -4.1164e-05
3:43214678 C A 1.099282 -2.1217e-05
3:43223447 A C 1.387087 -5.8891e-05
3:43224273 T C 0.071430 -4.8541e-06
3:43226220 G A 0.342685 4.4487e-05
3:43230723 G C 0.022806 9.9910e-06
3:43231091 G A 0.057426 -9.0758e-06
3:43232296 A G 0.128466 -3.7098e-07
3:43234261 G T 0.176359 1.3658e-05
3:43238536 A C 0.340309 -4.9292e-05
3:43242180 T C 0.047030 -2.2345e-06
3:43243034 T C 0.424036 6.0531e-05
3:43244754 A G 0.087552 -1.6589e-06
3:43246389 T G 0.063322 4.8828e-06
3:43246574 A G 0.040988 1.2513e-05
3:43253677 G A 0.133375 -2.2035e-05
3:43256792 G A 0.296366 2.5223e-05
3:43286041 A G 1.601191 -1.5186e-05
3:43289838 C T 0.141035 -7.0450e-06
3:43298102 A G 0.023993 -2.0163e-05
3:43300965 G T 0.030360 3.0347e-06
3:43322505 C T 0.130764 -5.9258e-06
3:43326315 T C 0.067765 -1.2647e-05
3:43329013 A G 0.031404 2.3066e-05
3:43343597 T G 0.039380 1.1503e-05
3:43345175 A G 0.073338 -1.1510e-05
3:43351990 G A 0.062060 -5.8918e-06
3:43356978 C T 0.101379 -2.7009e-05
3:43357403 T C 0.075289 8.5431e-06
3:43368539 G A 0.526803 1.6532e-05
3:43368673 T G 0.057885 -1.9239e-05
3:43371035 T C 0.052078 1.1640e-05
3:43388922 T C 0.033910 -5.8780e-06
3:43391043 T C 0.064457 2.0676e-05
3:43401268 A G 0.127320 4.5285e-06
3:43409582 C G 0.073511 -7.6148e-06
3:43417130 A G 0.049964 1.3179e-05
3:43417636 T C 0.529291 1.2799e-05
3:43433362 C T 0.768836 8.5943e-06
3:43434652 A C 0.476074 -3.8031e-05
3:43435496 A G 0.039666 -1.5356e-05
3:43441829 T G 0.355533 -2.5248e-05
3:43443878 T C 0.263061 3.8127e-05
3:43449514 A G 0.129081 -1.1325e-05
3:43455926 C T 1.925625 -8.6697e-07
3:43457721 T C 0.034899 -1.2676e-05
3:43465098 T G 0.488799 -1.0563e-05
3:43495299 G A 0.059092 6.0545e-07
3:43496251 C T 0.556809 -4.7871e-06
3:43498024 A G 0.072600 -2.1663e-05
3:43500735 A G 0.197251 -8.2528e-06
3:43517423 A C 1.175230 -1.7170e-05
3:43547230 G A 0.089035 3.9032e-06
3:43564435 G A 0.039319 1.8182e-07
3:43567237 G T 0.100907 4.2926e-06
3:43578743 T C 0.073069 -1.1846e-05
3:43584685 C T 0.034379 -1.6011e-05
3:43591134 A C 0.059419 7.6544e-06
3:43591327 A G 0.121309 2.0919e-05
3:43617764 T C 0.140450 -2.6310e-06
3:43618280 C T 0.120160 2.1752e-05
3:43618558 T C 0.058769 2.5502e-07
3:43621236 G A 0.021120 1.4074e-05
3:43658148 A G 1.930443 -9.7971e-06
3:43659779 C T 0.051354 2.5527e-05
3:43665459 T C 0.086304 8.9614e-06
3:43679983 A G 0.113020 -2.4690e-05
3:43682052 C T 0.108376 2.4790e-05
3:43688012 A G 0.120765 2.0681e-05
3:43690755 C T 0.042025 -1.7830e-05
3:43695204 A G 0.090643 8.5736e-06
3:43713699 A G 0.044405 1.8409e-05
3:43733184 G A 0.112218 1.7704e-05
3:43743914 T G 0.024938 1.4244e-05
3:43750108 A G 1.712885 -9.3634e-06
3:43754522 A G 0.028620 5.7295e-06
3:43757387 G A 0.048590 -1.6893e-06
3:43761441 G A 1.481394 -3.8006e-05
3:43767708 C T 0.207114 -1.0639e-05
3:43783356 T C 0.499509 -6.9295e-06
3:43787277 T C 1.326822 -7.5757e-06
3:43789439 T G 0.290396 -4.1891e-05
3:43795213 C G 0.034974 2.2811e-06
3:43797458 T C 0.522910 -1.0127e-05
3:43798393 T C 0.110042 1.5315e-05
3:43798933 A G 0.201705 -4.6699e-05
3:43799943 T C 0.050736 4.5277e-06
3:43800011 A C 1.893671 2.3497e-06
3:43801941 G T 0.975970 2.9603e-05
3:43804699 C T 0.107594 -5.8809e-06
3:43805245 A G 0.294887 2.0559e-05
3:43807235 T C 0.046850 1.1781e-05
3:43809741 A G 0.083520 2.3140e-05
3:43809915 T C 0.216327 -5.5883e-05
3:43810760 C G 1.948329 1.2185e-05
3:43820458 C T 0.957359 -2.5148e-06
3:43824173 C T 0.032200 1.7548e-06
3:43825054 C T 0.162855 1.0631e-05
3:43837717 A G 0.044891 9.1824e-06
3:43838572 C T 0.028501 1.7001e-05
3:43842183 T C 0.080076 2.4319e-05
3:43855931 T C 0.051902 -1.2321e-05
3:43857133 C G 0.127521 -2.5132e-05
3:43858924 T G 0.033808 -3.9218e-06
3:43863118 A G 0.582988 2.1547e-05
3:43866363 C T 0.177525 -1.6043e-05
3:43867443 T C 0.163729 7.1021e-06
3:43872772 G A 0.065902 -1.2315e-05
3:43875561 A C 0.026281 -2.5648e-05
3:43878116 G C 1.076581 1.6505e-05
3:43878455 T G 0.102450 7.1944e-06
3:43880803 G T 0.164701 -8.3575e-06
3:43884505 A G 0.111470 -6.8946e-07
3:43894623 A G 0.074701 1.1922e-05
3:43896176 G A 0.583814 3.7732e-05
3:43905870 A G 1.384816 1.9193e-05
3:43907170 C T 1.513547 -7.5550e-06
3:43910006 C A 0.085523 2.0320e-06
3:43910012 T C 0.024295 6.7181e-06
3:43913161 A C 0.050589 1.1878e-05
3:43932030 T G 0.301476 1.3997e-05
3:43945727 T G 0.049767 -4.6029e-05
3:43958877 T G 0.511860 -1.4494e-05
3:43959176 T C 0.040764 -7.7057e-06
3:43972203 C T 0.811436 4.7714e-06
3:43988504 C T 0.050538 2.9342e-06
3:43989696 T C 0.053534 4.3388e-06
3:43994245 A G 0.354571 2.5463e-05
3:44004468 C T 0.485471 -3.0096e-05
3:44032328 G T 0.162093 -3.4197e-06
3:44041495 C T 0.109722 -9.9320e-06
3:44041777 G A 1.405021 1.7567e-05
3:44042678 A G 0.220043 -8.6848e-07
3:44043204 A C 0.071162 -1.0530e-05
3:44044267 T C 0.030840 -7.5037e-06
3:44052171 A G 1.949434 9.5995e-06
3:44065912 T C 0.457756 7.7835e-06
3:44074018 A G 0.251131 4.1751e-06
3:44079670 T C 0.245603 6.4711e-06
3:44080795 A G 0.060150 2.1636e-05
3:44083188 C T 1.346258 5.4986e-05
3:44083722 A G 0.205152 2.4191e-06
3:44094029 T G 0.027450 -1.6730e-06
3:44097293 C G 0.128721 -9.8042e-06
3:44098890 T C 1.170491 3.0390e-05
3:44100753 G A 0.382851 2.5367e-07
3:44105159 A G 0.992391 5.4708e-06
3:44105501 C T 0.264275 -3.7426e-05
3:44111033 G C 1.568695 4.5643e-05
3:44111411 G A 0.173629 -1.5627e-05
3:44112625 A G 0.042702 7.0868e-06
3:44124558 T C 0.078278 1.5740e-05
3:44126376 G A 0.095600 -1.2155e-05
3:44127422 G A 0.780116 -3.1324e-05
3:44129521 C T 0.063529 1.5129e-06
3:44130973 G T 0.132012 1.5724e-05
3:44132745 G T 0.447845 -4.6394e-06
3:44134177 G A 0.093655 1.9157e-05
3:44134579 T G 1.033169 -3.3122e-05
3:44139320 A C 0.027590 4.3923e-06
3:44140412 T C 0.052626 1.5720e-05
3:44140567 C T 1.364876 -1.4762e-06
3:44140652 A G 0.393308 -3.0141e-06
3:44141014 C A 0.347513 -7.5527e-06
3:44146258 A G 0.176893 -8.2179e-06
3:44146401 C T 1.959294 -1.7676e-05
3:44150503 T C 0.054129 -4.3274e-06
3:44166116 A G 0.044432 -2.7673e-05
3:44175797 C T 0.202847 5.6316e-06
3:44175887 A C 1.367232 -6.4067e-06
3:44185255 G A 0.037609 -1.6990e-05
3:44186174 A G 0.047400 -4.1399e-06
3:44188954 A G 0.022340 3.0137e-05
3:44196660 C A 0.687713 -9.2741e-06
3:44197375 G A 0.178287 -6.7784e-07
3:44204025 G A 0.123169 5.0733e-07
3:44211498 C A 0.054968 -1.8349e-05
3:44213498 A G 0.056277 7.3562e-06
3:44220779 C T 0.049903 8.2125e-06
3:44224553 A G 0.913821 -5.9167e-06
3:44224673 T G 0.476196 -1.1045e-05
3:44228249 G A 0.061302 -4.5576e-06
3:44229735 T C 0.368843 1.3140e-05
3:44233223 T G 0.060024 4.4092e-07
3:44239726 G T 1.677999 -3.1345e-05
3:44247170 A G 1.584742 -1.9597e-05
3:44264312 G A 0.054989 -9.8453e-06
3:44269087 G A 0.074256 -1.2776e-06
3:44278939 A G 0.021143 9.5357e-06
3:44283808 A C 1.586762 -1.6773e-05
3:44284584 A G 0.952035 -1.5523e-05
3:44286015 G C 0.045017 -1.1550e-05
3:44307316 G A 0.087814 6.2003e-06
3:44332562 T C 0.225102 -2.1657e-05
3:44333324 T G 0.480572 -7.5926e-06
3:44337350 T C 0.179704 2.2282e-06
3:44348463 G A 1.592677 -1.5540e-05
3:44371144 T C 1.954249 -9.8595e-06
3:44385814 A G 1.675286 -6.0501e-06
3:44399668 C T 1.804969 -3.8264e-06
3:44413626 T C 0.052255 3.6385e-06
3:44451828 G A 0.043283 -1.7021e-05
3:44457754 T C 0.047152 -2.7684e-05
3:44465955 G C 0.554365 2.3374e-05
3:44489880 C T 0.321290 -5.9052e-06
3:44491243 A G 0.046785 -7.2780e-06
3:44495314 G C 0.204683 -1.5860e-06
3:44512798 G A 0.039846 2.3629e-05
3:44522622 T C 0.024513 -1.0018e-06
3:44530329 T C 0.791900 -1.6421e-05
3:44543030 T C 0.806220 -1.6845e-05
3:44552343 C A 0.633163 -1.0297e-05
3:44555232 G A 0.047703 3.0798e-06
3:44574667 T C 0.045707 -1.4134e-05
3:44575840 A G 1.674865 -1.3135e-05
3:44577613 A C 1.442490 -2.7053e-05
3:44578261 A G 0.045374 2.3262e-05
3:44599103 G T 0.766949 -1.0040e-05
3:44612050 T C 1.414115 -1.9213e-05
3:44612839 T C 0.020763 1.2451e-05
3:44620855 T C 0.245375 2.1689e-05
3:44620941 T C 0.632010 -1.1906e-05
3:44621494 C T 0.647197 -9.0596e-06
3:44622176 A G 0.040822 2.4888e-05
3:44635461 A G 0.771926 -2.7805e-06
3:44663014 T A 0.487813 -3.2627e-06
3:44701738 G A 0.625023 -1.5547e-05
3:44706990 A G 0.048002 -1.9539e-05
3:44712479 T C 0.032689 1.8717e-05
3:44722698 C A 0.036698 9.3567e-06
3:44727175 A G 0.035331 -4.6214e-06
3:44727986 A G 0.034981 -1.3472e-05
3:44749984 T C 0.034600 -1.8027e-06
3:44752404 T C 0.052639 -2.7760e-06
3:44762830 G A 0.416312 -2.5694e-05
3:44763037 C A 0.950876 1.4682e-06
3:44765221 T G 0.136105 -9.2111e-06
3:44766879 C G 1.047258 1.1689e-06
3:44770827 G A 0.127330 -1.2072e-05
3:44775962 G A 1.061193 1.0144e-06
3:44776091 T C 0.037724 3.9623e-06
3:44779446 C T 0.045418 2.1544e-05
3:44796132 G T 0.958328 -2.0941e-06
3:44798608 T C 0.046894 -2.5191e-05
3:44813350 A C 0.038102 -1.9947e-05
3:44814073 G A 1.277035 -1.0204e-05
3:44823413 G A 0.035062 -8.2196e-06
3:44827793 C T 1.048818 3.3636e-06
3:44837068 T C 0.046146 2.1205e-06
3:44840884 T C 0.075666 -8.3890e-06
3:44871505 T A 0.421405 -1.3017e-05
3:44881909 G A 0.096014 -3.2418e-06
3:44891775 C T 0.937858 6.1998e-06
3:44892033 A G 0.947160 4.1254e-06
3:44906746 G A 1.362013 2.3325e-05
3:44907330 T C 0.089708 -3.6735e-06
3:44917850 A C 0.303958 1.4784e-05
3:44917913 A C 0.044415 -1.2110e-05
3:44929287 C G 0.574448 -3.8999e-06
3:44934166 T C 0.059602 9.5447e-06
3:44934381 G A 0.207209 -3.0142e-06
3:44942121 T C 0.823675 6.7907e-06
3:44943104 C G 0.171371 -4.1151e-06
3:44943389 A G 0.825368 6.8791e-06
3:44948479 T C 0.964377 2.8028e-06
3:44948590 A G 0.962854 -4.1571e-07
3:44948674 C G 0.129968 8.2073e-06
3:44960132 C T 0.443248 -2.2909e-06
3:44963914 A G 0.129163 4.9432e-06
3:44971676 C G 0.033991 -7.7810e-06
3:44973915 C T 0.391517 -4.3416e-06
3:44974433 C A 0.064916 9.2735e-06
3:44988139 A G 0.112143 2.9681e-06
3:44990397 A G 0.031411 7.3756e-06
3:44995128 T C 0.510681 -6.0893e-06
3:45000626 A G 0.036072 -3.2115e-05
3:45001043 T C 0.036463 -7.9598e-08
3:45017782 G A 0.180874 3.4759e-06
3:45018048 T C 0.046020 9.1685e-06
3:45024902 T C 0.251250 4.7138e-06
3:45034411 T C 1.060966 -9.2719e-06
3:45040461 A G 0.068833 -4.3107e-06
3:45045267 A G 0.038846 -2.9822e-06
3:45056771 T C 0.061547 -1.1372e-05
3:45057336 T C 0.143670 3.5853e-06
3:45067481 C A 0.133055 8.4790e-06
3:45073971 T C 0.185817 6.7522e-07
3:45076221 G T 0.845155 -2.4285e-05
3:45077123 A G 0.827275 -3.1484e-05
3:45089262 A G 0.226646 3.5745e-06
3:45092415 G A 1.560505 -6.5187e-06
3:45093468 T G 0.062091 -1.3909e-05
3:45097157 G C 0.116804 -8.8051e-06
3:45107264 A G 0.147257 9.4881e-06
3:45109712 A T 0.432413 -9.6722e-06
3:45112832 G A 0.171609 9.9329e-06
3:45113143 T G 0.113999 -6.8086e-06
3:45116506 A G 0.481588 -1.7200e-05
3:45120512 G T 1.825803 -7.4403e-06
3:45122334 C G 0.047264 -8.4079e-06
3:45124498 A G 0.069207 3.4929e-05
3:45128105 A G 0.149582 1.1553e-05
3:45130609 A G 0.158558 1.5644e-05
3:45131617 C T 0.221322 -9.5842e-06
3:45131726 C A 0.059650 -8.8470e-06
3:45132637 C T 0.768618 -6.6537e-06
3:45133906 T C 1.311832 -8.0518e-06
3:45134822 C T 1.250615 -4.3782e-06
3:45138346 A G 1.424111 -9.2511e-06
3:45139101 A G 1.661684 -1.7741e-06
3:45140266 G A 0.329269 -4.5118e-06
3:45142970 A C 0.095161 -2.9602e-06
3:45145171 T C 0.077938 1.5226e-05
3:45147148 T C 0.099193 -1.1007e-05
3:45148674 G A 1.129271 -1.2605e-05
3:45149708 G A 0.430945 -1.0044e-05
3:45149813 T C 0.032611 -6.2674e-06
3:45150027 G C 0.681522 1.5954e-06
3:45151576 C T 0.173170 3.0504e-06
3:45152343 A G 0.150286 2.1953e-05
3:45153422 G A 1.621114 -1.2378e-05
3:45154868 G A 0.474734 -8.0547e-06
3:45155614 T C 0.077094 1.7215e-05
3:45157110 C T 0.079369 1.3796e-06
3:45157568 A C 0.279887 5.6794e-06
3:45159034 T C 0.972264 1.3857e-05
3:45160668 G A 1.962092 -1.3566e-05
3:45161070 A C 0.302601 -1.6465e-05
3:45162583 T C 1.961844 -1.3420e-05
3:45162682 A G 0.035178 -7.3103e-06
3:45166223 C T 1.313144 1.3914e-05
3:45166253 T C 0.438822 -2.0329e-05
3:45166285 A G 1.124192 2.8803e-05
3:45166416 T C 0.358165 -1.1839e-05
3:45168583 T C 0.100268 -2.5620e-06
3:45169491 C T 0.026335 -1.5605e-05
3:45170095 G T 1.108240 5.2751e-06
3:45174396 A G 0.051997 -1.7709e-05
3:45174886 C T 0.198944 -2.7067e-05
3:45177389 A G 0.322453 -1.6194e-05
3:45178457 G T 0.068319 -1.7488e-06
3:45182929 T C 0.350729 -2.4704e-05
3:45183187 A G 0.449691 -1.9358e-05
3:45185519 G T 1.723785 1.0559e-05
3:45186679 C T 0.169355 5.8356e-06
3:45188915 G T 0.739920 -2.6958e-05
3:45194672 T C 0.062013 2.1603e-05
3:45196727 A G 0.054934 4.3384e-05
3:45198852 G T 0.416505 7.2725e-07
3:45205644 A G 1.936148 3.3831e-06
3:45211102 G A 0.512809 -1.2660e-05
3:45214036 C T 0.449130 -5.9821e-06
3:45220203 G A 0.133698 1.0288e-05
3:45222258 A T 0.915899 1.0637e-05
3:45222397 A G 0.709074 -3.4508e-05
3:45226066 T G 0.248061 -1.9080e-05
3:45229787 A G 0.064906 -6.2962e-06
3:45237296 C T 0.031176 9.5347e-06
3:45238131 G A 0.980703 1.4659e-05
3:45241105 C G 0.040726 -1.2123e-05
3:45242137 T C 0.264574 -1.2579e-05
3:45243585 A T 0.032710 -1.2262e-05
3:45251900 G A 0.568933 -2.6954e-07
3:45252912 A G 0.043446 -1.1288e-07
3:45261784 C T 0.027726 6.6774e-06
3:45261923 T C 0.332707 8.8634e-06
3:45272343 C T 0.057916 -9.8924e-06
3:45273331 G A 0.088599 3.2400e-05
3:45283182 G A 0.043018 -4.3510e-06
3:45286107 T C 0.899821 -7.9128e-06
3:45286967 C T 0.047768 5.6126e-06
3:45290708 G A 0.916398 -8.8574e-06
3:45290759 C T 0.067160 -9.1847e-07
3:45294648 G A 0.026216 3.8589e-06
3:45300197 A G 0.035185 -2.3758e-05
3:45301627 T C 0.022534 1.0784e-05
3:45306693 T C 0.099577 8.7131e-06
3:45307571 T C 0.031248 -1.1538e-05
3:45312898 T C 0.089837 2.9935e-06
3:45313505 C T 0.608075 -1.0347e-05
3:45329592 T C 0.050062 8.6819e-06
3:45331031 A G 0.267838 1.8517e-06
3:45357573 A C 0.177593 1.5522e-05
3:45371605 T G 0.468305 -2.6628e-05
3:45372097 T C 0.051786 8.5678e-06
3:45382541 A G 0.508916 -2.5681e-05
3:45387717 G A 0.047332 -1.2317e-05
3:45388567 C T 1.251060 -2.6746e-05
3:45403826 T G 1.566832 1.2464e-05
3:45404798 A G 0.612298 -3.0474e-05
3:45408264 T C 0.341624 3.7127e-05
3:45409478 G A 0.099295 -1.0491e-05
3:45413785 T C 0.065841 2.0132e-05
3:45425020 C T 1.685833 3.0954e-06
3:45429891 A C 0.107200 4.1493e-06
3:45431065 T C 0.093811 3.8340e-05
3:45445593 G A 0.142561 -5.8631e-05
3:45450155 C T 0.064566 -1.0362e-06
3:45451623 T C 0.303295 3.7238e-05
3:45459366 A G 0.068353 8.5165e-07
3:45463477 T C 0.064678 1.3853e-06
3:45466293 C A 0.526286 -8.4664e-06
3:45472571 T C 0.055125 8.6557e-06
3:45477574 A G 0.061238 9.5210e-07
3:45498342 T C 0.576443 1.2523e-05
3:45499823 T C 0.094416 -1.3917e-05
3:45506446 A G 0.697878 -1.4537e-05
3:45512921 G T 0.029371 -1.4899e-05
3:45518073 A C 0.079151 1.3678e-06
3:45526812 G A 0.605767 -1.2902e-06
3:45528104 C T 0.058140 -4.6530e-05
3:45552088 C G 0.021052 1.4923e-06
3:45552629 T C 0.266974 6.8464e-08
3:45561487 T C 1.296903 4.0432e-06
3:45587050 A G 0.061656 1.7474e-05
3:45597470 G T 0.124756 -2.9857e-06
3:45597978 T C 0.059075 7.6004e-06
3:45598703 G A 0.128133 -1.5491e-05
3:45602653 A G 0.537971 5.7433e-06
3:45604340 T C 0.756083 4.3835e-06
3:45613379 A C 0.155705 -2.9733e-07
3:45623774 A G 1.150367 1.2772e-06
3:45634830 C G 0.064753 3.8962e-05
3:45637230 C G 0.038527 4.9234e-06
3:45640227 C A 0.484988 1.5487e-05
3:45640920 C T 0.637453 -2.2951e-05
3:45647096 G A 0.029925 1.8265e-06
3:45652734 G A 0.555983 2.6756e-05
3:45674359 G A 0.096766 -2.0673e-06
3:45679349 T G 0.087926 -9.0641e-06
3:45683107 A G 1.876114 -2.3005e-06
3:45685336 G A 1.975419 4.5602e-06
3:45685649 A G 0.265241 5.6549e-06
3:45687054 T G 0.675290 -1.5447e-05
3:45690222 T C 0.545961 9.7655e-06
3:45697817 G A 0.190781 1.7417e-05
3:45698460 T C 0.491159 -8.6994e-06
3:45701812 C A 0.173785 -1.7851e-05
3:45709360 G A 0.026539 -4.8597e-06
3:45719209 C T 0.694958 1.7965e-05
3:45721015 G A 0.113744 1.2831e-05
3:45725773 C T 1.944967 -6.1929e-07
3:45730281 A C 0.100601 1.1867e-06
3:45731451 T C 1.042664 2.8204e-05
3:45732409 T G 1.044939 2.7901e-05
3:45733641 G C 0.096062 -2.1589e-05
3:45744506 T C 0.034104 2.3072e-06
3:45744646 G T 0.038316 -1.7184e-05
3:45758020 G T 0.075612 -1.4699e-05
3:45771685 T C 0.271034 7.6470e-06
3:45776753 G A 0.021188 1.4310e-05
3:45779136 T A 1.315568 3.7509e-05
3:45792209 T C 0.259957 -1.6842e-05
3:45795152 C A 0.031166 -2.7689e-05
3:45798226 T C 0.089466 -3.9207e-06
3:45803585 T C 0.731815 2.4348e-05
3:45807626 G A 0.615463 5.4923e-05
3:45809273 C T 0.947925 3.3092e-05
3:45809449 C A 0.632795 -3.5402e-05
3:45814094 A G 0.214454 8.2298e-06
3:45817418 G A 1.903258 1.3026e-05
3:45818144 A G 0.290630 -8.6857e-06
3:45818294 C T 0.134273 -1.8631e-05
3:45819837 G A 0.688488 -3.6663e-06
3:45821244 G T 0.365294 -1.5765e-05
3:45823087 T C 0.111490 -2.1273e-05
3:45829995 G A 0.875237 -1.1848e-05
3:45830886 C A 0.531889 -4.5985e-05
3:45832559 C T 0.181537 3.4855e-06
3:45832958 C T 0.326743 -9.4916e-07
3:45834811 T G 0.358413 -1.5138e-05
3:45835417 A G 0.119296 3.1367e-05
3:45835570 C A 0.155783 -1.3584e-05
3:45837886 C G 0.299300 4.4707e-05
3:45839206 C T 0.037996 -2.8950e-06
3:45841068 A G 0.828690 -3.8773e-06
3:45841239 G A 0.071301 -3.5408e-06
3:45849792 A G 0.028253 -1.3686e-05
3:45860640 T C 0.055934 1.5356e-05
3:45862952 C T 0.136459 1.2016e-05
3:45863888 G C 0.126548 -4.5207e-07
3:45869972 T C 0.154080 -1.1604e-05
3:45871203 G A 0.977330 1.1309e-06
3:45885125 G A 0.099322 -2.8385e-05
3:45895069 A G 0.075663 -2.1154e-05
3:45902844 A G 1.897077 -9.7359e-06
3:45906572 T C 1.557211 -1.4279e-05
3:45906878 C A 0.059640 5.1462e-06
3:45908859 A G 0.047322 -1.2348e-05
3:45913338 C A 0.158585 -5.2699e-06
3:45929111 T C 0.149337 2.4680e-06
3:45942554 G A 0.023789 -1.0989e-05
3:45943595 G C 0.246191 1.9885e-05
3:45945157 A G 0.324224 -1.2168e-05
3:45946025 A G 0.129407 -8.8056e-06
3:45948464 T C 0.027950 1.2088e-05
3:45951550 A G 0.081218 -2.3089e-05
3:45954352 G A 1.497788 3.2269e-06
3:45959759 C T 0.811589 1.1265e-05
3:45969795 T C 0.048148 1.6613e-07
3:45969992 A G 0.103324 5.4421e-05
3:45986623 A C 0.404422 -5.9891e-06
3:45989044 G T 1.001703 1.9566e-05
3:45999910 C T 0.066001 1.3056e-05
3:46003735 T C 0.024458 -9.3262e-06
3:46007846 T C 0.025444 -1.1298e-05
3:46008790 A G 0.860492 8.2138e-06
3:46009487 A G 0.195945 1.5064e-05
3:46010077 T C 1.509079 7.4144e-06
3:46025013 G A 1.309802 -3.4731e-06
3:46029193 C T 0.449280 -1.4858e-05
3:46036264 G T 0.037816 -1.1692e-05
3:46036992 A G 0.692272 -9.8813e-06
3:46040678 G A 1.245443 -2.0888e-06
3:46047320 T C 0.104813 1.0950e-05
3:46051104 A G 0.042035 -1.7014e-05
3:46053882 G T 0.857711 5.6356e-06
3:46063329 C T 0.194769 1.8819e-05
3:46069210 A G 0.613546 -1.3662e-06
3:46070447 C T 0.029415 5.4117e-06
3:46074275 A G 0.110402 -7.9456e-06
3:46084461 G A 0.230940 1.0302e-05
3:46100496 G A 1.275919 -1.1964e-05
3:46121192 A C 0.823665 8.1990e-06
3:46122097 G A 0.026532 -1.0972e-05
3:46122881 T C 0.158088 9.3947e-06
3:46123839 G T 0.582587 5.4963e-06
3:46126332 A G 0.388409 -5.8227e-06
3:46131547 C T 0.051919 1.4396e-05
3:46139499 G A 0.376894 -1.1225e-05
3:46171823 A C 0.127334 -2.6117e-05
3:46173936 G A 1.517956 1.5085e-06
3:46174174 A G 0.273342 -1.9776e-06
3:46177162 G A 0.218204 1.5197e-05
3:46178538 G A 0.155396 1.0978e-05
3:46187707 A G 1.278870 -1.1078e-05
3:46188034 T C 0.062676 -1.8180e-06
3:46196991 A G 0.080263 -1.0163e-06
3:46205686 T C 1.278411 -8.4640e-06
3:46224530 A G 0.023581 -1.0869e-05
3:46235201 T C 0.149150 2.5801e-06
3:46243175 T C 0.293428 -3.6134e-05
3:46250652 T C 1.433481 1.1720e-05
3:46253566 G A 0.153431 -1.5264e-07
3:46253650 T C 0.301425 1.7634e-05
3:46264059 G C 0.207984 8.3975e-06
3:46266726 C T 0.142368 1.8871e-05
3:46272165 T C 0.036732 1.3916e-05
3:46272951 A G 0.037490 -4.7525e-06
3:46274259 C T 0.136564 -3.3205e-06
3:46276075 A C 0.162512 1.2185e-05
3:46282391 C T 0.473667 -9.3363e-06
3:46304606 T C 1.064100 -5.4419e-06
3:46306700 C T 0.130812 5.5228e-06
3:46307473 A G 0.035035 4.7189e-06
3:46310976 G T 0.099887 1.5826e-05
3:46318508 G A 1.545155 4.0582e-06
3:46332999 A G 0.128184 2.0188e-06
3:46339812 G A 1.040240 -7.1192e-07
3:46341230 A G 0.023279 8.6008e-06
3:46352384 C T 1.386590 -2.3807e-06
3:46353199 A G 0.127007 1.4753e-06
3:46399208 A G 0.146940 6.5293e-06
3:46412559 T C 0.150422 7.6460e-06
3:46414557 A T 0.048845 -1.5958e-05
3:46416686 G A 0.036378 3.6049e-06
3:46417069 A C 0.093828 7.8235e-06
3:46438012 C T 1.834966 -7.7897e-06
3:46440977 C T 0.488922 -2.9552e-06
3:46449581 G A 0.049515 -7.7801e-06
3:46449863 A G 0.033291 6.5998e-06
3:46450072 A G 0.315062 7.0454e-06
3:46450297 G A 0.173853 -1.3957e-05
3:46451680 G A 1.363696 4.4582e-06
3:46470534 A C 0.171361 -1.3355e-05
3:46470654 T C 0.313753 -7.8663e-08
3:46476348 A G 0.369000 -1.1906e-05
3:46479668 G A 0.655146 1.7138e-05
3:46480958 G C 0.636763 1.7169e-05
3:46489015 G A 0.597325 2.3074e-06
3:46491985 T C 0.020379 1.4428e-05
3:46500458 T C 0.156361 -1.2482e-05
3:46500978 T C 0.308065 1.4360e-05
3:46501213 C T 0.619805 -3.7870e-06
3:46501268 T C 0.460469 2.9991e-06
3:46501762 A G 0.050674 -7.3250e-06
3:46503753 G A 0.146036 -1.2954e-05
3:46516722 G A 0.805415 -7.9989e-06
3:46517300 C T 1.510653 -1.8383e-06
3:46517693 A G 0.029031 -5.6223e-06
3:46518223 G C 0.420143 2.8669e-05
3:46530685 T C 0.771440 -3.7340e-06
3:46549188 C A 1.836227 3.3465e-06
3:46550843 T C 0.170239 -1.8902e-05
3:46568157 C T 0.116332 -1.7472e-05
3:46569721 T G 1.121887 -6.6724e-06
3:46574418 G A 0.672444 -3.5501e-06
3:46579125 C T 0.530175 3.4038e-06
3:46580222 T C 1.438553 1.0152e-05
3:46580591 T G 0.679873 -6.1654e-06
3:46586622 C T 0.163188 -1.6936e-05
3:46592434 T G 0.718532 1.2835e-05
3:46592587 T G 0.162039 -1.8794e-05
3:46592987 G A 0.162359 -1.5123e-05
3:46593062 G A 0.020161 3.1503e-05
3:46599457 C T 0.055482 -7.1796e-06
3:46602736 G A 0.700612 -1.1455e-05
3:46607255 C T 0.685421 -1.6731e-05
3:46620614 C T 1.058746 6.9196e-09
3:46635328 G A 0.266998 3.7955e-05
3:46635824 T G 0.122009 -8.7375e-06
3:46636168 C T 0.251005 -1.9202e-05
3:46636218 A G 0.196255 -2.0390e-05
3:46637687 G A 0.554630 -1.4163e-05
3:46645694 T C 0.511972 9.7026e-06
3:46649937 C G 0.041954 -3.5902e-06
3:46650701 T C 0.048203 -1.8545e-06
3:46652429 G A 1.172466 -1.7983e-05
3:46653585 C T 0.040118 -7.4413e-06
3:46653945 C T 0.058185 -1.5171e-05
3:46656005 C G 0.338571 1.8356e-05
3:46656952 C T 0.190897 -3.5332e-05
3:46658044 C A 1.874213 2.3385e-05
3:46658775 T C 0.042386 1.6834e-05
3:46659022 T G 0.086471 -1.8504e-05
3:46659307 C T 0.039836 -5.3917e-06
3:46666121 T C 0.142521 -3.5558e-06
3:46669439 T C 0.170144 -2.3071e-05
3:46675777 A G 0.048101 -3.1677e-06
3:46677872 C T 0.577140 3.1904e-05
3:46679467 C G 0.066616 5.6769e-06
3:46679628 G A 0.036687 -5.8748e-06
3:46680063 T C 0.921056 8.6006e-06
3:46688481 T C 0.912247 4.1190e-06
3:46696078 C G 0.030673 -2.4041e-06
3:46697992 A G 0.061064 -2.5868e-05
3:46707645 T C 0.356604 -1.6702e-05
3:46711507 T C 0.620655 1.1901e-05
3:46711563 T G 1.552427 3.0894e-06
3:46712490 A G 0.044813 7.4082e-07
3:46717704 T C 0.070618 1.5190e-05
3:46721318 A G 1.372243 1.9064e-06
3:46726948 A C 0.132705 1.2558e-05
3:46729191 A G 0.033519 1.1132e-06
3:46731524 G A 0.608993 -7.9256e-06
3:46736187 G C 0.159095 -1.3971e-05
3:46741807 T C 0.036375 -2.1631e-05
3:46744930 T C 0.125753 1.3997e-06
3:46747192 G T 0.159744 4.2267e-06
3:46752828 A C 0.055709 5.8211e-06
3:46756216 A G 0.059997 -1.2565e-05
3:46756848 A G 0.119337 -1.0225e-05
3:46763418 A G 0.052677 1.4218e-05
3:46765277 T C 0.259155 -1.4322e-05
3:46773133 C A 0.086648 -8.4757e-06
3:46773375 A G 0.124243 3.8458e-06
3:46783959 C T 0.267348 -2.3051e-06
3:46784902 T C 0.360708 -7.5261e-06
3:46787689 G T 0.058348 3.0799e-06
3:46791012 A G 0.139012 -1.3180e-05
3:46792190 G A 0.049957 -4.2202e-05
3:46858523 A C 0.215063 -2.5733e-06
3:46867834 C T 0.063390 -3.6665e-06
3:46872592 G A 0.080375 -9.7418e-06
3:46879831 C T 0.298579 -8.8495e-06
3:46892161 T C 0.137577 2.8687e-06
3:46892807 T C 1.872292 -7.6580e-06
3:46903094 T C 0.229624 -3.3225e-06
3:46906444 T G 0.051783 2.1363e-06
3:46908828 A G 0.151945 2.2166e-05
3:46909812 T G 0.026995 9.4841e-06
3:46916593 G A 0.063774 5.3426e-06
3:46916790 A G 0.038962 -7.7563e-06
3:46929546 A G 1.316880 -8.9462e-06
3:46933960 G C 1.163086 -3.7116e-05
3:46935734 C A 1.200090 -2.0100e-05
3:46937781 A G 0.031598 -7.2305e-06
3:46944368 C T 0.042511 1.1688e-06
3:46945000 A G 0.061023 -1.0964e-05
3:46946663 A C 0.054537 4.2686e-06
3:46949112 A G 0.026593 2.0022e-05
3:46960591 T C 0.108318 1.0552e-05
3:46965111 T C 0.043589 3.5222e-06
3:46973571 A G 0.051093 2.2363e-05
3:46973673 C T 0.658556 1.2181e-05
3:46986832 T C 0.106125 1.3645e-05
3:46988561 T C 0.700136 2.2382e-06
3:46990918 T C 0.025740 -1.1476e-05
3:46995929 A C 0.020413 -1.1263e-05
3:47010116 A C 0.093301 -6.7711e-06
3:47011310 T C 0.044395 6.5777e-07
3:47022143 A C 1.157861 -4.5261e-06
3:47026101 A G 0.031241 -1.4887e-05
3:47053943 G T 0.042114 -3.9815e-05
3:47056034 A G 0.030439 7.3658e-07
3:47061183 A G 0.353235 4.4254e-06
3:47079112 A G 1.180894 1.9732e-06
3:47086411 A G 0.030017 9.4804e-06
3:47089064 G A 0.035447 -8.4163e-06
3:47095518 G A 1.158683 -2.1818e-06
3:47095733 C T 0.399976 -2.2860e-06
3:47112945 A T 0.048940 -4.4068e-06
3:47125385 A G 1.150177 6.6600e-07
3:47129903 T C 1.661663 2.5469e-06
3:47143123 C T 0.033237 -6.0103e-06
3:47148658 C T 0.053693 2.3653e-05
3:47162661 G A 1.190169 1.3237e-08
3:47162886 T C 0.029735 9.8245e-06
3:47184055 T C 0.031958 -9.5329e-06
3:47185650 G C 0.352358 1.6508e-06
3:47211343 C T 0.053221 -1.7450e-06
3:47229305 A G 0.074324 -1.8055e-05
3:47251284 C T 1.162342 -3.1317e-06
3:47262246 A C 0.774544 2.1910e-06
3:47264613 A G 0.029633 8.6776e-06
3:47264824 T C 0.041729 1.3689e-05
3:47275636 A G 0.054367 2.2614e-05
3:47282303 A G 1.195364 -4.8824e-06
3:47286320 C T 0.029701 6.6384e-06
3:47305025 T C 0.110841 4.8208e-06
3:47308746 A G 0.020028 -2.1933e-05
3:47323758 A G 0.039781 9.1393e-06
3:47328744 T C 0.322735 -3.1854e-06
3:47333129 G A 0.043827 1.5829e-05
3:47333651 G A 0.046397 -4.8998e-05
3:47338554 T C 0.896091 6.4793e-06
3:47346717 A G 0.321076 -2.4463e-06
3:47354021 A G 0.023921 -1.4551e-05
3:47371222 A G 0.385451 -2.0705e-07
3:47378588 A G 0.028773 7.8785e-06
3:47385585 A C 1.190801 -4.4494e-06
3:47400308 T C 0.062717 3.6845e-06
3:47405456 G A 0.827911 4.1120e-06
3:47418822 T C 0.066501 -8.4156e-06
3:47421299 C T 0.322147 -4.3911e-06
3:47441508 A C 0.040295 8.7584e-06
3:47452118 A G 0.778029 2.8475e-06
3:47452583 T C 0.026291 -1.8098e-05
3:47459679 T C 1.152815 -3.9636e-06
3:47461464 A C 0.050117 -7.6480e-06
3:47493478 C T 0.022330 -4.9679e-06
3:47518266 T C 0.791377 6.3449e-06
3:47523843 T C 0.383714 3.9110e-06
3:47536979 A G 0.036752 4.3137e-06
3:47537364 T C 0.079971 9.4001e-06
3:47539969 T C 1.208032 -2.4637e-06
3:47545777 T C 0.032054 9.5310e-06
3:47549361 T C 0.025060 -8.7119e-06
3:47551180 A G 0.027369 6.3651e-06
3:47576293 C T 0.024849 -8.5696e-06
3:47583156 A G 0.629124 -6.8818e-07
3:47588405 T C 0.055359 -1.0564e-05
3:47590727 G T 1.336246 8.6436e-06
3:47598663 A G 1.333737 8.0745e-06
3:47604086 C T 0.131685 -1.0035e-05
3:47610572 T C 0.040380 -4.2328e-06
3:47618825 C A 0.054754 -1.3984e-05
3:47618953 A C 1.338225 9.2109e-06
3:47651536 A G 0.027562 -3.6845e-06
3:47653085 A G 0.289508 -6.4973e-06
3:47656433 T C 1.340339 4.1261e-06
3:47657105 C T 0.086600 -1.9269e-05
3:47672891 C T 0.707663 2.9186e-05
3:47672915 G A 0.510596 1.2201e-05
3:47687940 A G 0.108784 -8.5917e-06
3:47698472 C T 0.024050 5.6530e-06
3:47712202 C T 0.581257 -3.2257e-05
3:47715545 C T 0.028932 1.4453e-05
3:47764617 C T 0.045677 -8.5901e-06
3:47807196 G T 0.064634 2.0260e-06
3:47821025 G T 0.036069 1.2881e-05
3:47823549 T C 0.031044 1.5409e-06
3:47856960 T G 0.023455 -1.4998e-05
3:47860864 C G 0.049933 -3.7516e-06
3:47873298 A G 0.029453 9.8587e-06
3:47882727 T C 1.356706 -1.2673e-07
3:47884953 T C 1.390351 4.3043e-06
3:47892431 T G 0.039125 -1.1741e-05
3:47895705 T C 0.094549 -6.2108e-06
3:47898719 G A 0.056597 -8.5711e-06
3:47911121 A G 0.073225 8.6785e-05
3:47912703 A G 0.150558 -1.1459e-05
3:47913498 T C 0.023037 1.5440e-05
3:47935009 A G 0.034342 5.2133e-06
3:47956424 T C 0.609551 2.9509e-06
3:47957996 G C 0.146791 -9.9021e-06
3:47958037 T G 0.606821 4.2764e-06
3:47973345 A G 0.086291 -1.7211e-05
3:47981735 T C 0.143024 8.4373e-06
3:47991523 T C 0.026189 -5.3546e-05
3:48009467 T C 0.198016 1.7768e-05
3:48012382 C T 0.033570 5.0752e-06
3:48020674 A G 0.049019 -7.6410e-06
3:48021282 T C 0.623806 -2.7353e-05
3:48031799 G A 0.023721 -2.1044e-05
3:48040283 T C 0.156042 -1.0497e-05
3:48042217 A C 0.030265 -1.9653e-05
3:48045137 A C 1.360861 -3.6270e-06
3:48057603 A G 0.028321 2.8263e-06
3:48069438 A C 0.036810 8.2933e-06
3:48074671 A G 0.032356 1.7774e-06
3:48090485 A G 0.159951 -3.5387e-05
3:48126286 T C 0.064304 1.5097e-05
3:48133968 C T 0.023717 -2.0219e-05
3:48140634 A G 1.302863 3.9703e-06
3:48141643 G A 0.137383 1.5127e-05
3:48165089 A G 0.157405 -1.4386e-05
3:48179938 A G 0.101600 -6.0886e-06
3:48186267 T C 1.326305 -9.4215e-07
3:48190802 T C 0.108499 -2.7200e-06
3:48205625 C T 0.067541 5.1206e-06
3:48207997 A C 0.149786 3.3362e-06
3:48216926 C T 0.023095 -2.1468e-05
3:48228212 A G 0.038350 -5.3352e-05
3:48229366 A C 0.031598 1.1258e-05
3:48237104 G T 0.716666 3.2304e-06
3:48238850 G A 0.039819 3.6541e-05
3:48241930 A G 0.068095 1.5835e-05
3:48249597 A G 0.063345 1.5585e-06
3:48249691 C T 0.043487 1.5196e-05
3:48257891 A G 0.022680 1.8716e-05
3:48261405 A T 0.025414 1.7312e-05
3:48265646 A G 0.028076 -5.5258e-05
3:48268509 T G 1.522328 -4.6580e-05
3:48272659 T C 0.077846 1.2836e-05
3:48282239 A G 0.099370 3.2218e-05
3:48309828 G C 0.642498 -9.1064e-07
3:48319424 G T 0.098547 3.1762e-05
3:48323489 A G 0.638395 -7.4076e-07
3:48343307 G C 0.065753 5.3145e-06
3:48357600 A G 0.031856 1.0263e-05
3:48369304 C G 0.023802 -2.0123e-05
3:48370424 C T 0.070893 -2.2503e-05
3:48370769 C A 0.629858 2.8048e-06
3:48376499 T C 0.066538 2.4858e-06
3:48381826 T G 0.101478 -1.1612e-05
3:48392800 T C 0.816032 1.2814e-05
3:48394419 G A 0.105320 1.8742e-06
3:48395322 G A 0.065691 2.2297e-06
3:48399828 T C 1.010624 7.2678e-06
3:48406223 G A 0.104514 1.2478e-05
3:48406286 C T 0.100019 -2.0296e-05
3:48414274 T C 0.048539 -2.0987e-05
3:48419898 A G 0.096548 8.2840e-05
3:48422235 A T 0.933404 -4.2619e-06
3:48446237 T C 0.149691 -7.7674e-06
3:48463437 G A 0.040689 -2.6574e-05
3:48463799 G T 0.039914 4.7201e-05
3:48469628 C T 0.020093 2.0977e-06
3:48478039 T C 0.921100 8.9222e-08
3:48479618 T C 0.932143 -7.1884e-06
3:48487048 A C 0.519486 2.3778e-05
3:48487338 A G 0.929362 -1.3162e-06
3:48489398 G A 1.070594 5.4011e-06
3:48496758 A G 0.924300 -8.7624e-07
3:48500072 C G 0.058922 -1.5654e-05
3:48507667 C T 0.408502 -3.3164e-05
3:48508585 T C 0.899168 -2.3769e-06
3:48509515 G T 0.078815 -1.4540e-05
3:48519844 C T 0.081201 1.7518e-05
3:48531227 T C 0.807703 1.3805e-05
3:48540149 A G 0.025492 -1.5032e-05
3:48549762 C T 0.053853 -1.7270e-05
3:48550196 A G 0.069917 -7.1595e-06
3:48553225 C T 0.028239 -3.3884e-06
3:48555246 A G 0.022905 7.6527e-06
3:48580173 G A 0.377357 5.3614e-05
3:48586697 T C 0.052969 -1.4736e-05
3:48591716 C T 0.074385 -1.8319e-05
3:48594926 G A 0.028280 1.4778e-05
3:48600145 T C 0.081324 7.3719e-05
3:48616291 A G 0.055210 1.2450e-05
3:48620492 G A 0.027280 -5.9292e-06
3:48623124 A G 0.117593 -5.6904e-06
3:48626047 A G 0.078254 6.9941e-05
3:48628014 A G 0.287105 -3.5472e-06
3:48633245 A C 0.046846 -2.3595e-06
3:48641971 G A 0.058375 -1.9650e-05
3:48645842 G A 0.049739 -2.0595e-05
3:48658467 A C 0.352480 -6.0732e-06
3:48659009 T G 0.141688 -9.4306e-06
3:48669447 T C 0.203078 -8.2156e-06
3:48680470 T C 0.037905 -7.0789e-06
3:48691316 C T 0.229512 -5.2602e-06
3:48694981 T C 0.043603 1.5563e-06
3:48695027 G C 0.026981 -1.5040e-05
3:48695834 C T 0.239412 -3.4535e-06
3:48697654 G C 0.222903 -2.2791e-06
3:48716075 A G 0.067500 -1.4980e-05
3:48716536 A G 0.029099 3.0167e-06
3:48717048 T C 0.023336 1.2942e-05
3:48719453 C A 0.220988 -2.1400e-06
3:48725707 T C 0.194123 1.1873e-05
3:48726170 G T 0.021313 1.4988e-05
3:48730203 T C 0.089786 5.7750e-06
3:48732846 A G 0.065919 3.7801e-06
3:48749543 C T 1.295397 -2.7868e-05
3:48752654 T C 0.246025 3.0442e-06
3:48770732 T C 0.216667 1.9484e-06
3:48789310 T C 0.104133 -1.4584e-05
3:48801840 T C 1.309129 -2.9248e-05
3:48819376 T G 0.115247 -2.2516e-05
3:48822253 A G 0.046792 2.4208e-05
3:48830593 T C 0.317941 -6.2626e-06
3:48833257 T C 0.029024 -5.5739e-05
3:48837182 C T 1.530257 -2.7885e-05
3:48858302 C G 0.053789 1.8477e-06
3:48893780 C T 1.313351 -2.6700e-05
3:48893984 A G 0.028698 1.7060e-05
3:48918313 C T 0.091336 1.7450e-05
3:48918370 G A 0.037214 -1.1588e-05
3:48925045 T G 0.064178 9.4974e-06
3:48934620 A G 0.072477 -1.3246e-05
3:48965078 C A 0.114571 1.2520e-06
3:48973599 A G 0.045704 -2.5014e-05
3:48982335 T C 0.148188 2.6158e-05
3:48982774 T C 0.030728 1.0344e-05
3:48989644 A G 0.164463 1.0348e-05
3:49012104 T C 0.029816 1.0300e-06
3:49019488 G A 0.024027 -2.8066e-06
3:49021111 C T 0.111446 6.2313e-07
3:49024066 A T 0.030738 5.5196e-06
3:49033485 G T 0.147817 2.6217e-06
3:49035885 T C 1.312930 -2.8298e-05
3:49056150 A C 0.234268 -1.8781e-05
3:49067904 C T 0.213427 6.0300e-06
3:49070499 T C 1.530264 -3.3020e-05
3:49086317 C T 0.023979 -1.4146e-05
3:49088359 G A 0.061323 3.7287e-06
3:49089437 G A 0.028895 1.7634e-05
3:49120006 C T 0.186851 -3.6124e-06
3:49138810 C T 0.137366 7.4998e-06
3:49141714 A G 0.028457 1.5840e-05
3:49143438 A C 1.556140 -3.3189e-05
3:49145304 G A 1.554276 -2.9188e-05
3:49156473 G C 0.216660 2.0606e-06
3:49156676 G A 1.337140 -2.9612e-05
3:49162284 T C 0.234414 -1.8438e-05
3:49162583 T C 0.089602 1.6317e-05
3:49166460 T C 0.048441 1.7733e-06
3:49173197 T C 0.133790 4.7286e-06
3:49191225 T C 0.054210 -2.6557e-05
3:49204293 C T 0.055890 -1.1079e-05
3:49210732 C A 1.547290 -7.3396e-05
3:49213637 T C 1.556123 -7.8731e-05
3:49214606 A G 0.049338 2.2224e-05
3:49228501 T C 0.029034 -5.0881e-05
3:49244657 A G 1.463804 -4.9495e-05
3:49273996 T C 1.244988 -4.2984e-05
3:49278923 C T 0.032489 -2.9784e-06
3:49286575 A C 0.026386 -1.0382e-05
3:49293819 G T 0.032319 -3.5350e-06
3:49313978 T C 0.216334 3.2616e-06
3:49314110 C T 0.020508 -1.2790e-05
3:49326178 G A 0.341356 2.8528e-05
3:49334768 A G 1.276222 -3.9665e-05
3:49340007 T A 0.031248 -4.9674e-05
3:49372852 G A 0.030037 1.6373e-06
3:49391849 T C 0.061357 -5.5162e-06
3:49400482 C T 1.480626 -3.6307e-05
3:49415301 A G 0.159615 2.1828e-05
3:49416497 C A 0.031292 8.0910e-06
3:49424231 G T 0.139512 1.1485e-05
3:49424237 T C 0.033189 6.8398e-07
3:49437333 C A 0.025400 6.3679e-06
3:49443418 C T 0.070682 1.4084e-05
3:49448423 A G 0.518653 3.8718e-05
3:49448566 C A 0.280982 -1.3089e-05
3:49475327 G T 0.090639 -4.9452e-05
3:49490488 T G 0.064229 1.9387e-05
3:49508903 T C 0.026267 -9.1838e-06
3:49538799 C T 0.876202 -2.9223e-05
3:49546864 T C 0.056281 -1.0870e-05
3:49548226 G A 0.027046 2.2257e-06
3:49550774 G A 1.481520 -3.6935e-05
3:49567869 A C 0.129979 -1.1060e-05
3:49572140 G A 0.608024 -9.1711e-09
3:49577017 C A 0.280190 -3.0799e-05
3:49585243 G C 0.444901 2.9102e-05
3:49597055 T C 0.204329 5.0771e-06
3:49599902 C T 0.063917 9.5393e-06
3:49606188 C A 0.355026 1.0436e-05
3:49620770 G A 1.064233 -1.9721e-05
3:49636901 A G 0.040930 -2.1776e-05
3:49649071 T C 1.049352 -1.4826e-05
3:49657209 C G 0.184185 -1.9731e-06
3:49660642 A G 0.029041 -4.8756e-06
3:49663488 A G 0.048308 -6.3351e-06
3:49689642 T C 0.035559 1.8374e-05
3:49698115 A G 0.029640 -4.7928e-07
3:49701298 A G 1.064127 -1.3803e-05
3:49703631 T G 0.060122 -3.1147e-05
3:49717795 A C 0.139920 9.0147e-06
3:49719729 A G 0.580856 -1.2823e-05
3:49721532 A G 0.567614 -2.0280e-05
3:49721812 A G 0.031197 -4.7808e-05
3:49737954 A G 0.118950 2.0199e-05
3:49738816 A G 0.107890 -4.3017e-06
3:49740450 T C 0.063301 9.1529e-06
3:49749976 A G 0.203983 5.3998e-06
3:49760431 C G 0.042188 2.6367e-05
3:49768927 C T 0.072365 -1.1554e-05
3:49770032 A G 0.649713 -1.0273e-05
3:49771943 T C 0.116383 2.2136e-05
3:49788969 C T 0.996536 -1.5629e-05
3:49807687 A G 0.054526 -3.3670e-05
3:49808274 G T 0.350974 4.0708e-05
3:49817450 C T 0.354867 4.0605e-05
3:49824756 A G 0.032774 -1.0949e-06
3:49831058 A G 0.032244 1.6108e-06
3:49832788 A G 0.248724 -4.4918e-05
3:49834571 G A 0.352664 4.2756e-05
3:49838052 A G 1.582791 -8.7125e-07
3:49840843 C T 0.057158 -7.6903e-06
3:49847623 G A 0.651488 -1.3797e-05
3:49868804 C G 1.752962 -4.2257e-06
3:49869158 C A 1.007330 1.5538e-05
3:49869243 T C 0.076924 1.0142e-06
3:49895052 C G 0.929681 -2.0816e-07
3:49899795 A G 0.856354 3.2746e-06
3:49901650 G A 0.026631 -1.3258e-05
3:49902544 G A 1.017115 7.9553e-06
3:49928614 A T 0.094614 -3.1878e-05
3:49935526 G T 0.021354 -1.3746e-05
3:49936102 C T 1.036225 1.6240e-05
3:49940078 T C 0.145761 -6.4597e-06
3:49941436 A G 1.017495 7.7167e-06
3:49949071 G A 0.864758 4.6720e-06
3:50005916 T C 0.028011 1.3244e-06
3:50013778 A G 0.053690 -4.3142e-05
3:50046446 G A 0.026461 5.3057e-06
3:50058610 T G 1.879422 -2.1720e-05
3:50061961 A C 0.216263 1.3768e-05
3:50062878 A G 0.510555 1.2037e-05
3:50067927 T C 0.070886 -1.6628e-05
3:50070763 C A 0.932439 -1.8618e-05
3:50080454 G T 0.027178 -1.4872e-05
3:50103917 A G 0.212438 3.8559e-06
3:50108792 A C 1.104055 -5.5417e-06
3:50112998 C T 0.171004 2.1432e-05
3:50129399 T C 0.948231 -1.7316e-05
3:50144083 G A 0.022765 4.6107e-06
3:50153356 C T 1.119650 -3.4135e-06
3:50154223 C T 0.224803 -1.3448e-06
3:50159679 A G 0.356230 -7.9365e-06
3:50174025 C T 0.543961 -1.6024e-06
3:50174197 T G 1.481377 -2.1386e-05
3:50174848 A G 0.944297 -1.5814e-05
3:50176739 A C 0.514798 4.3327e-06
3:50178011 A G 1.265859 -1.7689e-05
3:50181135 G T 1.609677 1.3562e-06
3:50187790 T G 0.699551 1.3209e-05
3:50189531 T G 0.172058 8.7567e-06
3:50200789 C T 0.132552 6.9662e-06
3:50207227 T C 0.927030 -7.8502e-06
3:50212958 T C 0.110205 -1.5302e-05
3:50242387 T G 0.875968 7.4792e-06
3:50255305 G A 0.272050 -1.2910e-05
3:50256928 A G 0.045323 5.3649e-06
3:50272712 A G 0.128122 -2.1833e-05
3:50282876 C T 0.054312 5.2470e-06
3:50286953 A G 1.795603 -4.6364e-06
3:50289853 T C 0.036657 1.3362e-05
3:50291785 A G 0.241894 -2.1351e-05
3:50300117 C T 0.276627 -1.1106e-05
3:50306249 C T 0.235380 -1.4510e-05
3:50332697 A G 0.962449 3.6271e-06
3:50337422 A G 0.207335 1.3736e-05
3:50339622 T C 0.126694 8.4093e-07
3:50354447 T C 0.026474 -6.3738e-06
3:50357869 C A 1.284433 -5.9955e-06
3:50369546 A C 0.227183 -1.0618e-05
3:50371432 A C 0.962619 1.8220e-06
3:50388607 A C 0.273795 -9.4678e-06
3:50420554 A C 0.353354 -7.5706e-05
3:50440552 A C 0.392853 5.9299e-06
3:50443341 T C 0.090371 1.8590e-05
3:50456570 A G 0.027253 -8.3186e-06
3:50477905 T C 0.261174 -5.1947e-05
3:50495364 A G 0.023639 1.5743e-05
3:50499944 T C 0.060126 -3.9691e-05
3:50506057 T C 0.092077 -7.6934e-06
3:50513157 G A 1.315606 -1.0071e-05
3:50513613 T C 0.071389 -1.8282e-05
3:50519490 T C 0.038466 -1.4576e-05
3:50552866 A G 0.186980 -2.1419e-06
3:50553156 G A 0.509055 7.6643e-06
3:50567736 T C 1.705133 2.6155e-05
3:50575312 A G 0.293588 -2.1745e-05
3:50579086 A G 0.036990 2.2943e-05
3:50579382 G A 0.135905 1.3809e-05
3:50592504 A G 0.165660 -2.5536e-06
3:50597092 A G 1.738734 2.4728e-05
3:50628029 C T 0.094838 6.5772e-07
3:50632870 T C 0.260450 -2.1581e-05
3:50635590 T C 0.042474 -4.0297e-05
3:50648722 T C 0.130825 -2.9265e-05
3:50651751 G A 0.318988 -1.2318e-05
3:50671766 T C 0.095749 1.1246e-05
3:50678967 A C 0.059901 8.5745e-06
3:50684811 A G 0.154743 -1.5962e-05
3:50692394 C G 1.049372 -5.5049e-06
3:50693838 T C 0.022728 2.4104e-05
3:50697541 G A 0.089511 -5.9549e-05
3:50702484 C A 0.236617 -8.9800e-06
3:50705454 T C 0.025237 -1.1634e-06
3:50707887 C T 0.231943 1.0251e-05
3:50711073 A G 0.021398 4.1836e-06
3:50721022 A G 0.055607 6.9226e-06
3:50743684 A G 0.120904 2.6455e-06
3:50751149 T C 0.071661 1.1022e-05
3:50776882 A C 0.056060 3.2713e-05
3:50781416 A G 0.052034 -2.0285e-05
3:50789602 G A 0.164976 1.1641e-05
3:50836602 C T 0.159747 1.1000e-05
3:50855518 A G 0.434854 -5.1529e-06
3:50863317 C T 0.043613 2.5954e-05
3:50881291 A G 0.038870 -2.4394e-05
3:50888677 T C 0.061078 -1.6649e-06
3:50908993 T C 0.032835 -8.8747e-06
3:50910004 G T 0.162583 1.1622e-05
3:50910499 C T 0.293636 8.0852e-06
3:50911302 T C 0.358294 -4.1625e-06
3:50927009 C T 1.312899 -3.6011e-06
3:50962551 C T 0.237202 -8.0549e-06
3:50965468 A G 1.926472 2.3397e-05
3:50983156 G A 0.038411 -2.8241e-05
3:50993009 T C 0.056532 3.1814e-05
3:50998816 C T 0.165231 -1.1288e-05
3:50999864 C T 0.065467 8.3186e-06
3:51017440 G A 0.038897 8.4273e-06
3:51024903 G A 1.741396 -1.1929e-06
3:51031945 G A 0.056886 4.4914e-06
3:51043528 A G 0.091139 -1.5670e-06
3:51056571 T C 0.023724 1.4516e-05
3:51071713 C T 0.098925 -2.6510e-05
3:51074935 A G 0.025291 2.3624e-06
3:51089954 G A 0.081647 1.9741e-05
3:51089980 A G 1.749515 1.8042e-05
3:51094097 T G 0.038727 -9.9962e-06
3:51095202 A G 0.033451 -8.8618e-07
3:51101185 C T 0.135374 3.6325e-06
3:51103093 G A 1.006613 -2.0532e-06
3:51108107 T C 1.750256 1.5883e-05
3:51114107 A G 0.136666 1.7731e-05
3:51135844 G C 0.026794 4.2766e-06
3:51136702 G A 0.045204 -9.8386e-07
3:51160402 A C 0.043497 2.2039e-05
3:51163001 G A 0.038302 3.1718e-05
3:51175662 T A 0.036456 -1.0741e-05
3:51177608 C T 0.104664 -3.7293e-07
3:51191466 T C 0.167907 -2.8533e-05
3:51192126 A G 0.048254 -5.3901e-06
3:51230200 A C 1.746458 1.0218e-05
3:51245619 A G 0.036317 9.1746e-06
3:51252076 A T 0.046853 1.6217e-05
3:51273773 C T 1.969194 -1.5333e-05
3:51274577 A G 0.045299 -2.5339e-05
3:51284026 C T 0.063658 2.0193e-06
3:51284317 A G 0.061238 -2.5645e-06
3:51334598 C T 1.746190 9.7804e-06
3:51334715 G A 1.784832 1.7484e-05
3:51355875 A C 0.046530 -1.1499e-05
3:51357337 C A 0.023347 1.7505e-05
3:51365939 T C 0.109937 2.5685e-05
3:51367982 G A 0.136210 -1.8879e-05
3:51373707 G A 0.032506 -4.1578e-06
3:51375985 A G 0.024863 1.0835e-06
3:51379274 C T 1.724026 1.7782e-05
3:51379422 T C 0.062815 -1.7322e-06
3:51381199 G A 1.665695 1.1689e-05
3:51386215 A G 0.065518 7.0102e-06
3:51388394 C G 0.167513 -2.5326e-05
3:51388678 T C 0.112004 -3.2883e-06
3:51390348 G A 0.032614 -4.6729e-07
3:51396782 C A 0.031428 -3.1690e-06
3:51397123 A G 0.063274 1.7144e-05
3:51398782 G T 0.073174 -2.4965e-05
3:51408051 T C 1.704518 1.2540e-05
3:51409600 C T 0.712735 2.8257e-05
3:51410485 C T 0.318376 9.1519e-06
3:51428429 T G 0.063498 4.6935e-06
3:51430657 C A 0.032767 -3.4720e-06
3:51435781 G A 0.022544 4.2712e-06
3:51436991 G A 0.070421 1.0218e-05
3:51443999 G T 0.090819 -5.7650e-05
3:51471446 C T 0.056842 4.3302e-06
3:51477140 G A 0.028327 -8.2331e-06
3:51484469 A G 1.691823 2.1015e-05
3:51500591 C T 0.146583 -1.3617e-05
3:51512012 C T 0.042511 -4.8348e-05
3:51554042 C T 0.032346 -3.7850e-06
3:51570508 C T 1.727497 2.1275e-05
3:51602389 G A 0.105843 -4.9804e-06
3:51614199 T C 0.156861 1.2837e-05
3:51626449 G A 1.220142 1.0063e-05
3:51640618 C T 0.090180 8.7070e-06
3:51652381 C G 0.030986 -5.9298e-06
3:51657172 T C 0.089096 -1.2563e-05
3:51663912 A G 0.057845 -6.7385e-07
3:51668102 T C 0.073725 -3.9139e-06
3:51680889 A G 0.032856 -2.4160e-06
3:51690400 T G 0.023921 2.2219e-05
3:51705952 T C 0.032207 -3.8491e-06
3:51706617 A G 0.063532 4.9899e-06
3:51708144 T G 0.134198 2.0415e-05
3:51713789 A G 0.025186 -6.9459e-07
3:51714373 A G 0.030932 -7.3598e-06
3:51738101 A G 0.135741 -1.6420e-05
3:51738256 G A 1.712127 2.0493e-05
3:51747288 A G 0.032584 -2.0122e-06
3:51754424 T G 0.157422 1.5248e-05
3:51755065 C T 0.265768 -2.4704e-05
3:51768810 A G 0.049427 -3.4917e-05
3:51769100 A G 0.033743 8.4909e-06
3:51772347 G A 0.274168 -1.8978e-05
3:51775803 A G 0.044643 1.2806e-05
3:51797114 T C 0.131563 6.6512e-06
3:51811751 A G 0.031380 1.0123e-05
3:51827942 A G 0.132155 2.4760e-05
3:51830565 G T 0.020297 -1.2709e-05
3:51834238 T C 0.057117 -5.6934e-07
3:51841407 T C 0.086359 -1.2125e-06
3:51846359 A G 0.028681 3.9691e-06
3:51854377 G C 0.225932 -4.0098e-06
3:51863322 A G 0.334951 -4.9278e-06
3:51868324 T G 0.465116 -9.5998e-05
3:51870783 T C 0.129975 -8.3849e-06
3:51874679 T C 1.398718 -6.4571e-06
3:51881578 G A 0.370550 3.9817e-06
3:51895693 A G 0.146050 3.1075e-05
3:51897361 C T 0.021463 -4.0607e-06
3:51899268 T C 1.628869 -7.9963e-06
3:51910302 G T 1.967226 -2.4267e-05
3:51916064 C T 0.405959 -6.2973e-06
3:51917610 A G 1.742746 9.4241e-06
3:51918228 G A 1.340866 1.4213e-05
3:51926907 A G 0.090558 -1.3246e-05
3:51929096 T C 0.021059 2.3160e-06
3:51929183 T C 0.078801 6.8707e-06
3:51930850 C T 0.372740 1.0612e-06
3:51936949 C T 1.537883 -6.0480e-06
3:51941785 T C 0.090122 9.3286e-06
3:51955963 G A 0.088569 3.4486e-05
3:51961303 C A 1.941033 -5.5329e-06
3:51963904 C T 0.128595 1.1292e-05
3:51968015 A G 0.038982 -7.2390e-06
3:51970296 G T 0.025601 -2.3736e-05
3:51978220 G A 1.973553 3.9539e-06
3:51991615 T C 0.073083 1.8997e-05
3:52011029 A G 0.083333 -9.7325e-06
3:52011912 A G 0.086808 2.4302e-05
3:52013883 G A 0.704759 -4.8405e-05
3:52014486 A G 0.063162 -8.3395e-06
3:52015236 C T 0.070781 -8.7867e-06
3:52020411 T C 0.032910 -3.4634e-06
3:52034426 A G 0.040890 6.9858e-06
3:52041566 A G 0.207535 -6.4336e-06
3:52042004 C G 0.085907 -3.7194e-06
3:52046707 A G 0.071036 7.6241e-06
3:52065202 T G 0.184457 -2.2567e-05
3:52068736 A C 0.048274 2.7572e-05
3:52086586 G C 0.047485 1.2622e-05
3:52087012 T C 0.023214 4.0417e-05
3:52094201 C T 0.047924 6.3233e-05
3:52100217 A G 0.155736 -2.5713e-06
3:52101799 T C 0.251937 8.7005e-06
3:52108465 A G 0.038054 2.8227e-05
3:52120968 A G 0.020226 1.0232e-05
3:52122163 T C 0.071406 4.5508e-06
3:52139064 C G 0.048376 -4.6052e-06
3:52140591 T G 0.162794 -1.1068e-06
3:52149649 T C 0.143435 1.4952e-05
3:52156623 A C 0.020844 1.4009e-05
3:52158955 A G 0.193848 6.9878e-06
3:52159476 A G 0.668225 -2.7648e-05
3:52160175 A G 0.041862 -1.6078e-05
3:52163992 T A 0.102542 -1.5254e-06
3:52170862 C G 0.385734 -5.6820e-06
3:52176701 T C 0.307667 9.3556e-06
3:52209320 G A 0.143972 1.3113e-05
3:52211822 G A 0.501630 -7.3559e-06
3:52212661 C G 0.873377 -6.9596e-07
3:52212974 A G 0.195119 -8.2857e-06
3:52220203 C T 1.067571 2.2139e-05
3:52220483 C T 0.092706 2.5691e-05
3:52221849 A C 1.052245 2.0682e-05
3:52236762 A G 1.054785 1.1462e-05
3:52260782 G A 0.319342 4.0113e-06
3:52263967 A G 0.098911 1.4256e-05
3:52264907 C T 0.428296 2.2136e-05
3:52268866 C T 1.248054 -9.8962e-06
3:52269228 A G 0.137771 -8.2170e-07
3:52287293 C T 0.632013 -4.2227e-06
3:52305719 G A 0.109304 -4.0453e-05
3:52319215 C T 0.092798 -6.3658e-06
3:52325106 G C 0.100611 1.9360e-05
3:52331814 A G 0.032037 -1.2321e-06
3:52333944 A G 0.095491 1.3394e-05
3:52337837 A G 0.042127 -5.8519e-06
3:52338852 C T 0.991630 5.2160e-06
3:52364168 A G 0.158241 -6.6929e-06
3:52367932 G A 0.282144 -1.3556e-05
3:52378540 C G 0.098554 1.5458e-05
3:52382473 C A 0.105789 -3.5977e-06
3:52384825 A C 0.022371 4.6064e-06
3:52387078 C T 0.381035 7.6533e-06
3:52387292 T C 0.022381 -3.4769e-06
3:52394055 A G 0.063502 1.5573e-05
3:52404178 G A 0.021385 -2.0761e-05
3:52414112 T C 0.045748 -5.7197e-06
3:52429665 T C 0.099611 2.0617e-05
3:52430526 A G 0.411341 2.5447e-05
3:52434095 T G 0.068530 6.8399e-06
3:52448051 A G 0.093189 -5.3517e-06
3:52450043 G A 0.626594 2.6492e-07
3:52453893 T C 1.899960 -1.8993e-05
3:52454262 G T 0.259230 -2.0878e-07
3:52455432 T C 0.065015 -1.1616e-05
3:52467263 A G 0.933962 -1.3656e-05
3:52469122 G C 0.089793 -1.6771e-05
3:52488639 G C 0.401597 2.0192e-05
3:52506426 T C 1.880255 -1.8709e-05
3:52507782 A G 0.110943 -1.2213e-06
3:52510592 A G 1.958454 -2.0500e-05
3:52519854 C G 0.258240 -5.0633e-06
3:52532118 G A 1.589920 -7.5449e-06
3:52536308 C A 1.705888 -1.3093e-05
3:52536514 A G 0.644100 1.5608e-06
3:52540773 C T 0.973104 -1.2621e-05
3:52544470 G A 1.955442 -1.1631e-05
3:52551010 T C 0.174187 4.7071e-05
3:52554304 C G 1.861688 3.5368e-06
3:52556890 G A 0.916062 -3.7488e-07
3:52557445 A G 0.071852 -1.0278e-05
3:52558008 C T 1.115914 -3.7118e-07
3:52566914 A C 1.058875 2.0355e-05
3:52570330 G T 0.044776 9.5295e-06
3:52570765 C G 0.041668 -4.8971e-05
3:52581435 C T 0.392758 -1.8252e-05
3:52584787 C T 0.775020 -1.1866e-05
3:52586331 C T 0.057773 5.5263e-06
3:52587387 A C 1.745414 1.0232e-05
3:52608672 T C 0.108536 -1.6261e-06
3:52641568 G T 0.100359 -9.9043e-06
3:52649748 G A 0.970605 -2.2528e-06
3:52653645 T C 0.130788 -2.5459e-05
3:52660127 G A 0.119126 -4.4617e-06
3:52695650 C A 0.110209 -1.3640e-05
3:52699089 T C 0.134103 -4.8307e-06
3:52706125 T C 0.041733 -4.2615e-05
3:52709810 T C 0.047805 -1.2764e-05
3:52723309 T C 0.052320 3.9907e-05
3:52740182 G C 0.819252 -2.9331e-05
3:52756045 C T 0.076098 1.8052e-05
3:52764787 A C 0.156052 1.3710e-05
3:52769047 C T 0.113027 -3.0985e-06
3:52774017 C G 0.094056 -3.4874e-05
3:52792537 C T 0.533680 3.1231e-05
3:52795973 A G 0.118769 -4.4864e-06
3:52797634 C G 0.764103 -1.3448e-05
3:52817593 C T 1.748872 1.2891e-05
3:52819883 G T 1.961398 1.0217e-05
3:52820981 T A 0.711586 -1.9632e-05
3:52821011 G A 0.727348 -1.7935e-05
3:52821666 T C 0.031564 5.8605e-06
3:52825912 A C 0.172881 -2.2113e-05
3:52833219 A G 0.660861 -1.6266e-06
3:52833805 A C 0.898706 2.0109e-05
3:52833881 T C 0.114764 4.8488e-06
3:52835354 T C 0.678231 1.8429e-06
3:52836533 A G 0.024227 1.0070e-06
3:52844534 T C 0.227197 3.1467e-05
3:52847473 T C 0.047744 1.2477e-05
3:52855229 C T 0.518470 1.5476e-05
3:52865126 A C 0.307215 3.6419e-05
3:52868445 A G 0.448522 6.3252e-06
3:52874288 C T 0.462903 1.1103e-05
3:52875772 A G 0.132641 3.5840e-06
3:52876853 T C 0.027022 2.7442e-05
3:52886240 T C 1.237015 -4.6930e-05
3:52893343 C T 0.063556 -6.0358e-06
3:52895785 A G 0.748389 4.8311e-05
3:52903872 C A 0.089065 -3.9708e-05
3:52905213 G A 0.724842 3.3803e-05
3:52913279 T C 0.199478 1.3936e-05
3:52914680 C T 0.033665 -9.0887e-06
3:52920440 T C 0.051450 -1.1442e-06
3:52934598 G A 0.092788 1.2372e-06
3:52937774 G A 0.449786 1.5595e-05
3:52956023 G A 0.259522 1.7404e-05
3:52960859 T C 1.526289 -2.1341e-05
3:52964920 A G 0.079950 1.6898e-05
3:53025837 T C 0.675548 -5.1663e-05
3:53040746 A G 0.039047 9.4183e-07
3:53055311 A G 0.853396 1.7503e-05
3:53058112 G A 0.034960 -2.1670e-05
3:53058459 C A 0.061003 -1.5657e-05
3:53081128 T G 0.078886 -1.7737e-06
3:53108815 T C 0.023449 -1.2161e-05
3:53112320 T C 0.155246 4.5582e-06
3:53113762 A C 0.201395 6.3942e-06
3:53115627 T C 0.034372 -2.7738e-05
3:53119087 A G 0.153703 -2.1432e-05
3:53121276 G A 1.118198 4.0180e-05
3:53131277 A G 0.133079 1.0632e-06
3:53133149 G C 1.179993 1.8537e-05
3:53139644 C T 0.086621 3.4195e-05
3:53147576 A C 0.207624 6.6091e-06
3:53151770 T C 0.044235 -6.3264e-06
3:53155072 T C 0.206107 8.0056e-06
3:53157560 A G 0.032346 -1.0751e-05
3:53160243 A G 0.637378 -2.9502e-05
3:53173097 A C 0.045955 -1.1109e-05
3:53175017 A G 0.696250 3.3541e-06
3:53178986 T C 0.084377 -2.7202e-05
3:53179754 T C 1.770611 -3.3882e-05
3:53185626 A G 0.267518 7.8537e-06
3:53202372 A G 0.047815 2.5996e-05
3:53205106 A G 0.286931 8.0959e-05
3:53209438 A G 0.357838 -1.2281e-05
3:53212574 G C 1.275957 -3.3766e-05
3:53212783 T C 0.048981 1.0654e-05
3:53215875 C A 1.261304 -4.8565e-05
3:53218769 T C 0.034257 -1.7079e-05
3:53227791 T C 0.106221 1.7486e-07
3:53228919 A G 0.450932 3.0619e-05
3:53235070 T C 0.135469 2.1808e-05
3:53236219 A G 0.065661 -2.4675e-05
3:53244333 G A 0.723411 -4.3105e-05
3:53247930 C A 1.943039 -1.6023e-06
3:53249136 A G 0.824464 6.1105e-06
3:53264014 A G 0.029606 -4.2687e-06
3:53269275 C T 0.399904 -1.4893e-06
3:53281750 G C 0.560145 -2.3726e-05
3:53282303 G A 1.751357 3.0725e-05
3:53285481 T G 0.082660 2.8421e-06
3:53293986 A G 0.725617 -1.5927e-05
3:53295786 A G 0.059694 -9.4975e-06
3:53296223 A G 0.024530 1.1284e-06
3:53303906 A G 0.039180 -1.1485e-06
3:53317098 T C 0.319866 6.7654e-06
3:53322431 C G 0.367443 -2.3830e-05
3:53329760 T C 0.115472 -3.0942e-05
3:53338368 C T 0.165126 2.4125e-05
3:53343018 G C 0.045207 -2.3503e-06
3:53364140 G A 0.056702 -3.3986e-06
3:53368786 T C 0.067701 -1.7493e-05
3:53369590 A G 0.414241 1.5297e-05
3:53393844 T C 0.137713 3.6209e-07
3:53409900 T G 0.051463 -1.5062e-05
3:53414424 T C 0.059453 -1.1490e-05
3:53434612 C T 1.509742 -3.0496e-05
3:53442907 G A 0.207790 4.7450e-06
3:53462414 T G 0.104681 2.8293e-05
3:53464319 A G 0.040917 1.0259e-06
3:53465890 A G 0.610632 -4.8644e-06
3:53470863 G A 0.531787 1.3139e-05
3:53471102 A G 0.070927 1.7067e-06
3:53485628 T C 0.074388 6.3948e-07
3:53485719 G A 0.036558 -4.4441e-06
3:53487859 A G 0.062944 -2.3073e-06
3:53509533 G T 0.051164 2.6720e-05
3:53512550 A G 0.115781 -1.5265e-07
3:53516203 T C 0.776363 -5.9515e-06
3:53520140 G A 0.156443 1.4017e-05
3:53521621 G A 0.109532 -1.0266e-05
3:53535073 T C 0.367286 -1.3143e-05
3:53537879 C T 0.698086 -2.3618e-05
3:53546047 G A 0.075020 -6.5094e-06
3:53551817 T C 0.024254 -9.1874e-06
3:53552663 G A 0.125589 -7.1353e-06
3:53553086 T C 0.092166 3.1069e-05
3:53553745 C T 1.557710 1.5758e-05
3:53555607 T G 0.499720 1.3328e-05
3:53560321 C T 0.469964 2.5245e-05
3:53562602 C T 1.056831 -2.2464e-05
3:53566360 G A 0.043168 4.8358e-06
3:53566450 G A 0.049352 -3.0984e-06
3:53566677 T C 0.073943 -1.3965e-05
3:53573081 A C 0.087076 6.4712e-07
3:53576679 C A 1.550904 1.2891e-05
3:53586710 G T 0.037061 8.0183e-06
3:53587939 G A 0.340190 6.8739e-06
3:53590303 A G 0.594136 4.0389e-05
3:53591700 T C 0.043297 -3.3392e-05
3:53594376 A G 0.068051 -4.3806e-06
3:53600137 T C 0.349937 1.5434e-05
3:53603624 C T 1.349859 8.6010e-06
3:53604840 G A 0.142045 -2.3741e-05
3:53610963 A G 0.175380 9.4710e-06
3:53612327 T G 0.091941 -1.4985e-05
3:53616011 G A 0.153410 -1.1238e-06
3:53616070 A C 1.631024 2.1184e-05
3:53618162 A G 0.050453 -7.2866e-07
3:53619142 T C 0.478433 3.6592e-05
3:53630338 C T 0.139053 -1.0545e-05
3:53634426 G A 0.803878 5.4298e-06
3:53649315 T C 0.037109 5.5446e-06
3:53654893 T C 0.467649 -1.7415e-05
3:53668132 C T 0.984055 7.9678e-05
3:53669641 T C 0.146974 2.2385e-05
3:53675109 C T 0.044691 -1.1567e-05
3:53680124 T C 0.028253 -1.7319e-06
3:53691735 A G 0.116730 2.5397e-06
3:53693070 C T 0.400428 3.7534e-05
3:53696138 C G 0.144322 -3.9954e-06
3:53696813 G A 0.066511 -6.9726e-06
3:53699533 T C 0.058402 1.2377e-05
3:53711837 A C 0.090547 -4.4108e-06
3:53712675 G A 0.408808 1.0030e-05
3:53716045 G A 0.546090 2.4591e-05
3:53723091 A G 0.144139 2.6798e-05
3:53730742 A G 0.063995 7.6855e-06
3:53737575 T C 0.968674 3.3809e-05
3:53740699 T C 0.941788 8.4576e-06
3:53741132 A G 0.949162 -2.1029e-05
3:53743436 T A 0.046605 1.0980e-05
3:53751033 T C 0.091952 2.8850e-05
3:53759721 G A 0.454862 8.8979e-06
3:53761674 T G 0.095280 3.0248e-05
3:53765663 G A 1.699762 5.6476e-06
3:53766284 A G 0.170182 -4.4172e-05
3:53767943 A G 0.030405 2.5122e-06
3:53768205 C T 0.331231 -1.0496e-05
3:53772118 G A 0.063631 -5.3510e-06
3:53772254 A G 0.036256 7.8399e-06
3:53785540 T C 1.652093 5.5143e-06
3:53789022 A G 0.747451 -8.2668e-06
3:53790948 T C 0.750735 3.1219e-05
3:53792890 A G 1.180857 -9.6954e-06
3:53799590 T C 0.058463 8.3331e-06
3:53802948 A C 0.034651 2.1802e-06
3:53804489 T C 0.054448 -1.2651e-05
3:53812988 A G 1.359528 -9.2953e-06
3:53822762 C T 0.768248 1.9315e-05
3:53829355 G A 0.088535 -1.8569e-05
3:53833398 G A 0.769016 1.5614e-05
3:53834091 A C 0.042603 5.4718e-06
3:53835829 C T 0.149976 2.8595e-05
3:53840665 A G 1.051616 -1.0052e-05
3:53843151 T G 0.021715 2.6108e-06
3:53844184 A G 0.075918 1.1250e-05
3:53847062 A G 1.222974 -2.1632e-05
3:53852835 T C 0.083693 -3.2764e-05
3:53853009 C T 0.026971 1.0686e-05
3:53855738 C G 0.112337 -4.6700e-05
3:53857803 C A 1.395637 -6.5284e-06
3:53859524 A G 0.171137 -2.3786e-07
3:53862515 C T 0.230420 -6.1103e-06
3:53870840 C A 0.134861 -1.4155e-05
3:53871574 T C 0.093101 4.9349e-07
3:53877149 T G 1.251611 -8.9567e-06
3:53878165 T C 0.135248 1.5396e-05
3:53879035 T G 0.047251 7.2840e-06
3:53879218 G C 0.040373 5.2693e-07
3:53879372 C T 0.645501 2.1622e-05
3:53884914 C A 0.665658 3.0220e-05
3:53885173 C G 1.687981 -4.3231e-07
3:53889849 C T 0.791054 -7.0894e-06
3:53890530 C T 0.171300 1.3371e-05
3:53892830 C T 0.060700 7.0258e-07
3:53899276 T C 0.163888 -8.0396e-05
3:53904711 A G 0.644501 1.0781e-05
3:53914093 A G 0.048138 -1.4368e-05
3:53920226 G T 0.048475 -1.4524e-05
3:53963709 A G 0.076999 -1.2012e-05
3:53963928 G A 0.033747 -6.0795e-06
3:53966015 C T 0.055142 -1.6312e-05
3:53973101 C T 0.939123 -3.0364e-05
3:53975762 A G 0.107791 -1.9202e-05
3:53976833 G A 0.657849 4.2457e-06
3:53982904 T C 0.021259 -1.2568e-05
3:53984301 G A 0.024027 -4.2566e-06
3:53985176 A C 1.451065 -1.2742e-05
3:53997009 T C 1.122458 -3.5402e-06
3:53997898 T C 0.041213 -3.0185e-06
3:53999979 G A 0.264938 -1.7795e-05
3:54006347 C A 0.544740 2.1451e-05
3:54014893 A G 0.034750 -5.7594e-06
3:54017244 C A 0.668171 3.6999e-06
3:54021866 T C 0.728993 -4.8760e-07
3:54022234 A C 0.042515 -8.7685e-06
3:54024726 C T 0.030887 -1.3918e-06
3:54026572 C T 0.186266 -1.9698e-05
3:54033071 G A 0.042879 -1.5172e-05
3:54033786 G A 0.541898 1.5839e-05
3:54034087 G A 0.093832 -9.4570e-06
3:54034683 T C 0.058854 1.5049e-05
3:54037536 T C 0.046340 1.0664e-05
3:54051430 G A 0.045371 -9.3735e-07
3:54053542 T G 0.024951 1.1786e-05
3:54056506 A G 0.097884 -1.6331e-05
3:54067037 T C 0.143982 -3.5374e-05
3:54068003 T C 0.021460 1.6957e-05
3:54070670 A G 0.043096 -1.3423e-05
3:54073075 G A 0.060384 -7.8647e-06
3:54073816 C T 0.645453 2.3867e-05
3:54074102 A G 0.091914 7.4291e-06
3:54074534 G A 0.125712 -1.7165e-05
3:54077256 C A 0.302509 2.8163e-05
3:54077334 G A 0.046693 -9.2878e-06
3:54077748 A G 0.022520 -9.2614e-06
3:54078832 A T 0.059198 8.0709e-06
3:54080241 A G 0.197081 1.0365e-07
3:54081140 A G 0.039486 5.4042e-07
3:54084167 T C 0.046404 -4.7470e-06
3:54090734 T C 0.091448 1.1109e-05
3:54092625 A C 0.062968 2.3204e-05
3:54092943 T C 0.123434 1.9126e-05
3:54098139 A G 0.069775 7.6767e-06
3:54102350 C A 0.662462 -1.0776e-05
3:54113723 A G 1.923120 -2.1948e-05
3:54114582 C T 0.064430 2.0331e-05
3:54121188 G A 0.260896 3.6659e-05
3:54126113 T G 0.922668 -2.5494e-05
3:54139931 C T 0.934077 1.1740e-05
3:54144735 C T 0.048458 -8.0544e-06
3:54147914 G A 0.095423 8.7924e-06
3:54152535 T C 0.350467 1.1226e-05
3:54154378 C T 0.068853 -1.7705e-05
3:54163954 G A 1.592110 2.9918e-05
3:54164523 A G 0.808352 1.6515e-05
3:54166168 G A 0.060544 -3.0516e-06
3:54167087 A G 0.757253 1.5904e-06
3:54167326 T C 1.077213 -7.7622e-06
3:54167436 G A 0.125987 -3.5481e-05
3:54167933 A G 0.036626 2.7380e-06
3:54169089 T G 0.073701 -2.5539e-05
3:54169429 C T 1.167343 1.3370e-05
3:54170928 T C 0.086668 -1.5258e-05
3:54171970 G T 0.141524 2.2097e-05
3:54174416 T G 0.073035 1.3747e-06
3:54177029 G A 0.183267 9.2305e-06
3:54178611 G A 0.442565 -2.5542e-05
3:54182422 A C 0.045388 -1.5485e-05
3:54186262 G A 0.197734 2.1720e-05
3:54195487 C T 0.593697 1.7202e-05
3:54198986 T G 0.043882 7.2693e-06
3:54202824 G A 1.543995 -4.3482e-06
3:54203226 A C 0.146536 -1.3659e-05
3:54211828 G A 0.430734 1.0331e-05
3:54218650 G A 0.161393 1.4541e-05
3:54220035 G A 0.091659 7.6787e-06
3:54224059 T C 0.079396 2.1199e-05
3:54225384 A C 0.289220 -1.1539e-05
3:54227926 A C 0.022636 4.9556e-06
3:54230149 T G 0.030694 -9.2058e-07
3:54232741 T C 0.483907 4.6720e-05
3:54241023 C T 0.077190 -2.4333e-05
3:54247972 C T 0.096232 -3.2181e-05
3:54248179 T C 0.025458 3.6790e-06
3:54249992 T C 1.127130 5.1466e-06
3:54250278 C A 0.828255 7.2296e-06
3:54252503 G A 0.047703 1.6104e-05
3:54258634 G A 0.061469 -6.8498e-06
3:54258734 C T 0.036256 -2.8555e-05
3:54259713 T C 0.039832 -7.8946e-06
3:54260315 G A 0.264778 2.3505e-05
3:54261126 A G 0.097857 3.0191e-05
3:54261397 T C 0.038761 -8.1683e-06
3:54264770 C T 0.148168 1.3732e-05
3:54266231 A G 0.335199 -1.4372e-05
3:54266711 G T 0.057229 -2.0201e-05
3:54267915 A C 0.623425 -1.3719e-05
3:54274029 C T 0.056291 -5.7227e-06
3:54275323 C T 1.277252 -2.8295e-06
3:54280137 C T 1.813156 -1.0298e-05
3:54282216 C T 0.849983 -3.2108e-05
3:54288723 A G 0.062424 6.5189e-06
3:54290050 G A 0.063794 9.1962e-06
3:54292014 T C 0.355451 -1.3171e-06
3:54296332 A G 0.102593 2.8297e-05
3:54298050 T C 1.238528 2.1470e-05
3:54298168 G A 0.062594 -3.3082e-06
3:54301338 G T 0.187592 4.1142e-05
3:54307110 A G 0.357617 8.8096e-07
3:54316431 A G 0.994543 -3.5035e-05
3:54317772 T C 0.036681 -1.2805e-05
3:54325798 A G 0.494994 2.6790e-06
3:54330869 A G 0.134925 -1.3283e-05
3:54334117 T C 0.241687 1.1308e-05
3:54341438 C A 1.480579 2.3256e-05
3:54346014 T C 0.040342 -9.9414e-07
3:54362146 A G 0.488242 2.3322e-05
3:54365922 C T 0.041702 -1.8045e-07
3:54366364 C A 0.107207 2.4351e-05
3:54373509 T G 0.203874 -5.7879e-05
3:54376264 A G 0.028198 -6.5662e-06
3:54376466 G T 0.238861 4.5419e-05
3:54377959 T C 0.051609 -5.6967e-07
3:54379802 T G 0.760425 -1.1376e-05
3:54379980 G A 0.267202 2.7024e-05
3:54381576 T C 0.059307 -7.4333e-06
3:54385957 T C 0.109658 7.1108e-06
3:54391431 G A 0.042117 -1.4080e-06
3:54399608 C T 1.739968 -2.5999e-06
3:54402625 T C 0.059813 -6.5309e-06
3:54404103 C T 0.205200 -3.8733e-06
3:54409526 G A 0.471603 -1.3001e-05
3:54410904 G T 0.026104 -1.4561e-05
3:54420012 A G 0.155651 7.0286e-06
3:54426463 G A 0.078162 6.5534e-06
3:54428256 A G 0.149494 -9.2225e-06
3:54441735 G A 0.069567 3.3000e-06
3:54444700 G T 0.568566 -2.3498e-06
3:54471358 C T 1.567774 -3.3216e-05
3:54472533 T C 0.054849 -7.5102e-06
3:54476770 G A 0.296104 2.1145e-05
3:54486470 T C 1.060143 -6.3920e-05
3:54486531 A G 1.032006 -6.7662e-05
3:54501028 T C 0.037038 -2.2481e-05
3:54509829 C T 0.362268 1.2552e-05
3:54511119 G A 1.068109 6.7425e-06
3:54516884 A C 0.129897 7.5365e-06
3:54518129 T C 0.743959 -1.9504e-05
3:54518828 G T 0.204758 5.0293e-06
3:54527731 G T 0.182251 2.1350e-06
3:54530927 G A 0.029565 -1.7640e-06
3:54533937 C T 0.278238 -2.6679e-05
3:54537372 C T 0.314035 1.4313e-05
3:54542225 A G 1.964356 -5.4573e-06
3:54544414 T C 0.068782 2.5333e-06
3:54550146 C T 0.028565 -1.7871e-06
3:54554107 C T 1.307126 1.0141e-05
3:54559468 G A 0.025621 -9.8396e-07
3:54569030 C T 0.482312 5.1785e-06
3:54569337 T C 0.154294 -7.7078e-06
3:54578805 A G 1.247198 6.3238e-06
3:54579051 G A 0.572408 -2.0353e-05
3:54587849 A G 0.104443 2.2871e-05
3:54589050 T C 0.276555 2.2950e-05
3:54589591 A G 1.527724 -8.1677e-06
3:54592177 A G 1.639602 -7.3887e-06
3:54593091 G A 1.675137 -3.8952e-06
3:54596815 C T 0.664339 2.2231e-06
3:54597138 T C 0.020005 1.2310e-05
3:54599388 A G 0.038455 -1.2916e-05
3:54603516 T C 0.657662 2.6364e-06
3:54604029 T C 0.050974 2.8596e-06
3:54604188 C T 1.320607 1.3725e-05
3:54604848 G A 0.079569 -8.0592e-06
3:54609164 C G 0.049219 1.5056e-05
3:54610473 T C 0.880088 2.6042e-05
3:54611962 T C 0.147573 -4.5759e-05
3:54614633 G A 0.041542 2.5370e-05
3:54618019 C A 0.079059 -6.7213e-06
3:54618100 T C 0.069033 1.8542e-05
3:54619915 A G 0.723186 -1.5111e-05
3:54625017 A G 0.049733 -2.0838e-05
3:54626332 C T 1.451568 1.6147e-05
3:54628340 A G 0.047298 -1.0451e-06
3:54630861 C T 0.103851 -1.0487e-05
3:54630898 T C 0.050793 1.1157e-05
3:54632547 A T 0.725577 1.5552e-05
3:54635837 G A 0.796419 -2.9468e-06
3:54637169 T C 0.679951 4.1872e-06
3:54637292 T C 0.087209 -1.5032e-06
3:54639469 C G 0.404837 -2.8445e-05
3:54639970 A G 1.675178 1.7046e-05
3:54647347 G A 0.095185 -2.8212e-05
3:54648537 C A 0.355591 1.4755e-05
3:54655909 A G 0.489863 1.8565e-05
3:54658173 G T 1.062700 -1.7553e-05
3:54663424 T C 1.529716 1.7234e-06
3:54664315 T C 0.086084 -5.5141e-06
3:54664656 G A 0.037004 -2.7504e-05
3:54666092 G T 0.022602 -4.7392e-06
3:54667462 T C 1.885610 1.7511e-05
3:54676642 C T 0.389303 7.9871e-06
3:54677319 A G 0.084526 -4.2263e-06
3:54678929 A G 0.124281 -1.5759e-06
3:54688093 G T 0.171174 -1.5755e-06
3:54695763 G A 0.701230 -2.7924e-06
3:54696159 G A 0.379767 1.3930e-05
3:54696455 G A 0.033084 6.6024e-06
3:54697179 T C 0.111813 -6.3244e-06
3:54698949 C T 0.069999 -1.4348e-05
3:54707031 A G 1.893072 7.9061e-06
3:54712456 G A 0.058130 1.9541e-06
3:54722015 C T 0.105398 6.2623e-06
3:54722148 C T 0.554620 1.4077e-05
3:54730572 A G 1.859271 5.0959e-06
3:54734896 G C 0.030870 2.5819e-06
3:54735047 A T 0.065549 1.8007e-07
3:54739411 T C 0.421864 1.6477e-05
3:54739910 A G 0.405378 2.1684e-05
3:54741816 T G 1.850309 2.9927e-06
3:54744173 C T 0.499033 -3.4253e-06
3:54745469 C A 0.116882 3.3886e-07
3:54762320 T C 0.063342 -3.8517e-06
3:54764375 G T 0.043280 5.0994e-06
3:54767138 T C 0.025992 1.0960e-05
3:54776757 A T 0.255123 2.4379e-05
3:54778063 T G 0.167468 1.4625e-05
3:54778177 A G 0.060014 -1.0394e-06
3:54783759 G A 0.024890 8.5715e-06
3:54787498 T C 0.394699 2.2304e-05
3:54790214 T C 0.077676 -1.0876e-06
3:54793652 A G 0.102260 1.0537e-06
3:54794720 C T 0.033077 5.5760e-06
3:54795064 C T 0.528931 1.0811e-05
3:54798258 A G 0.968205 -2.4823e-05
3:54802351 G A 0.130295 -3.4032e-05
3:54803521 C T 0.566291 -2.0785e-05
3:54806687 G A 0.034090 -2.3553e-07
3:54808978 G A 0.530981 1.4481e-05
3:54819030 A G 0.036684 1.8400e-05
3:54819098 T C 0.105092 -1.4486e-05
3:54819371 G A 0.414122 -1.2242e-05
3:54820798 G A 0.128928 -3.7076e-07
3:54823598 G A 0.119007 1.1780e-05
3:54825277 T G 0.419919 1.2926e-05
3:54827317 C A 0.021684 -5.2349e-07
3:54833990 C A 0.822417 1.1160e-05
3:54834603 A G 0.179133 -4.2466e-05
3:54836174 G A 0.385581 9.8408e-06
3:54846329 G A 0.309384 -2.2648e-05
3:54846365 T G 1.436173 7.8803e-06
3:54848559 G A 1.965886 -7.8327e-06
3:54849343 G C 0.150463 -4.5728e-05
3:54854519 G C 0.117902 -9.9043e-06
3:54862283 T G 0.061081 -3.6849e-05
3:54867313 C T 0.226139 -3.7202e-05
3:54869132 C T 0.198556 3.5432e-06
3:54869706 A C 0.222440 -4.1078e-05
3:54876269 T A 0.054707 -8.0931e-06
3:54879248 T C 0.234856 -3.6353e-05
3:54880461 G A 0.350389 2.5230e-05
3:54884558 G A 1.268664 4.5384e-05
3:54884622 G A 0.030711 -3.3913e-06
3:54885173 G T 0.809712 3.4909e-05
3:54886243 G C 0.118266 -8.4196e-06
3:54889313 C G 1.484431 1.1942e-06
3:54892449 G A 0.032237 -6.9590e-06
3:54894304 A G 0.115808 -4.6343e-07
3:54894545 G A 0.849092 -1.7717e-06
3:54896089 G A 0.083826 -5.3203e-07
3:54896342 G A 0.653888 1.5526e-05
3:54900942 A G 0.020698 -9.1128e-06
3:54901056 G T 0.034984 3.5896e-06
3:54901360 A G 0.055842 -4.2816e-07
3:54903968 A G 0.085635 4.8853e-06
3:54907940 G A 0.142912 1.1809e-05
3:54910336 C T 1.572996 6.0846e-06
3:54910913 G A 1.085060 6.8421e-06
3:54913891 G A 0.090088 3.8583e-06
3:54916880 A G 1.342301 -6.0243e-06
3:54919351 G A 0.301333 -4.2754e-06
3:54919746 G A 0.126735 -1.0505e-05
3:54921903 C T 0.287112 1.4946e-05
3:54924982 A G 0.060350 4.9029e-05
3:54929706 A T 0.056172 -1.6035e-05
3:54931562 C T 0.864973 4.9425e-06
3:54935540 G A 0.248993 -1.7849e-05
3:54941231 A C 0.069917 1.1189e-05
3:54954461 T C 0.218371 1.0636e-05
3:54962100 C A 0.037361 1.1924e-05
3:54963461 C T 0.033879 -9.3589e-07
3:54966536 A G 0.081086 -2.3742e-06
3:54971224 G A 0.079892 1.8784e-06
3:54973651 G A 0.078872 -4.9364e-06
3:54980020 C T 0.277160 1.5538e-05
3:54987909 C G 0.023394 1.5263e-05
3:54988572 T C 0.063291 1.5711e-05
3:54990517 G A 0.547861 -3.0070e-06
3:54994740 A G 0.058501 -7.2253e-06
3:55000023 T C 0.100094 -1.0132e-05
3:55007781 T C 0.125855 1.5258e-05
3:55008868 A G 0.329286 1.5918e-05
3:55009588 C T 0.074014 -1.3377e-05
3:55020887 C T 0.130125 1.0717e-05
3:55023364 A G 0.037259 8.0274e-06
3:55028497 G A 0.119347 -3.3152e-06
3:55031814 G A 0.995621 2.4910e-05
3:55035874 T C 0.636012 -1.6644e-05
3:55042330 G A 0.081222 -1.1894e-05
3:55044210 T C 0.439478 -5.1960e-06
3:55045519 G A 1.417301 7.2038e-06
3:55055287 A G 0.678418 7.0475e-06
3:55058808 C T 0.073715 3.8178e-06
3:55062169 A G 0.369319 7.3290e-06
3:55066691 A G 1.171565 1.2595e-05
3:55066830 G A 0.107638 -5.8145e-06
3:55069720 A G 0.329841 -5.4174e-06
3:55073917 C A 0.392754 -3.3269e-05
3:55089486 G A 0.099390 1.7546e-05
3:55090863 C A 0.424090 -2.4831e-05
3:55091151 T C 0.844074 2.1853e-05
3:55101126 G A 0.042372 -1.0053e-05
3:55104767 G A 0.030187 2.3884e-05
3:55106881 T C 1.589788 1.9339e-05
3:55107944 G A 0.293048 -4.7551e-06
3:55108625 T C 0.158887 -1.1027e-05
3:55108736 G A 0.327379 1.8364e-05
3:55111223 C T 0.057348 -7.7951e-06
3:55116055 A C 0.224130 -2.3871e-05
3:55116847 C T 0.106975 6.6651e-06
3:55121527 A C 1.109087 1.2450e-05
3:55124567 A C 0.028147 1.0708e-05
3:55125094 A G 0.252974 -1.1751e-05
3:55130318 C A 1.719467 3.2719e-05
3:55130867 A G 0.556330 4.2623e-05
3:55141399 T C 1.257356 5.6744e-05
3:55141983 C T 0.026842 -1.4535e-05
3:55152586 T C 0.254195 1.2831e-05
3:55161406 C G 0.158517 -8.2469e-06
3:55162189 G C 0.253100 6.8850e-06
3:55167815 T C 0.109440 -1.8992e-06
3:55169942 C A 1.098054 1.2908e-06
3:55170175 T C 0.102671 -1.8316e-05
3:55177389 C T 0.204234 -1.9981e-05
3:55178026 G A 0.182791 -8.7412e-06
3:55179297 G A 0.541208 -5.6930e-06
3:55180301 T G 0.479844 1.3647e-07
3:55180704 C G 0.031618 1.8706e-05
3:55182258 C T 0.058331 5.3225e-06
3:55182633 G T 0.453567 -2.7005e-06
3:55182993 C T 0.872517 -6.8409e-06
3:55188273 G A 0.279554 1.0812e-05
3:55188514 T C 1.775636 2.3439e-05
3:55189959 C T 0.780344 7.3894e-06
3:55193828 T C 0.060785 -8.2480e-06
3:55193967 C G 0.506655 4.7097e-06
3:55203979 A G 0.134075 4.7412e-06
3:55206678 A G 0.908450 -9.2855e-06
3:55212688 C G 0.026219 -1.8525e-05
3:55214797 G A 0.196404 2.5274e-06
3:55217369 G A 1.074069 -1.2384e-05
3:55220379 C T 0.252382 7.9333e-06
3:55220616 A G 0.096031 4.0892e-06
3:55224080 C T 1.575189 1.0963e-05
3:55228415 C T 0.694856 -4.5023e-05
3:55230058 C T 1.725318 -2.5277e-06
3:55234289 C T 1.004886 3.1441e-05
3:55235741 G A 0.020083 -2.4579e-06
3:55237092 A G 0.138444 -7.2730e-06
3:55238461 T G 1.691167 1.1731e-05
3:55239697 C G 0.076013 2.0269e-06
3:55241137 C T 0.731108 -2.8372e-05
3:55250406 C T 0.021800 1.0730e-07
3:55263626 G A 1.056114 -2.7257e-05
3:55265321 T C 0.689787 -2.1112e-05
3:55265572 G C 0.097391 9.4444e-06
3:55265674 C A 0.834208 4.9831e-05
3:55267443 C T 1.243499 -3.4693e-05
3:55268392 C T 1.012923 -1.7690e-05
3:55268462 C T 0.482850 3.0185e-05
3:55268560 C T 1.489880 1.5275e-05
3:55274426 G A 0.709563 4.6184e-05
3:55276601 G T 0.195276 -1.7481e-05
3:55284390 T C 0.842707 -8.3994e-06
3:55292046 T C 0.312260 -7.0805e-06
3:55295766 A G 0.123723 1.9330e-05
3:55301352 A G 0.023204 -1.9582e-05
3:55302446 G A 0.159173 -2.5798e-05
3:55306395 C T 0.675851 -8.8910e-06
3:55313400 C A 1.593000 -6.7746e-06
3:55318083 C T 0.032115 -6.4103e-07
3:55323202 C T 0.161315 8.7985e-05
3:55325605 C T 0.097065 -1.4951e-05
3:55327113 G A 0.045592 8.8709e-06
3:55328506 C T 0.193909 8.3302e-07
3:55333875 G A 0.037055 -5.6834e-06
3:55338081 G T 0.025002 -2.0138e-05
3:55338478 A G 0.146896 3.3582e-06
3:55340818 A G 0.868899 1.9575e-05
3:55341143 T C 0.928138 -2.0643e-05
3:55344029 C T 0.281628 1.1863e-04
3:55348709 G A 0.159934 -7.5570e-06
3:55349432 C T 1.341849 1.2899e-05
3:55350750 C G 0.024010 5.6306e-06
3:55351197 T C 0.072100 1.3031e-05
3:55353302 A C 0.597522 -1.4794e-05
3:55359048 C T 0.049617 7.6357e-05
3:55359776 T G 0.082439 -2.5280e-06
3:55360095 T G 0.252012 -1.2582e-05
3:55368381 C T 0.426623 -1.9963e-05
3:55375609 A G 0.033498 5.7764e-06
3:55382599 A C 0.043076 4.6202e-06
3:55383261 T C 0.068092 2.7270e-07
3:55385093 G A 0.770832 3.9832e-05
3:55391206 A G 0.027841 -1.6884e-05
3:55396479 T G 1.935835 -7.3387e-06
3:55398193 A G 0.122040 1.1679e-06
3:55402477 T C 0.118786 -2.5109e-06
3:55404236 G A 0.057447 5.3089e-06
3:55408229 T G 0.547684 2.1498e-06
3:55411011 A C 0.422020 -2.5715e-05
3:55422641 C T 0.051096 -4.1573e-06
3:55430775 C T 0.970156 -1.4284e-05
3:55435063 T C 0.033199 1.1500e-08
3:55446944 G A 0.315470 4.3280e-05
3:55447094 T C 0.961980 -1.7047e-05
3:55451814 T C 0.048019 -1.7268e-05
3:55457629 A G 0.500892 -2.9218e-05
3:55461980 A G 0.492631 -1.9028e-05
3:55462002 A C 0.054333 -1.8488e-05
3:55473839 C T 1.431386 1.0266e-06
3:55474222 G A 0.315381 -1.2225e-05
3:55481930 T G 0.226857 1.9214e-05
3:55489316 G A 0.029221 2.6283e-05
3:55493514 A C 1.500964 -1.3171e-05
3:55496537 A G 0.074698 3.8707e-08
3:55506081 G A 0.023455 2.4344e-06
3:55506748 A C 0.024707 6.0807e-06
3:55511072 A C 0.052150 1.7043e-06
3:55521717 A C 0.304651 -9.3461e-06
3:55527642 A G 0.078757 3.2052e-06
3:55532218 T C 0.380087 -6.2911e-07
3:55532616 A C 0.021494 -2.2651e-06
3:55536802 A G 0.473028 1.7283e-05
3:55539560 A G 0.585851 -1.4820e-05
3:55540650 A G 1.946069 -1.3751e-05
3:55545566 T C 0.065365 -1.6530e-06
3:55549333 C T 0.075700 -1.6057e-05
3:55551672 A C 0.108509 9.2533e-06
3:55552815 G A 0.583549 3.3615e-06
3:55555704 G C 0.305685 6.9015e-06
3:55557700 C A 0.561797 2.1731e-05
3:55558889 C T 0.477111 4.0436e-05
3:55561657 G A 0.062737 -1.1686e-05
3:55563071 T C 0.023442 1.6429e-05
3:55565055 T C 0.031771 6.3133e-06
3:55567619 A G 0.401203 6.3012e-05
3:55568056 T C 0.116526 -3.7248e-05
3:55571760 A G 1.431645 1.5087e-05
3:55572770 C T 0.108648 -8.6959e-06
3:55577935 T C 0.812194 -1.5631e-05
3:55579086 C T 0.040390 -6.2454e-06
3:55583293 T C 0.019937 -3.5857e-07
3:55586557 C T 0.565601 4.1952e-05
3:55593931 G A 0.373821 -2.8123e-05
3:55595814 A G 0.101515 -8.9742e-06
3:55605200 T C 0.393155 2.5452e-05
3:55605713 G A 0.022857 -3.7241e-06
3:55613962 G A 0.160237 -1.3543e-05
3:55615260 G A 0.397286 2.5625e-05
3:55617856 T G 0.105354 1.0529e-06
3:55618154 T C 0.478566 6.9148e-06
3:55618492 A G 1.189289 -6.0707e-06
3:55620461 T C 0.446907 9.5980e-06
3:55622763 A C 0.043980 1.5414e-05
3:55626330 A G 0.909578 -6.3034e-06
3:55629453 T C 0.552407 -1.4574e-05
3:55631684 C T 0.630011 1.0514e-05
3:55635970 T C 0.108764 1.6823e-05
3:55639963 A G 0.119963 -7.3600e-06
3:55640226 A G 0.189343 1.4449e-05
3:55642506 G A 0.375269 3.5765e-05
3:55650114 G T 0.093084 7.3342e-06
3:55653587 A G 0.518878 -4.6818e-06
3:55665383 A G 0.379209 -1.7792e-05
3:55665931 G A 1.325387 -1.2421e-05
3:55670920 C A 0.440916 -6.8519e-06
3:55686014 T C 1.879537 -2.8651e-05
3:55687722 T G 1.038911 -4.5647e-05
3:55697604 T C 0.128051 2.0165e-05
3:55698042 A G 1.883148 -2.8995e-05
3:55698109 C A 0.060160 -1.9511e-05
3:55699880 C T 1.339010 -2.1857e-05
3:55701758 T C 0.200080 -1.9732e-05
3:55710455 T C 1.509916 8.7288e-07
3:55711370 C T 0.671870 -2.8940e-07
3:55714512 C T 0.098200 -1.2543e-05
3:55720760 A G 0.103171 -1.1481e-05
3:55727302 T C 0.031503 2.3165e-05
3:55729976 A C 0.071672 1.2927e-05
3:55733390 T C 0.708696 -3.6252e-05
3:55734117 G A 1.549020 -9.2271e-06
3:55734776 A G 0.164511 2.3393e-05
3:55735226 C A 0.507583 -1.0208e-05
3:55737184 C T 0.127521 4.1766e-05
3:55738777 C T 0.826646 2.0477e-05
3:55744160 T C 1.176502 -4.1309e-06
3:55750544 A G 0.025777 1.4271e-05
3:55751436 C T 0.112555 -2.8589e-05
3:55751999 C T 0.022514 5.7463e-06
3:55758742 A G 0.268168 7.9870e-06
3:55760611 T C 0.072389 -5.7931e-06
3:55767733 T G 0.032400 -3.2156e-05
3:55767988 T C 1.500134 3.5692e-07
3:55770365 A G 0.042318 -9.5053e-06
3:55786072 C T 0.753645 1.4320e-05
3:55798432 T C 0.060541 2.5190e-05
3:55799883 T C 1.082395 -7.4693e-06
3:55801088 A G 1.039768 3.6131e-06
3:55802391 A G 0.069907 -1.1053e-05
3:55803332 G A 0.410716 1.0666e-05
3:55808202 C T 0.337327 1.2158e-06
3:55811390 A C 0.027464 -1.0696e-05
3:55815156 C T 0.080205 1.5916e-06
3:55823019 G A 0.267739 2.2194e-05
3:55828044 C T 0.079250 2.3179e-05
3:55833519 T G 0.074313 -1.1652e-05
3:55834871 A G 0.454498 1.4294e-05
3:55845822 T C 0.082109 -1.1489e-05
3:55847642 T C 0.057994 1.4326e-05
3:55854551 G A 0.039550 1.7845e-06
3:55855171 T C 0.064512 2.9924e-05
3:55861131 A C 0.189139 1.6955e-05
3:55878174 C G 0.179014 1.6338e-05
3:55880416 G A 0.065759 2.2676e-05
3:55886684 G T 0.033114 1.5109e-05
3:55892717 T C 0.044194 2.4604e-05
3:55895409 A G 0.161396 4.3242e-06
3:55909567 G A 0.058208 1.1245e-05
3:55913655 A C 0.157701 2.7168e-06
3:55928780 C T 0.475635 1.6990e-05
3:55932827 A G 0.036871 -3.0546e-05
3:55934415 T C 0.173374 1.9850e-05
3:55934939 A G 0.706160 -7.6589e-06
3:55938388 C T 0.074160 3.5359e-06
3:55941559 C T 0.089772 -1.5703e-05
3:55948816 G C 0.044334 -2.0439e-05
3:55949054 T C 0.030401 -1.1578e-05
3:55952415 G T 1.382963 -5.7064e-05
3:55958416 G A 1.276429 -1.1829e-04
3:55977253 C G 0.177199 -8.7735e-06
3:55981221 G C 0.065627 -1.4734e-05
3:55985751 C T 0.126018 2.9256e-05
3:55992213 T C 0.048454 -9.5325e-06
3:55995638 C T 0.205359 -8.1280e-06
3:55997119 C G 0.044157 -1.0883e-05
3:55997893 T C 0.021528 1.5983e-06
3:56002413 C T 0.028892 -2.0377e-05
3:56010702 C T 0.600412 -2.6268e-05
3:56014464 T C 0.641645 -1.3789e-05
3:56022772 C T 0.060054 1.3168e-05
3:56023625 A G 0.653908 -1.6235e-05
3:56026877 T C 1.347254 8.3416e-06
3:56043509 C T 0.055213 -3.1960e-06
3:56054925 C T 0.333614 3.8737e-06
3:56060509 C A 0.241829 2.0102e-05
3:56080342 G A 0.667168 -7.8612e-06
3:56080528 C T 0.081076 -1.0386e-05
3:56104964 G A 0.691167 -8.3136e-06
3:56111536 A G 1.932609 -6.7532e-06
3:56113966 T C 0.034845 -5.3965e-07
3:56114861 C T 0.115822 1.3858e-05
3:56142388 T C 0.067398 -1.7017e-05
3:56146679 A G 0.313467 2.9181e-06
3:56148884 A G 0.326801 2.4043e-06
3:56151970 C T 1.251220 -3.1457e-06
3:56152589 A G 0.072994 3.3332e-06
3:56155988 T C 0.081242 7.0956e-06
3:56156907 T G 0.031166 -2.9866e-05
3:56164674 C A 0.083051 -2.0203e-06
3:56174002 C T 0.116600 -1.6958e-06
3:56178417 A G 0.450871 3.7517e-06
3:56193500 C T 1.784461 -2.0854e-05
3:56207996 A T 0.027743 -3.5016e-05
3:56217171 C T 0.732757 -3.5244e-05
3:56217454 A C 1.722880 -2.9198e-05
3:56233274 A G 0.092839 -1.9542e-06
3:56234135 C T 0.115937 2.4938e-05
3:56239376 A C 0.095967 -3.0899e-06
3:56254670 G A 0.053931 5.8547e-06
3:56256822 C T 0.113302 -9.4361e-06
3:56272735 T C 0.048893 -7.2632e-06
3:56273902 T C 0.037599 -2.2854e-05
3:56274114 G A 0.051725 8.0713e-06
3:56282484 T C 0.030649 -1.0875e-06
3:56284547 T C 0.322657 -8.0360e-06
3:56291187 A G 0.063444 -3.6379e-06
3:56295164 T C 0.063206 1.8682e-05
3:56303580 A G 0.042787 -1.1708e-05
3:56304394 T C 0.090337 -2.0150e-05
3:56306432 C T 0.688835 1.7309e-05
3:56309634 C A 0.777267 -4.4965e-05
3:56313064 T C 0.058820 1.0941e-05
3:56330063 A T 0.035572 1.6943e-05
3:56330401 T G 0.076340 -9.9913e-06
3:56340656 A C 0.044660 1.9947e-05
3:56343544 A G 0.722007 9.7522e-06
3:56350395 C T 0.092213 -8.1620e-06
3:56351301 A G 0.031122 -2.2278e-05
3:56356788 C T 0.034716 -3.9461e-06
3:56362971 G T 0.090881 -1.0898e-05
3:56371039 C T 1.930106 3.4129e-06
3:56378613 C T 0.032499 -2.6857e-05
3:56379555 A G 0.046690 -8.5670e-06
3:56380239 C A 0.059062 6.0494e-06
3:56385466 T C 0.069384 1.0907e-05
3:56386095 C A 0.169865 -1.1152e-05
3:56386290 G A 0.622171 -9.1720e-07
3:56386602 C A 0.682878 7.1724e-06
3:56390783 C T 0.475934 7.3540e-06
3:56391245 A G 0.065141 -4.2357e-05
3:56399339 A G 1.930273 4.2811e-06
3:56417407 A G 0.060717 1.2048e-05
3:56431988 C T 0.632680 -1.5379e-06
3:56432160 G T 1.014021 2.9635e-07
3:56434215 G A 1.910588 -1.9634e-05
3:56434612 T G 0.044279 6.4801e-06
3:56441119 G T 0.789918 2.4126e-05
3:56462127 G A 0.195860 4.9227e-06
3:56467691 G A 0.724094 -4.1712e-05
3:56469761 A C 0.043008 -1.0583e-05
3:56470931 T C 0.058681 -1.0843e-05
3:56480544 T A 0.037527 -1.6657e-05
3:56482509 A C 1.569419 -6.5629e-06
3:56483680 T C 0.081507 1.3328e-05
3:56487222 T G 0.045758 2.8744e-05
3:56491910 A T 0.101967 -1.1953e-05
3:56494656 A G 0.066473 3.4106e-06
3:56497661 G A 0.135857 -9.3260e-06
3:56502996 C T 0.035634 2.5153e-05
3:56512438 T C 0.073164 -8.8005e-06
3:56515781 T C 0.803891 -4.9831e-06
3:56519915 C A 0.036599 3.1437e-05
3:56523878 T C 0.052599 -7.2383e-06
3:56525355 G A 0.672781 -1.0957e-05
3:56527269 A G 0.033665 1.1497e-05
3:56527366 G A 0.191706 7.7027e-06
3:56528691 G A 0.021830 7.9108e-06
3:56530231 A G 0.029191 1.5887e-05
3:56530709 G A 1.507780 -3.0634e-06
3:56531421 T C 0.053795 -2.1927e-06
3:56541440 A G 0.043382 -6.9173e-06
3:56551845 G A 0.037374 -6.2077e-06
3:56551849 C T 0.072515 -1.6763e-05
3:56552022 A G 0.130971 -1.1329e-05
3:56562406 T C 0.050212 -1.6482e-05
3:56562827 C T 0.082650 -2.5449e-06
3:56567384 T C 0.084254 3.0917e-06
3:56574431 C T 0.057668 -1.2051e-05
3:56580015 G A 0.111881 -1.5226e-05
3:56595153 C T 0.218792 7.5653e-06
3:56597475 C A 0.088980 7.6126e-06
3:56598544 A G 0.529883 5.0058e-06
3:56627358 T G 1.614698 5.1624e-06
3:56646211 C T 0.025077 -1.9524e-06
3:56649256 T C 0.027080 5.1192e-06
3:56652479 C T 0.214913 -1.7627e-05
3:56653427 C T 0.097854 -7.4962e-06
3:56656140 C T 0.064855 1.0735e-05
3:56658871 C T 0.188020 -2.2247e-05
3:56667213 C T 0.035059 -8.0466e-06
3:56674190 C A 1.865302 -1.3239e-05
3:56675504 C G 0.027743 4.7215e-06
3:56678369 C T 0.074211 -1.0300e-07
3:56678615 C T 0.102355 -3.4030e-06
3:56683832 T G 0.081473 -1.4657e-05
3:56689298 T C 0.076438 9.4585e-06
3:56701014 C A 1.943019 -4.5151e-06
3:56708788 T C 0.441474 -4.7656e-06
3:56716922 G T 0.936940 3.1019e-06
3:56731110 A G 0.641278 1.8825e-05
3:56735180 A C 0.839117 5.5060e-06
3:56742300 G A 0.730710 -1.0835e-05
3:56746176 T C 0.076989 1.2799e-05
3:56749557 C G 0.053153 2.1922e-06
3:56751325 T C 0.189707 -1.4409e-05
3:56764853 A G 0.053289 -8.2861e-07
3:56765247 T A 0.283382 -2.7581e-06
3:56766138 A G 0.153638 -6.6182e-07
3:56768260 A G 0.049314 1.1763e-05
3:56771251 C A 0.653357 1.8494e-05
3:56771512 C T 0.032982 -1.7526e-06
3:56772834 T C 0.039227 -2.0606e-05
3:56773260 A G 0.032217 -1.5906e-06
3:56787451 T C 1.057936 -8.2471e-08
3:56798495 T C 0.190846 -1.2574e-05
3:56800767 C T 0.060724 9.2681e-06
3:56805232 T C 0.078043 6.4505e-06
3:56809290 C T 0.044398 2.1051e-05
3:56815994 T C 1.121948 -6.9538e-06
3:56816576 A G 0.206883 4.7611e-06
3:56821278 A G 0.045279 -1.4914e-05
3:56822317 G A 0.100033 1.7957e-06
3:56822377 C T 0.826789 -1.4316e-05
3:56823252 T C 0.106510 -1.5303e-05
3:56826324 C A 0.733882 -1.5128e-05
3:56833024 C T 0.224844 9.3235e-06
3:56834426 C T 0.055815 1.6068e-05
3:56834799 T C 1.154298 -2.1037e-05
3:56835092 T C 0.056872 -8.4729e-06
3:56836740 C T 1.339183 -1.8119e-05
3:56841719 A G 1.803715 -7.5884e-06
3:56846171 T C 0.029038 -8.8821e-06
3:56847831 A G 1.207212 7.6850e-06
3:56847945 G C 1.146220 -1.0124e-05
3:56849705 T C 0.086689 4.1396e-06
3:56849749 C T 1.201909 -1.4229e-06
3:56854504 A G 0.260525 6.7695e-06
3:56857588 C T 0.028440 -8.5590e-06
3:56858097 A C 0.208045 -8.0300e-06
3:56859249 A G 0.059599 -7.3530e-06
3:56863403 T C 0.380168 -6.0412e-06
3:56865776 G A 1.259049 -1.5683e-06
3:56866086 C G 0.337993 -8.5240e-06
3:56867765 T G 0.200845 2.3291e-05
3:56879102 A G 0.053887 7.4712e-06
3:56891350 C G 0.028297 -2.6231e-06
3:56892926 T G 0.913175 -3.3883e-06
3:56894585 T C 0.067469 1.2094e-05
3:56902774 A G 0.100825 2.2603e-06
3:56906396 C T 0.823886 -1.4662e-05
3:56913420 T C 0.029772 2.9955e-07
3:56915871 C A 0.058188 4.4916e-06
3:56918789 G T 0.059874 -2.2898e-06
3:56919510 A C 0.472960 6.5286e-06
3:56924628 T C 0.253453 -2.5437e-07
3:56927023 A G 0.303540 -3.3405e-06
3:56929291 C G 0.065926 -2.0685e-05
3:56929961 C T 0.168247 2.9756e-05
3:56932708 A G 1.569059 1.2765e-05
3:56932752 T C 0.025176 -2.2235e-05
3:56942973 T C 1.253100 -1.0469e-05
3:56944492 G A 0.291372 1.2502e-05
3:56944543 T C 0.047611 3.0014e-06
3:56952030 C G 0.055924 -9.5352e-06
3:56953185 A G 0.187589 -2.0642e-06
3:56953864 T C 0.468893 -1.6615e-05
3:56954453 A G 0.082089 9.2438e-06
3:56954521 A G 1.205030 1.1976e-05
3:56956455 A G 0.082898 -5.3827e-06
3:56958062 T C 0.021150 -2.5563e-05
3:56960518 T C 0.593555 -4.7896e-05
3:56966246 T G 1.504452 -2.9717e-05
3:56967082 T C 0.112038 -9.1329e-06
3:56970298 T C 0.100458 -2.4745e-06
3:56972396 T C 0.033964 -2.2200e-07
3:56972679 G A 0.050685 9.4694e-06
3:56974124 A G 0.282063 -9.8407e-06
3:56976365 T C 0.056321 -3.8496e-06
3:56990504 C T 0.661701 -2.5301e-05
3:56995035 T C 0.217850 -6.3869e-06
3:57003081 T C 1.657012 -2.2016e-05
3:57004407 G A 1.975769 2.1101e-05
3:57012361 C T 0.084241 -6.4034e-06
3:57013590 C T 0.374467 -9.9333e-07
3:57014269 G A 0.046748 2.3375e-06
3:57016692 G A 0.317608 3.1664e-05
3:57018458 T C 0.039343 -1.1588e-05
3:57024743 G A 0.378920 6.2337e-06
3:57024916 G T 0.374756 7.1001e-06
3:57028695 G T 0.030459 9.4999e-06
3:57035483 G A 0.393682 -1.4801e-05
3:57053517 T C 0.028548 -4.4212e-07
3:57053752 C T 0.605570 8.1153e-06
3:57058927 A C 0.147831 3.6407e-05
3:57059813 A C 0.072620 2.2685e-06
3:57065273 G A 1.247160 1.4119e-05
3:57067209 C A 0.321899 2.7468e-05
3:57069829 C T 0.030224 -8.9708e-06
3:57073793 C T 0.214753 4.6500e-06
3:57073965 T C 0.656873 -3.2196e-05
3:57077727 A C 1.527387 -2.8595e-05
3:57080678 G T 0.027695 7.5949e-06
3:57084818 C T 0.534867 -3.6680e-05
3:57088114 C T 0.185715 -1.2312e-05
3:57093740 T A 1.722860 6.0307e-06
3:57099204 T C 0.377350 -1.8916e-05
3:57099806 C T 0.178191 -7.4378e-06
3:57108101 T C 0.072134 -1.4023e-05
3:57110277 A G 0.046924 4.1304e-06
3:57111291 T G 1.137873 2.8902e-05
3:57132035 A G 0.044354 2.0313e-05
3:57134230 C T 1.806944 1.0083e-05
3:57138419 A G 1.416611 6.3323e-05
3:57149194 G T 0.596533 1.2051e-05
3:57152041 T C 0.318145 -3.7248e-05
3:57178293 T C 0.268647 -4.7921e-05
3:57180043 A G 0.058895 7.3446e-06
3:57186157 C A 0.026447 -1.7350e-05
3:57186580 C A 0.431607 -3.8924e-05
3:57189984 C T 0.062768 -1.5073e-05
3:57196384 G A 0.122475 2.9916e-05
3:57196848 G A 0.279374 -3.3881e-05
3:57200758 A C 1.275780 -3.4804e-05
3:57205308 A G 0.036874 -1.4193e-05
3:57208695 A G 0.032081 4.3858e-06
3:57240610 T C 0.737789 1.6162e-05
3:57266444 G T 0.037799 2.9838e-05
3:57278781 G A 0.033699 -2.0108e-06
3:57303684 G A 0.400373 -1.7267e-05
3:57319599 T C 0.027069 4.1839e-06
3:57321535 T C 0.092373 -4.3210e-06
3:57328100 A C 0.069727 -3.0516e-05
3:57328867 T G 0.415248 -1.6356e-05
3:57335876 T C 1.226455 -6.3883e-06
3:57349888 A G 0.139886 2.0330e-05
3:57355028 A G 0.457116 -2.0495e-05
3:57369872 G A 0.398541 -1.6159e-05
3:57386148 G C 0.406078 -2.2168e-05
3:57394766 C T 0.860390 -2.4233e-05
3:57401117 G T 0.036922 -2.4387e-06
3:57401178 C G 0.059731 -4.3261e-06
3:57414263 G T 0.204312 2.2063e-05
3:57414434 G A 0.436952 -1.4348e-05
3:57419497 T C 0.974998 -3.1545e-05
3:57423030 C T 0.326023 4.3659e-05
3:57430988 A G 1.033662 -3.1462e-05
3:57431945 C T 0.090847 2.8225e-05
3:57432311 T C 0.023806 -1.1947e-05
3:57438588 A G 0.059837 -4.0702e-06
3:57441386 C T 0.054244 -1.2786e-05
3:57448553 T C 0.065525 -6.8542e-07
3:57468895 A G 0.032424 1.5263e-05
3:57477319 T C 0.295774 5.2777e-05
3:57482888 G A 0.976956 -3.1752e-05
3:57486112 T C 1.334566 2.9659e-06
3:57494138 C A 0.367504 4.9521e-05
3:57494433 C A 0.169134 -3.4758e-05
3:57494915 T G 0.033913 6.5378e-06
3:57497643 T C 1.358579 -4.6362e-05
3:57502091 C T 0.944647 -2.5865e-05
3:57504397 T C 1.752337 -1.0800e-05
3:57510744 C T 0.040492 1.7132e-07
3:57519194 G A 0.676255 -6.5761e-05
3:57528503 G A 0.337507 1.0643e-05
3:57533577 T G 0.034784 1.5897e-05
3:57542456 C T 0.023880 -8.5917e-06
3:57543614 C T 1.604553 2.2547e-05
3:57548136 T C 0.184308 1.7840e-05
3:57564739 T C 0.040631 1.9823e-05
3:57571353 T C 0.866268 -1.7573e-05
3:57578373 T C 1.643563 -1.3700e-05
3:57591850 T C 0.206308 1.9061e-05
3:57628334 A G 0.778641 5.1258e-06
3:57644825 T C 0.044701 1.4429e-05
3:57645180 T C 0.040155 2.6601e-05
3:57653488 A G 1.644300 -1.0909e-05
3:57665093 A G 0.137941 -1.5490e-05
3:57665807 T C 0.345017 -7.4042e-06
3:57679659 C A 0.324241 3.6184e-05
3:57679852 T G 0.127147 2.4411e-06
3:57690135 A G 0.031034 -2.1305e-05
3:57695507 G A 0.038313 -4.3117e-06
3:57700544 T A 0.086403 3.0146e-05
3:57707532 A G 0.396382 -2.1925e-05
3:57715056 A G 0.381899 2.7918e-05
3:57717594 T C 0.039591 2.0092e-06
3:57742245 T G 0.046625 -2.3893e-05
3:57768616 T C 0.084540 3.0023e-06
3:57775195 T C 0.045745 2.1627e-05
3:57791172 C A 0.026991 -5.5756e-07
3:57807084 A G 0.087926 -5.0849e-07
3:57808883 A G 0.378108 -2.4687e-05
3:57815170 T C 0.106132 8.7445e-06
3:57827265 G A 0.075241 -1.2242e-05
3:57857439 G A 0.120558 -3.1746e-06
3:57865340 A G 0.092900 -3.1912e-06
3:57869099 G A 0.038435 2.3921e-05
3:57882601 T C 0.486100 -6.4576e-05
3:57885086 G A 0.632840 3.8601e-05
3:57918837 C T 0.303655 5.4394e-05
3:57919229 A C 0.038228 -1.6765e-06
3:57932902 G A 0.077836 -4.0736e-06
3:57934374 T C 0.505724 1.1404e-05
3:57945243 G A 0.881703 -9.0548e-05
3:57950643 C A 0.555041 -5.2675e-05
3:57950996 G A 1.685907 1.6122e-05
3:57951057 C T 0.563225 -5.2242e-05
3:57956176 C T 1.834401 9.0481e-07
3:57958899 A C 0.211544 1.9439e-05
3:57965700 A G 0.608840 1.1792e-05
3:57986958 G T 0.126259 3.4336e-05
3:57988088 T G 0.478137 -1.4516e-06
3:58002885 T C 1.330725 8.6903e-06
3:58014986 C T 0.132620 -5.1080e-06
3:58018879 T C 1.302571 1.1283e-05
3:58025451 G T 0.132865 2.0310e-05
3:58027308 A C 0.179334 1.0748e-05
3:58037503 A G 0.042790 -1.2611e-05
3:58038546 A C 0.721915 2.1616e-05
3:58038671 T G 0.021619 1.6869e-05
3:58044213 A G 0.045904 1.2445e-05
3:58045538 T C 0.224487 4.8906e-06
3:58050857 C T 0.199740 2.0626e-07
3:58053032 A G 0.821322 -3.7832e-06
3:58055387 A G 0.027838 5.3763e-06
3:58055412 T C 0.225252 -1.7698e-05
3:58061304 C T 0.680920 1.7645e-06
3:58062611 A C 0.100710 1.2700e-05
3:58078561 A G 1.890872 4.6957e-06
3:58082988 A G 0.652916 1.9054e-05
3:58088102 A G 0.028399 -5.2055e-06
3:58090803 A G 0.149912 -6.2955e-07
3:58091098 T C 0.485984 2.0240e-05
3:58091561 A G 0.085336 -7.7967e-06
3:58091855 G T 0.103851 7.3167e-06
3:58103964 A G 0.163780 1.4699e-05
3:58109162 A G 0.493722 1.4841e-05
3:58112488 T C 0.489092 1.7240e-05
3:58116095 C G 0.175271 -1.6508e-05
3:58117724 A G 0.037340 -6.7761e-06
3:58118555 A G 0.492855 1.5189e-05
3:58126223 C A 1.358589 1.4161e-05
3:58131412 T C 0.034206 -1.7352e-05
3:58134505 G A 0.027923 -5.2587e-06
3:58145348 C T 0.022116 -1.1749e-06
3:58156176 A G 1.259733 3.9036e-05
3:58161946 C A 0.098037 -1.8092e-05
3:58166399 T C 0.060279 -5.5113e-06
3:58173156 T C 0.732006 2.8615e-05
3:58179471 T C 0.147984 -8.7693e-07
3:58183636 A G 0.164728 6.7091e-06
3:58186719 A C 0.207223 2.7779e-06
3:58195711 A G 0.764895 9.0657e-06
3:58196962 C T 1.363730 2.3803e-05
3:58198715 C T 0.673474 2.1151e-05
3:58209096 T C 0.059293 1.6630e-05
3:58217589 A G 0.084438 -1.4784e-05
3:58223292 C T 1.317754 6.8604e-06
3:58224312 T C 0.182091 8.4408e-06
3:58227723 G A 0.185542 7.7452e-06
3:58247600 T G 0.190315 9.6168e-06
3:58253886 A G 0.025726 -1.0246e-05
3:58260160 T C 0.457939 -2.2557e-05
3:58269451 G A 0.760136 2.2429e-05
3:58269751 T G 0.569715 1.6661e-05
3:58279129 G A 0.111783 -1.4018e-05
3:58284438 T G 0.934166 2.1175e-05
3:58292258 T C 0.554283 2.1790e-05
3:58294692 C T 0.031850 -1.2406e-05
3:58306459 G A 0.026712 -1.6771e-05
3:58313463 A G 0.056036 -1.6348e-05
3:58370177 T G 1.399058 -1.5669e-05
3:58376639 A C 1.573224 -1.5766e-05
3:58377638 A G 0.041512 5.0289e-05
3:58395891 G C 0.315517 3.1850e-05
3:58396612 G A 0.174241 4.8785e-08
3:58408217 C T 0.042375 1.4247e-05
3:58410164 C T 0.033468 2.8535e-05
3:58410554 T C 0.744109 -2.6836e-06
3:58412051 G A 0.050392 -1.1893e-05
3:58420859 T C 0.121132 -3.3397e-05
3:58431859 T C 0.046136 1.0648e-05
3:58435778 T G 0.481469 -1.3984e-05
3:58443063 A C 0.042229 -1.0056e-05
3:58455068 A G 0.174149 2.0197e-06
3:58468428 C A 0.714847 1.1430e-05
3:58470708 C T 0.502735 3.1437e-06
3:58476832 A C 0.645201 2.6324e-05
3:58479627 T C 0.027150 5.4913e-06
3:58484521 C T 0.187398 1.1513e-05
3:58490887 G A 0.036402 -1.6691e-05
3:58497779 T C 0.652810 -1.3063e-05
3:58503984 T G 0.055200 1.6541e-05
3:58510439 T C 0.037809 -2.0365e-05
3:58510664 G T 0.028593 -7.3581e-06
3:58512375 C T 0.087086 2.8537e-05
3:58512900 G T 0.174639 -1.7865e-06
3:58515566 T G 1.675025 -3.0460e-05
3:58516383 A G 0.937436 9.0510e-05
3:58521124 G A 1.871446 2.7347e-05
3:58523519 C T 0.126773 3.9811e-06
3:58523631 C T 0.115251 2.3473e-05
3:58530111 T G 0.074630 -1.4928e-05
3:58534550 G A 0.565023 -1.9115e-06
3:58534600 T C 0.075462 -1.7248e-05
3:58542653 A G 0.049580 7.9617e-07
3:58546561 C T 0.641060 -1.4666e-05
3:58547735 T C 0.027559 1.1793e-05
3:58548335 T G 0.133351 1.3808e-06
3:58549666 A C 0.604526 -4.2147e-06
3:58551248 A G 0.076462 -1.8586e-05
3:58551893 T G 0.068880 -1.3772e-05
3:58552329 G C 0.125586 -8.9888e-06
3:58552997 A C 0.118372 -1.6330e-05
3:58553302 A G 0.609976 -2.5216e-05
3:58554964 G C 0.026546 7.4291e-06
3:58556841 C T 0.162280 1.1073e-05
3:58559207 G T 1.666236 -8.4198e-06
3:58561548 T C 1.067235 -6.7758e-06
3:58562525 T C 0.277772 -8.6839e-08
3:58569636 T C 0.026910 -2.0003e-06
3:58573163 A G 0.194453 3.9470e-05
3:58573909 G A 0.085400 5.0809e-06
3:58584096 C T 0.103586 -2.9996e-05
3:58589364 A G 0.195789 4.1488e-06
3:58592208 A G 0.338806 -8.8017e-06
3:58596351 A G 1.780018 -2.5558e-05
3:58601321 A G 0.828632 -1.1912e-05
3:58603611 T C 0.145727 -2.7003e-05
3:58614393 G A 0.810001 -2.0210e-07
3:58618659 A G 0.039132 -8.4816e-06
3:58624750 A G 0.165439 6.7785e-06
3:58625875 A C 0.344297 1.3052e-05
3:58626075 T G 0.355914 1.3444e-05
3:58626894 A G 1.887153 4.8795e-06
3:58635197 A G 1.388141 -1.0991e-05
3:58640105 G C 0.150806 1.8153e-05
3:58644224 A C 0.077802 7.8586e-06
3:58644956 C G 0.272849 1.3987e-05
3:58649994 A G 1.565013 -1.6046e-05
3:58652292 T G 0.190570 -8.7394e-07
3:58655613 T C 0.663907 -7.2154e-06
3:58658454 A G 1.325492 9.3514e-06
3:58666373 T G 0.330918 1.4801e-05
3:58675917 T C 0.030561 1.1780e-05
3:58676963 G A 0.030116 1.1361e-05
3:58686599 T C 0.833089 -5.0361e-06
3:58689634 C A 1.305545 8.4779e-06
3:58691597 T C 0.141252 2.2389e-05
3:58693328 T C 0.033461 -7.6210e-06
3:58695543 A C 0.047849 8.8136e-06
3:58700496 C T 0.214352 8.5180e-06
3:58705874 C T 0.580764 2.0103e-05
3:58709492 C T 0.095290 -4.4921e-06
3:58715183 T C 0.031010 1.4857e-06
3:58716498 T C 0.047026 -7.0881e-06
3:58721311 T C 0.043973 5.9105e-06
3:58734038 T C 0.024877 6.6500e-06
3:58734303 G C 0.058198 3.0776e-05
3:58736041 C T 0.316649 -7.7897e-06
3:58771292 T C 0.111035 -4.5927e-05
3:58776627 A C 0.134524 -1.8598e-05
3:58778015 T C 0.051439 -5.5762e-06
3:58783532 C T 0.180354 3.3110e-05
3:58811057 G A 1.932745 1.1059e-05
3:58823639 C T 0.062951 -3.0666e-06
3:58825127 A G 0.625061 4.4354e-05
3:58826399 A G 0.123002 -1.9818e-05
3:58846270 A C 0.055764 -9.3470e-06
3:58851213 A G 0.058212 -2.3969e-05
3:58869178 C T 0.044684 1.0252e-05
3:58870321 T C 0.026719 1.0428e-05
3:58903863 C T 0.118817 -9.0455e-06
3:58904478 C A 0.065528 -1.6799e-06
3:58934224 T C 0.030228 -1.6116e-05
3:58939651 A G 0.041107 -1.8112e-06
3:58971648 T C 0.045714 -8.4866e-06
3:58982075 T C 0.188245 1.1883e-05
3:58985078 A C 0.353038 -1.4843e-05
3:58985455 A C 0.047468 2.9397e-05
3:59034212 T C 0.402988 1.2619e-05
3:59038225 A G 0.137448 5.0796e-07
3:59048897 G A 0.112432 -1.0579e-05
3:59052457 T G 0.062128 4.3087e-06
3:59076794 T C 0.051749 5.4577e-06
3:59088848 T C 0.224528 2.0950e-05
3:59105913 A G 1.603516 -2.8325e-05
3:59112853 C T 0.082116 -1.3424e-05
3:59117441 T G 0.028307 -2.0526e-05
3:59130952 T G 0.068102 -1.9441e-06
3:59153978 G A 1.050756 -1.0456e-05
3:59174136 C T 0.033886 8.7987e-06
3:59178030 C A 0.617302 1.4512e-05
3:59180083 G T 0.124216 -2.2228e-05
3:59181083 T C 0.142691 7.3139e-06
3:59182023 G T 0.614630 1.4957e-05
3:59189436 G A 0.044650 -1.5580e-05
3:59193845 C T 0.054911 1.7250e-05
3:59194956 G C 0.085247 -5.0811e-06
3:59220302 G A 0.141082 2.3767e-05
3:59220465 T C 0.025641 -1.9194e-05
3:59221463 C G 0.981060 2.4131e-05
3:59222805 C T 0.322691 2.6285e-06
3:59231529 G T 1.919050 9.3879e-06
3:59234818 G A 0.051385 1.8224e-05
3:59235102 G A 0.097126 -3.3615e-05
3:59240774 T C 0.868206 -2.0464e-05
3:59242272 G A 0.797534 1.5353e-05
3:59243877 A G 0.165905 -2.0428e-05
3:59249578 A G 0.020175 -9.2238e-06
3:59252028 A G 0.074494 -3.2105e-05
3:59261911 T C 0.254925 3.0690e-05
3:59269300 A G 0.335229 8.5055e-06
3:59292465 G A 0.046999 1.9840e-05
3:59297795 T C 0.047856 1.2361e-05
3:59300165 C A 0.071498 -1.4993e-05
3:59306653 A G 1.789520 -1.3863e-06
3:59307725 G T 0.491397 2.0817e-05
3:59319159 G A 0.081436 8.8057e-06
3:59324733 T C 0.903918 -9.4980e-06
3:59327261 A G 0.410688 -1.5457e-05
3:59327461 G A 0.296536 -2.1778e-05
3:59347880 C T 0.151982 -9.7868e-06
3:59351505 G C 0.024642 -5.5047e-06
3:59353179 A G 0.047179 -9.8852e-06
3:59353452 T C 0.889880 -3.2730e-05
3:59353510 T G 0.045350 1.3963e-05
3:59354015 C G 0.827343 -4.4446e-06
3:59357608 G T 0.064484 4.9985e-05
3:59362303 G T 1.402216 -6.1846e-05
3:59364787 C T 0.148967 1.3703e-05
3:59365858 G A 0.109957 1.2305e-05
3:59374866 T C 0.305831 9.0436e-06
3:59375508 C A 0.393084 1.5636e-05
3:59387662 A G 0.040318 -3.3353e-06
3:59394343 A G 0.042545 -9.5403e-06
3:59398465 A G 0.188663 -1.0996e-05
3:59402517 A G 0.066314 4.8606e-05
3:59403205 G A 0.526892 6.1784e-06
3:59403244 G A 0.052905 1.0841e-06
3:59403520 A G 0.059548 1.7849e-05
3:59405125 C T 1.060439 3.0511e-05
3:59409304 G T 0.141188 -6.4905e-06
3:59409359 A G 1.862137 2.7781e-05
3:59409741 A G 0.043188 -3.2145e-06
3:59410065 A C 1.151584 -6.1505e-06
3:59412957 T C 0.117464 -1.1265e-05
3:59416008 A G 0.915266 -6.1351e-06
3:59418533 T C 0.379274 4.9285e-07
3:59418854 T C 1.265553 5.1020e-06
3:59423933 A C 0.075316 7.8879e-06
3:59424529 C A 0.141640 4.2647e-06
3:59424591 A G 0.059398 -7.6886e-07
3:59424696 C T 0.296896 4.4335e-06
3:59424841 G A 0.075823 7.3139e-05
3:59427372 G A 0.057165 3.8381e-05
3:59430212 G A 0.024482 -2.1967e-06
3:59431342 T C 0.135867 5.1259e-05
3:59433778 G T 0.098221 2.6770e-05
3:59434420 A G 0.944743 1.6959e-05
3:59436919 G A 0.883774 2.6949e-05
3:59437662 C T 0.233935 -2.6890e-07
3:59439794 G T 0.191777 1.7259e-05
3:59448864 C T 0.637997 2.0841e-05
3:59460849 G A 1.023649 3.3513e-05
3:59461922 G A 0.096164 5.8431e-06
3:59467599 G T 0.546827 -4.6115e-05
3:59469047 G A 1.885576 -2.9928e-07
3:59469839 C A 0.072001 -9.7903e-06
3:59470554 A G 0.388783 2.3127e-05
3:59473243 G A 0.046720 1.8492e-05
3:59474150 G A 1.167468 -1.9332e-05
3:59481606 G A 0.502450 -5.6857e-05
3:59486273 T C 0.668565 1.7700e-05
3:59494248 A C 0.041185 9.6477e-06
3:59500394 C A 1.128262 -3.2437e-05
3:59501651 G A 0.647608 -3.2760e-05
3:59504606 G A 0.226629 1.5831e-05
3:59505171 G C 1.774748 9.4717e-06
3:59507994 C T 0.265914 2.2987e-05
3:59509607 G A 0.189418 2.9527e-05
3:59528492 T C 0.439750 3.4779e-05
3:59529321 G A 1.489894 1.1206e-05
3:59544996 C T 0.081378 -1.2322e-06
3:59545107 T C 0.530994 3.2382e-05
3:59547385 T G 0.040485 1.1633e-05
3:59548789 A G 0.038619 -9.8655e-06
3:59557740 C T 0.036365 1.3466e-06
3:59559489 A C 0.508158 1.9720e-05
3:59561485 T C 0.060772 7.6015e-06
3:59562570 T G 0.171657 3.6827e-05
3:59564008 G C 0.495232 4.4550e-07
3:59575391 A G 0.213533 -1.3741e-05
3:59582020 A G 1.091146 1.3250e-06
3:59589606 C T 0.047645 -3.7594e-06
3:59590945 A G 0.712372 7.8664e-06
3:59594377 A C 0.223450 2.2712e-05
3:59598180 G T 0.120014 2.4891e-06
3:59598364 C G 0.114244 7.2242e-07
3:59608345 A G 0.288958 3.9859e-05
3:59610298 A G 0.506502 -2.4574e-06
3:59616881 T G 0.068109 -2.2202e-05
3:59619874 C T 0.326254 -9.5385e-06
3:59630720 T C 0.039499 1.9915e-05
3:59634298 T C 0.212112 2.8760e-05
3:59637254 A G 0.042437 -1.7961e-05
3:59638668 G A 0.052500 2.5089e-05
3:59643296 T C 0.029317 -1.8260e-05
3:59643507 T C 0.032550 -1.4762e-06
3:59644233 A G 1.434691 2.9419e-05
3:59644898 C T 0.303720 1.3054e-05
3:59647207 C G 0.065705 6.4822e-06
3:59656119 T C 0.111990 -1.5020e-05
3:59660572 A C 0.089817 7.2092e-06
3:59662116 C T 0.684364 1.0797e-05
3:59666001 G A 1.010233 5.7356e-06
3:59670729 G A 0.191002 -3.4622e-06
3:59681637 T C 0.508953 9.1349e-06
3:59684702 A G 0.054778 9.1201e-06
3:59687602 A G 0.122047 2.4321e-06
3:59688158 C T 0.238535 1.3626e-06
3:59694896 G A 0.141293 -5.3149e-07
3:59696859 C T 0.021072 -4.7111e-06
3:59697507 T C 0.133127 2.1867e-05
3:59699947 T C 0.088365 -2.1112e-05
3:59701430 T C 0.395950 -8.7557e-06
3:59707551 T C 0.054832 1.5934e-05
3:59707662 T C 0.166911 2.3502e-05
3:59708761 C T 1.529743 3.0748e-05
3:59709050 C T 0.968402 5.5947e-05
3:59716254 C T 0.186222 -1.4839e-05
3:59720078 C T 0.108784 -2.0435e-05
3:59721905 C T 0.081715 -2.5170e-05
3:59734687 G A 0.232922 2.5096e-05
3:59735965 G A 1.610506 1.8652e-05
3:59738188 A C 0.092669 -1.2319e-05
3:59739903 A G 0.084860 -1.5900e-05
3:59741515 C A 0.550832 -4.5226e-05
3:59742545 T C 0.045517 -1.3389e-05
3:59743819 A G 0.224922 1.5645e-05
3:59744856 A G 0.157969 -4.6779e-05
3:59748509 C T 0.021976 -1.9858e-05
3:59750069 A G 0.221271 -1.4642e-05
3:59757241 G A 0.331095 -1.7818e-05
3:59757575 C T 1.084010 9.2578e-06
3:59759414 T G 0.336497 2.2421e-05
3:59762631 T C 0.102311 2.7307e-05
3:59763185 T C 0.776254 8.7288e-06
3:59768454 C T 0.551958 -3.8191e-05
3:59772027 T C 0.028610 1.3622e-05
3:59772328 G A 0.288281 1.3620e-05
3:59775175 T C 0.022711 -7.9851e-06
3:59775988 C T 0.033352 -7.9039e-06
3:59776281 A G 0.079784 3.8284e-06
3:59776494 C T 1.613294 4.9457e-06
3:59777427 G T 1.086964 -6.8802e-06
3:59777503 A G 1.561899 -6.6570e-06
3:59778950 A G 0.033515 -1.3122e-05
3:59788525 G T 1.768849 6.8137e-06
3:59789139 T C 0.033192 -7.9145e-06
3:59791250 G A 0.237716 1.0604e-05
3:59791525 G A 0.053442 2.5801e-05
3:59793549 A G 0.080277 -7.9895e-06
3:59794065 A C 0.044082 1.4658e-07
3:59795925 A G 1.675144 1.1801e-05
3:59797400 T C 0.223249 2.7644e-06
3:59800608 G A 0.110895 -1.3427e-05
3:59803506 C T 0.024781 -7.4320e-07
3:59804978 C T 0.161444 -7.2889e-06
3:59807258 T C 0.198869 2.6077e-05
3:59810153 A G 0.928699 -7.5875e-06
3:59811457 A G 0.083887 -8.9156e-07
3:59811462 T G 0.093726 -4.9407e-07
3:59814258 C T 0.070200 -5.5104e-06
3:59820752 A G 0.027491 -3.2934e-06
3:59821071 T C 0.211058 -1.6212e-05
3:59821420 C A 0.081861 1.2527e-05
3:59827015 T C 0.223946 -6.2884e-06
3:59828048 C G 0.151238 3.9554e-07
3:59830142 A G 0.127997 1.4449e-05
3:59840273 T C 0.040217 -7.1359e-06
3:59842736 T C 0.054615 -1.1943e-05
3:59849803 T C 0.946541 9.9746e-06
3:59852370 T A 0.161845 5.7799e-06
3:59854150 T C 0.040053 -1.0780e-05
3:59856766 C T 0.220292 -9.2107e-06
3:59858291 A G 1.969245 3.2987e-06
3:59859953 G A 0.382667 -4.0814e-06
3:59866336 C T 0.040019 -1.9479e-05
3:59869280 A C 0.024775 -4.3929e-06
3:59875049 C T 0.136078 1.2173e-07
3:59877988 A C 0.222818 4.0394e-05
3:59880384 C T 0.267012 -2.4003e-06
3:59882760 A G 0.065783 1.1602e-05
3:59884212 A C 0.241364 -4.5727e-06
3:59887336 C T 0.229342 -3.3864e-06
3:59888624 C T 0.055444 5.7307e-06
3:59889846 A G 1.379536 -2.6473e-05
3:59891227 T C 0.675283 3.6131e-05
3:59899215 G A 1.715758 2.3430e-05
3:59900363 C A 0.103249 4.1909e-06
3:59901725 C T 0.060921 1.8856e-06
3:59902801 T C 0.965876 2.0730e-05
3:59903194 C T 0.255534 -7.5305e-06
3:59903450 C G 0.116713 -3.1893e-05
3:59904017 T C 0.316969 -4.6139e-06
3:59904188 T G 0.058739 -1.2536e-05
3:59904826 C A 0.097289 -2.3828e-05
3:59906741 C T 0.073378 -1.1817e-05
3:59908514 G A 0.118531 1.7349e-05
3:59910061 G T 0.216881 2.3105e-05
3:59912938 G T 0.196802 -2.3223e-05
3:59913763 T C 0.040386 -8.4827e-06
3:59914061 C T 0.443871 1.4946e-06
3:59916174 G A 0.041685 -4.9689e-06
3:59916886 C T 0.059194 -6.5576e-06
3:59921500 A G 0.211870 -2.7779e-06
3:59922017 G A 0.895075 4.6810e-06
3:59923514 C T 0.245046 2.1448e-06
3:59923785 C T 0.177413 4.6273e-05
3:59928851 G A 0.399163 1.1082e-05
3:59929254 G T 0.192219 -1.1778e-05
3:59931458 T C 0.128727 6.7931e-06
3:59936382 C T 0.250060 -2.1036e-05
3:59936498 C T 0.229182 1.8905e-05
3:59937681 G T 0.205261 6.2928e-06
3:59942476 T C 0.113993 1.1022e-05
3:59943017 T G 0.303240 1.2578e-05
3:59943746 A G 0.040723 1.8816e-05
3:59946384 G A 0.264520 1.4654e-05
3:59957134 C T 0.256051 -5.8151e-06
3:59958515 C T 0.849432 7.8136e-06
3:59959110 T C 0.059626 -1.2316e-06
3:59959803 G T 0.076523 -1.3266e-05
3:59967022 A G 0.128020 1.2044e-05
3:59970958 T C 0.593303 4.6003e-06
3:59981525 C T 0.522206 7.7960e-06
3:59983578 A G 0.028038 -1.1062e-05
3:59984355 A C 0.333971 -5.2475e-06
3:59985179 A G 0.180840 1.3941e-05
3:59996083 G A 0.024037 2.0269e-05
3:59998714 G A 0.068024 4.1168e-06
3:59999143 T C 0.106520 -3.5477e-06
3:59999690 C T 0.888367 8.6501e-06
3:60001389 A G 0.052850 -1.7582e-06
3:60001467 A G 0.082843 1.1049e-06
3:60002455 C T 0.209789 -9.0281e-07
3:60003590 G T 0.127344 1.7316e-05
3:60004935 G A 0.029272 -9.4504e-06
3:60006232 G A 0.506346 -2.4937e-06
3:60006945 T A 0.037762 1.0936e-05
3:60010328 C A 1.151952 2.3209e-06
3:60013145 G T 0.229369 -8.1664e-06
3:60013834 C T 0.042729 -5.1795e-07
3:60017331 G A 0.032292 -1.1548e-05
3:60025505 C T 0.235526 8.3733e-06
3:60029103 A G 0.922528 -1.6937e-05
3:60029270 A G 0.278537 3.5402e-06
3:60030325 T C 0.096297 6.3156e-06
3:60030330 A G 0.049716 2.4933e-06
3:60039499 T C 0.025077 2.3886e-06
3:60040312 T C 0.048815 1.0239e-06
3:60042106 C G 0.141150 -5.4516e-07
3:60045214 A G 0.071981 -2.0958e-05
3:60045801 C T 0.036239 1.4114e-05
3:60049421 G C 0.122717 4.2756e-06
3:60056378 C T 0.031139 6.5623e-06
3:60058618 T C 0.224266 5.5431e-06
3:60058689 T C 0.054322 -1.6189e-05
3:60059610 A G 0.553947 1.5269e-05
3:60059864 A C 0.058440 -1.2195e-05
3:60061268 G A 1.478712 4.8755e-06
3:60066844 A G 0.626360 1.8911e-05
3:60069861 C A 0.033505 6.2814e-06
3:60073399 C G 0.116220 -2.1208e-06
3:60077810 T C 0.086743 -2.5916e-06
3:60084924 A C 1.376439 -1.6013e-05
3:60087817 T C 1.858962 -1.5633e-05
3:60094767 T G 0.096834 4.3253e-06
3:60097915 T C 1.367636 -4.2596e-05
3:60098201 C A 0.289801 -1.3776e-05
3:60101925 G A 0.020287 3.0932e-06
3:60102060 A G 0.083289 1.3174e-06
3:60102186 C T 0.711341 -1.2269e-05
3:60108296 C T 0.357831 -1.1881e-05
3:60110171 A G 0.971856 -2.3970e-05
3:60110337 G A 1.330708 -4.7903e-05
3:60112798 G T 0.036817 -3.7213e-06
3:60113468 C T 0.612736 3.3596e-05
3:60115462 G T 0.358423 7.1237e-06
3:60116087 A G 0.129826 1.4428e-06
3:60117642 C T 0.186487 -2.7314e-06
3:60120068 G A 0.931745 2.2251e-06
3:60120257 A G 0.090435 6.0400e-06
3:60120954 G A 0.148582 1.8683e-05
3:60121321 C T 0.149531 -1.3018e-07
3:60122415 A G 0.045245 7.1712e-06
3:60124510 G A 0.156429 -1.8590e-05
3:60126844 G A 0.228849 -6.5561e-06
3:60127616 T C 0.126395 6.5749e-06
3:60127778 A C 1.426501 4.2566e-06
3:60129997 T C 1.473850 -1.8293e-05
3:60131144 C T 0.048944 -1.5442e-05
3:60132290 C A 0.455104 -9.6542e-06
3:60138106 G T 0.065389 -8.9628e-06
3:60138226 A G 0.143479 -5.7948e-06
3:60140320 C A 0.065334 1.2659e-05
3:60140553 C T 0.269983 -4.6322e-06
3:60142515 C T 0.102318 -2.7781e-05
3:60144588 C A 1.556843 6.7042e-06
3:60144682 C A 0.052296 5.7146e-06
3:60145166 C T 0.092254 -1.6627e-05
3:60148685 G A 1.693737 -1.6207e-05
3:60150089 C T 0.040217 1.1458e-05
3:60152583 A G 0.098979 -1.1872e-05
3:60155859 G T 0.216749 6.2379e-06
3:60159174 C T 0.730210 -7.7835e-06
3:60160966 C T 0.414656 -1.3604e-05
3:60161390 C T 0.028837 -1.3434e-05
3:60164989 T C 0.470246 -4.6003e-06
3:60170954 A G 0.075177 8.7747e-06
3:60171660 C T 0.029160 5.1320e-06
3:60184488 G C 0.086226 1.0726e-05
3:60184573 T C 0.029997 3.9038e-06
3:60185212 T C 1.851771 -2.4148e-06
3:60198968 G C 0.024227 7.6957e-06
3:60212766 C G 0.605335 3.1060e-05
3:60213805 G A 0.437567 5.7223e-06
3:60214424 T C 0.208195 -5.5580e-06
3:60216788 C T 0.325115 -2.1944e-05
3:60219014 G T 0.051195 -1.3154e-05
3:60221728 G T 0.366980 8.3181e-06
3:60222516 G T 0.085645 5.5341e-06
3:60223205 A G 0.037527 6.3860e-06
3:60229201 T C 0.294214 -2.0429e-07
3:60229846 T C 0.032502 -1.6364e-05
3:60233087 G A 0.873047 -3.1666e-06
3:60236847 A G 0.194106 -1.6054e-05
3:60239532 G C 0.068408 -3.9650e-05
3:60245888 C T 0.088062 -4.3801e-06
3:60247121 T G 0.479083 3.1607e-05
3:60249580 T C 0.129554 -1.5443e-05
3:60250064 A C 0.050902 -1.7852e-05
3:60252827 T C 1.428004 8.7727e-06
3:60256293 A G 0.427793 1.3455e-05
3:60256485 C A 0.999048 1.5902e-06
3:60258799 G A 0.340662 4.1445e-06
3:60269460 C T 0.057545 8.5864e-06
3:60271851 T C 0.097942 -5.2504e-05
3:60272829 G A 0.245498 3.0670e-05
3:60273376 C T 0.069421 -1.7723e-05
3:60273768 C T 0.944148 2.8198e-05
3:60275459 G C 0.043851 -1.6859e-05
3:60277709 G T 0.988254 -3.5491e-05
3:60286486 C T 0.945542 -2.5609e-05
3:60289560 C A 0.047479 2.6775e-05
3:60289842 A G 0.240565 -2.3424e-05
3:60297076 A T 0.204193 -2.2568e-05
3:60298229 A G 0.265057 -2.2563e-05
3:60299255 A C 0.024254 -1.8734e-06
3:60301046 A G 0.414853 -1.0030e-05
3:60302885 C T 0.027783 2.0129e-05
3:60307263 G A 1.427065 1.9903e-06
3:60308959 T C 0.350481 1.1950e-06
3:60309459 T G 1.257241 1.6177e-05
3:60311652 T C 0.032890 -1.1136e-05
3:60312439 G A 0.032445 -8.7331e-06
3:60320656 G A 0.121013 5.1599e-05
3:60327391 G A 0.847528 8.6196e-06
3:60332701 T C 0.083727 9.6760e-06
3:60332982 T C 0.019954 3.7038e-06
3:60338006 A G 1.212122 2.7833e-06
3:60338138 G A 0.051076 -2.5461e-05
3:60338577 T C 0.171800 3.0393e-05
3:60340126 T C 1.048342 1.6821e-05
3:60343992 C G 0.063118 1.8601e-06
3:60345525 C T 0.370111 8.0708e-06
3:60347122 A G 0.706694 1.9865e-05
3:60348977 G A 1.102644 6.6609e-06
3:60349109 C A 0.963238 2.9347e-05
3:60349304 C T 0.811058 4.3138e-05
3:60349431 C A 0.061455 2.2499e-06
3:60349462 T C 0.998416 1.1014e-05
3:60349742 G A 0.900100 -5.7526e-05
3:60349971 C G 1.333859 -1.4637e-05
3:60350720 A G 0.026410 -1.1471e-05
3:60354255 G T 0.883971 1.7579e-05
3:60358269 C T 0.199648 -1.0650e-05
3:60358675 A G 0.029922 -1.2512e-05
3:60359643 C T 1.876988 -1.2237e-05
3:60360207 G A 0.130822 1.1487e-05
3:60363741 C G 0.046360 -2.5734e-05
3:60364606 T G 1.319502 -1.9066e-05
3:60367607 C T 0.037425 1.5267e-05
3:60368130 C G 0.038476 -7.8950e-07
3:60368687 T C 0.537842 -2.5634e-05
3:60374775 T G 0.048036 -9.8480e-06
3:60379528 T C 0.074225 8.3501e-06
3:60385399 T C 0.081616 9.7694e-06
3:60389254 T C 0.029371 -9.6929e-06
3:60391499 C T 0.046608 1.3571e-05
3:60392859 T C 0.054210 -2.8346e-05
3:60396967 A G 0.122876 1.4530e-05
3:60399322 C T 0.133276 1.7074e-05
3:60404705 T G 0.564170 2.2058e-05
3:60408160 T G 0.053020 4.6780e-06
3:60410706 C T 0.240490 2.9777e-05
3:60412561 C T 1.959029 -1.0631e-05
3:60416358 G T 0.232310 7.6431e-06
3:60419275 G A 0.130424 2.8004e-05
3:60419511 C T 0.086226 -3.5142e-06
3:60419915 A G 0.040084 3.2704e-06
3:60421221 A G 0.057484 -1.5752e-05
3:60432446 C T 0.043610 -1.6885e-05
3:60434982 A G 0.078104 -1.9618e-05
3:60435225 C A 0.119854 -1.8741e-06
3:60436442 T C 0.361792 5.3303e-05
3:60444466 A C 0.026532 7.7437e-06
3:60445939 A G 0.070441 2.4402e-05
3:60456745 C T 0.724271 4.3066e-05
3:60461891 G T 0.095708 3.3048e-06
3:60461994 G A 0.512278 4.8075e-05
3:60464669 A G 0.046605 2.6380e-05
3:60472107 G A 0.233241 -1.7212e-05
3:60472253 A G 0.081174 -1.9348e-05
3:60473213 T C 0.061717 -2.3708e-06
3:60474774 C G 0.082966 2.9558e-05
3:60475269 A G 0.224667 -1.1995e-05
3:60475750 G T 0.049212 8.1033e-06
3:60476079 C T 0.150990 -2.3331e-06
3:60477431 G T 0.136612 2.8246e-06
3:60479647 C A 0.103603 -1.9023e-05
3:60480401 T C 1.482489 1.1981e-05
3:60480676 T C 0.518374 -6.4311e-06
3:60481410 T C 0.056668 -1.4844e-06
3:60482652 C G 0.047802 1.3469e-05
3:60483364 T C 0.772208 -3.2730e-05
3:60484283 T C 0.306123 -8.6683e-06
3:60485737 G T 0.231361 -9.5989e-06
3:60486957 C T 0.041485 3.0213e-06
3:60487327 T C 0.041260 2.3534e-05
3:60488291 C T 0.193633 -5.6421e-06
3:60491927 T G 0.841388 -5.3127e-05
3:60496438 T C 0.367140 8.0797e-05
3:60497106 T C 0.038557 -9.8156e-06
3:60497898 T C 0.198006 -3.4356e-05
3:60500082 T G 0.399445 -2.1368e-05
3:60501742 A G 0.098670 2.2614e-05
3:60507811 T G 1.845876 2.8900e-05
3:60508340 T G 0.100788 -1.8534e-05
3:60508567 A G 0.230923 4.5233e-06
3:60510791 G A 0.375612 1.0503e-05
3:60516133 C T 0.594680 5.0783e-05
3:60518023 T C 0.105918 -2.4426e-05
3:60523330 T C 1.472419 -3.2369e-07
3:60526817 T C 1.703243 -2.9674e-06
3:60541225 G T 0.022690 -3.4895e-06
3:60544099 A G 0.141664 7.2332e-06
3:60544479 C A 0.526221 1.1280e-05
3:60546244 C T 0.236743 1.1472e-05
3:60548808 T G 1.532606 -4.1074e-06
3:60548937 C G 0.288342 5.6414e-06
3:60556204 T C 0.032604 1.9747e-06
3:60559047 T C 0.222770 -9.0259e-06
3:60561326 A G 0.701591 -7.9496e-06
3:60562113 G A 0.279955 -1.7821e-05
3:60568180 T C 0.203265 1.2240e-07
3:60569815 T A 0.182581 3.9637e-05
3:60570143 A G 1.085291 2.0664e-05
3:60571437 A C 1.690089 1.7197e-05
3:60571905 G A 0.076510 -4.5537e-05
3:60573681 A C 0.630558 1.3387e-05
3:60574721 T G 0.714350 -4.6621e-06
3:60576077 T C 0.661106 1.0918e-05
3:60576769 A C 1.056403 3.7826e-05
3:60580126 T C 0.034070 5.2166e-06
3:60586524 A C 1.200318 4.6422e-05
3:60589455 C T 0.722163 6.1182e-05
3:60590350 G T 0.043385 -2.3434e-05
3:60590509 G A 0.032200 4.0370e-07
3:60591278 G A 0.080426 -1.0976e-05
3:60591506 C T 0.084900 1.7389e-05
3:60592751 A G 0.245358 -2.3015e-05
3:60594367 G A 0.480616 3.4161e-06
3:60595646 G A 0.659824 -1.9912e-07
3:60600900 A C 1.773463 2.6309e-05
3:60601300 C T 0.036086 1.7318e-05
3:60601302 T C 0.886980 2.6407e-06
3:60602727 G A 0.059408 -8.1368e-06
3:60602895 C T 0.125855 -4.7716e-06
3:60604489 T C 0.300034 5.3642e-06
3:60608162 A G 0.024438 -4.6199e-06
3:60610341 A G 0.730244 2.9155e-06
3:60615022 A G 0.132831 2.6375e-06
3:60618336 C T 1.519500 6.1240e-06
3:60618443 C T 0.165884 1.4094e-05
3:60619589 C T 0.510398 9.6708e-06
3:60624815 C T 1.896649 1.3676e-05
3:60626006 C T 0.446349 -3.9390e-05
3:60628811 G A 0.044340 -7.8374e-06
3:60635394 A G 0.040230 -3.1294e-05
3:60639504 G A 0.422044 -1.6220e-05
3:60640157 A C 1.609010 -3.4590e-06
3:60649835 T C 0.402233 -5.7056e-06
3:60653494 C T 0.265992 -1.8739e-06
3:60657145 A G 0.023041 8.7791e-06
3:60659002 A G 0.068408 1.0223e-05
3:60661293 C T 1.888632 6.5059e-06
3:60661380 G T 1.819636 1.1571e-05
3:60671318 T C 1.834041 5.4052e-06
3:60676512 T C 0.141681 -2.0460e-07
3:60678824 T C 0.158874 7.5551e-06
3:60681685 C T 0.039849 1.9806e-05
3:60684276 C T 0.071039 -7.1974e-06
3:60684903 T C 0.180962 -5.2139e-06
3:60686013 G A 0.184250 1.8618e-05
3:60692321 A C 0.034138 -5.9587e-06
3:60708988 G A 0.734498 -2.0958e-05
3:60711659 T C 1.128078 1.4076e-05
3:60719751 C A 0.154610 -4.4852e-06
3:60720891 T C 0.281179 -7.8021e-06
3:60721185 A G 1.854277 1.4166e-06
3:60721499 T C 0.021759 -7.9250e-06
3:60722025 G A 0.065368 1.1347e-05
3:60723525 T C 0.066229 5.3992e-06
3:60723969 C G 0.145594 2.5506e-05
3:60725515 A C 0.100390 -2.8007e-05
3:60729115 T C 0.606260 -4.7365e-07
3:60729232 A G 0.186266 5.8170e-06
3:60730584 T A 0.078934 9.2389e-06
3:60730657 A G 0.056474 2.6926e-06
3:60731898 C T 0.634985 5.6422e-06
3:60732237 T C 0.189798 2.0668e-05
3:60733152 T G 0.933853 3.2159e-05
3:60735900 A G 0.138040 7.6555e-06
3:60737133 A G 1.802212 1.7850e-05
3:60741689 T C 1.559135 2.3194e-05
3:60742058 A C 0.498893 -8.5419e-06
3:60744858 T C 0.033781 1.6094e-05
3:60745635 C T 0.243941 5.9328e-06
3:60746277 G A 0.072124 5.4741e-05
3:60752733 T G 1.057049 -2.5489e-05
3:60754206 C A 0.851003 -6.6449e-05
3:60756357 G C 0.206577 2.9510e-05
3:60763256 T G 0.542251 -5.5023e-06
3:60766372 T C 0.080698 -1.5114e-05
3:60771108 G A 0.242710 -2.8244e-05
3:60771321 G A 0.368072 -4.9116e-05
3:60785423 G A 1.131101 -2.1543e-05
3:60785458 T C 1.933513 -2.1774e-06
3:60786213 A G 0.029351 -6.2476e-07
3:60787599 C T 0.267889 -3.2459e-05
3:60791929 A G 0.020746 3.3231e-06
3:60797810 C T 0.738367 6.9550e-06
3:60806430 C T 0.158163 -6.1428e-06
3:60808285 A G 0.427208 1.0694e-05
3:60808825 A G 1.223742 1.8594e-05
3:60808894 T C 0.796833 -2.2162e-05
3:60810115 C G 0.074218 -2.8593e-05
3:60813008 A C 0.130206 -1.3402e-05
3:60817545 G A 1.582359 6.5509e-07
3:60837142 G C 0.056294 5.6645e-06
3:60837807 G A 0.057549 3.6605e-05
3:60849102 T C 0.127510 -1.0309e-05
3:60852451 T C 0.170171 -2.8408e-05
3:60853715 C A 0.431665 -4.5526e-06
3:60856897 T C 0.052809 3.4908e-05
3:60856943 A C 1.084819 5.5178e-05
3:60859039 A G 0.044018 1.5014e-05
3:60868067 C T 0.166880 -5.1275e-06
3:60887432 C T 0.518721 1.3079e-05
3:60889552 C T 0.021269 -7.6277e-06
3:60893081 A G 0.025356 -4.0769e-06
3:60899200 C T 0.560940 2.0238e-06
3:60901138 A G 0.043997 7.1981e-07
3:60921127 A G 1.113177 -7.2245e-06
3:60932355 A G 0.606583 -1.9348e-07
3:60941623 T C 0.635270 -1.7404e-05
3:60952418 T G 1.785138 8.4120e-06
3:60958005 T C 0.360561 -1.0273e-05
3:60964285 C T 0.469849 2.5235e-05
3:60965265 G A 0.219652 6.3269e-06
3:60974088 C G 0.637443 1.0150e-05
3:60978671 T C 0.111776 -4.7107e-05
3:60983267 C T 1.048454 2.2187e-05
3:60995081 C T 0.213437 -2.8001e-05
3:61004199 C T 1.783193 4.9594e-05
3:61004224 A G 0.069445 -6.9744e-06
3:61010890 C T 0.418182 -2.6433e-05
3:61012020 C T 0.031935 1.5768e-05
3:61015275 C T 0.043372 -8.9743e-06
3:61021239 A G 1.633312 2.5200e-05
3:61022160 A G 0.026338 -1.3412e-05
3:61025022 T C 0.146777 1.0844e-05
3:61027643 A C 0.098085 -2.8799e-05
3:61037495 C T 0.258322 -3.5745e-05
3:61037622 C T 0.132981 -3.6704e-05
3:61040525 C T 0.374167 3.2399e-07
3:61042288 C T 0.067228 3.2001e-07
3:61050793 G A 1.332010 -7.8923e-06
3:61058624 C T 0.048719 1.5367e-05
3:61063538 A T 0.052463 1.2938e-05
3:61072428 G C 0.144656 2.7427e-05
3:61073395 A C 1.402597 1.1019e-07
3:61075340 A G 0.029082 8.7672e-06
3:61077325 C T 0.068472 1.0458e-05
3:61096225 A G 0.044378 -1.0738e-05
3:61098641 C A 0.238192 -1.5243e-05
3:61101402 C T 0.204578 3.6230e-05
3:61101760 G A 0.217691 -1.9518e-05
3:61103609 T C 1.582872 -1.4444e-05
3:61112403 A G 0.207777 -2.1725e-05
3:61114190 T C 0.051620 8.9209e-06
3:61115986 A C 0.456399 2.0411e-05
3:61119923 A G 1.453771 -1.2081e-05
3:61122922 A C 0.238215 1.1297e-05
3:61123402 C A 0.263462 1.9607e-05
3:61125404 C T 0.529968 1.0567e-05
3:61143981 A G 0.029269 9.1167e-06
3:61144663 A C 0.029313 -7.1767e-07
3:61145609 A C 0.051174 3.3193e-06
3:61151781 G C 0.039288 -4.7296e-06
3:61155967 C T 0.816274 -3.5146e-06
3:61160106 A G 0.025757 -5.7348e-07
3:61172365 A C 0.314783 -1.2309e-05
3:61177577 T C 0.729503 1.8067e-05
3:61178891 G C 0.823444 1.2553e-05
3:61184479 G A 0.286119 -2.2388e-05
3:61184788 T C 0.146264 9.1084e-07
3:61186878 A G 0.057885 -1.7090e-06
3:61186892 A G 0.035753 -5.6710e-06
3:61189920 A G 0.296023 -1.7570e-05
3:61190182 G A 0.063060 -1.8832e-05
3:61190233 G A 0.314198 -2.2410e-05
3:61207457 A G 0.812262 -4.4638e-05
3:61217620 C T 0.059398 1.7094e-05
3:61225234 T C 0.058797 -4.6840e-06
3:61232197 A G 0.167013 -1.7673e-05
3:61232807 C G 0.023853 -7.9145e-06
3:61238485 T A 0.071250 1.1091e-06
3:61238516 C T 0.250536 -1.6958e-05
3:61239698 G A 0.311155 -7.0273e-07
3:61255418 A G 0.029575 1.0616e-06
3:61263481 C T 0.306916 -2.8863e-05
3:61264116 G A 0.100064 -1.2434e-05
3:61265566 A C 0.116424 -2.6088e-05
3:61268160 A G 0.220628 -2.1724e-05
3:61270585 C T 0.044980 4.9447e-06
3:61272046 G A 1.764542 -4.1226e-06
3:61278255 A G 0.033988 2.8462e-06
3:61280155 G T 0.601537 -1.5033e-05
3:61281037 A G 1.525055 8.3021e-06
3:61282140 A C 1.728500 -1.3835e-05
3:61282474 T C 0.037078 1.9406e-05
3:61292164 A G 0.020715 -1.6466e-07
3:61293639 A C 0.043613 9.4000e-06
3:61296301 A G 0.674844 2.6097e-05
3:61298955 G A 0.676276 -2.2627e-05
3:61299245 T C 0.026437 1.4660e-07
3:61299630 G A 0.836472 1.2495e-05
3:61302948 A C 1.642359 -1.1617e-05
3:61304491 C T 0.360463 -6.8597e-06
3:61305260 G T 0.022320 -5.8640e-06
3:61309021 A G 0.066409 -1.3375e-05
3:61317178 C G 0.073395 1.4836e-06
3:61330789 T C 0.098659 -1.8462e-06
3:61332993 A G 0.044908 -1.9155e-05
3:61334972 A G 0.137312 -1.8283e-06
3:61335291 A G 0.080535 1.2292e-05
3:61346176 A G 0.044973 -3.2967e-06
3:61354797 T C 0.029497 5.6412e-06
3:61355385 A C 0.101903 -3.6160e-06
3:61355422 G A 0.141616 1.3587e-06
3:61360768 G T 0.069081 1.4807e-06
3:61368330 G A 0.037153 1.0725e-05
3:61375761 A C 0.152819 2.1016e-05
3:61375990 T C 1.702903 -8.1417e-06
3:61385701 A G 0.020266 -1.3229e-05
3:61386692 T G 0.093400 -6.4651e-05
3:61395236 A G 0.076703 2.2120e-05
3:61400633 A G 0.099856 8.1435e-06
3:61413773 G A 0.952249 -2.5601e-05
3:61413814 G C 0.087294 1.3970e-05
3:61421745 C T 0.043535 5.7869e-06
3:61424882 A G 0.068608 8.0874e-07
3:61425573 T C 0.037163 5.8514e-07
3:61429918 G T 0.731166 -1.3810e-05
3:61432544 A G 0.227078 -6.6488e-06
3:61433932 C A 0.038041 -7.4129e-06
3:61439743 A G 0.164171 -1.6167e-05
3:61446406 G A 0.072484 -2.0880e-06
3:61447737 C T 1.735970 -9.8948e-06
3:61453255 T C 1.525759 -6.7426e-06
3:61455500 T C 0.199230 4.9046e-06
3:61455771 T C 0.805751 -7.8444e-06
3:61461846 A G 0.636766 -1.3081e-05
3:61474354 T G 0.404956 2.4376e-05
3:61474421 G A 0.033294 1.2173e-05
3:61477203 T C 1.966740 -1.4596e-05
3:61491392 C G 0.044062 1.3573e-05
3:61494517 A G 0.565275 -2.4150e-05
3:61495803 C T 0.812235 2.3101e-07
3:61497997 G A 0.053296 1.9308e-05
3:61500870 A C 1.706945 -6.2133e-07
3:61503354 G A 1.724557 -5.2597e-06
3:61511324 A G 0.210177 1.3258e-05
3:61516972 T G 0.196170 1.7553e-05
3:61528270 T C 0.583719 -1.7363e-05
3:61532286 C T 0.756019 -2.8150e-05
3:61546765 C T 1.420283 -5.4121e-05
3:61547274 A G 0.210928 1.0169e-05
3:61554178 A G 0.836091 -1.5017e-05
3:61558731 A G 0.040822 4.6837e-06
3:61559066 G A 0.037486 9.3843e-06
3:61562014 T C 0.394077 -1.9680e-05
3:61562084 T G 0.222049 1.5957e-05
3:61566900 A G 0.083051 5.3645e-05
3:61567023 C G 0.037755 2.4733e-05
3:61568091 G C 1.346058 -2.5462e-06
3:61568201 G A 0.082313 2.7305e-06
3:61569213 C T 0.490173 7.4476e-06
3:61570149 A G 0.118538 -3.2573e-05
3:61571670 G A 0.112351 1.4142e-05
3:61575592 T C 0.589016 -1.1571e-05
3:61576487 G A 0.078417 5.8151e-05
3:61578507 G A 0.229838 3.2618e-05
3:61583023 T C 0.071855 1.2022e-05
3:61587248 G A 0.182404 1.1001e-05
3:61590181 C T 0.924531 -7.4205e-06
3:61590634 G A 0.132318 -3.2088e-05
3:61594769 C T 1.446641 -1.6087e-05
3:61596904 T C 0.021558 -7.0300e-06
3:61598316 A G 0.034270 -2.6019e-06
3:61602163 G T 0.260345 3.1238e-05
3:61603901 T G 0.540014 -1.0740e-05
3:61605402 A G 0.076754 7.5574e-06
3:61615500 C T 0.060326 6.8581e-06
3:61618935 T G 0.858353 3.5267e-06
3:61624771 T G 1.084370 1.7177e-05
3:61628141 G A 0.079046 2.6534e-05
3:61639764 G T 0.852312 1.6758e-05
3:61639836 A G 1.972302 -1.3885e-06
3:61643837 T C 0.033825 -1.2654e-06
3:61644056 G C 0.033169 1.3848e-05
3:61648251 A G 0.258961 5.9659e-06
3:61650811 A C 0.309707 1.4894e-05
3:61655192 A G 0.451452 -1.5554e-05
3:61660267 C T 0.035875 1.0463e-05
3:61662996 A G 0.260654 -2.7307e-06
3:61664017 G A 0.173340 1.0775e-05
3:61664946 T G 1.185148 -2.7649e-05
3:61665102 A G 1.521047 -1.7774e-05
3:61666262 C T 0.323497 9.9257e-06
3:61671620 C T 0.027885 1.2390e-05
3:61671764 A G 0.133650 -1.7040e-05
3:61673352 C T 0.930902 -3.7773e-05
3:61674376 G A 0.026814 -4.2923e-06
3:61675813 T C 0.046792 -6.0724e-06
3:61679954 T G 0.200719 6.0196e-06
3:61688122 T G 1.879418 4.0564e-06
3:61689868 A G 0.064994 -4.1550e-05
3:61691670 C A 0.155464 2.8478e-05
3:61693942 G C 0.146940 -9.9209e-06
3:61695285 T C 0.046350 5.0427e-06
3:61698615 A G 0.360674 1.4662e-05
3:61720442 T C 0.212730 -2.5531e-05
3:61722194 A G 0.030354 2.2439e-05
3:61727588 C A 1.555378 -1.7527e-05
3:61733802 C G 0.900191 6.0008e-06
3:61733836 T C 0.060653 -2.6713e-05
3:61740044 A G 1.578000 1.4324e-06
3:61747428 C T 0.135367 1.5896e-05
3:61748633 C T 1.767989 1.4156e-06
3:61749966 A G 0.496126 3.4822e-05
3:61757206 G T 1.617911 1.8292e-05
3:61758461 A C 0.051021 1.3443e-05
3:61764346 C T 0.096038 5.6451e-06
3:61770534 A G 0.182540 -2.7387e-05
3:61772727 C T 0.378557 -1.0657e-05
3:61779156 T C 0.043307 8.3864e-07
3:61781405 A G 0.046724 2.2084e-05
3:61783170 A G 1.149273 -5.3451e-06
3:61785584 C A 0.099846 -1.3452e-05
3:61788980 G A 0.790109 -1.4695e-05
3:61789997 A G 0.023755 1.5324e-05
3:61794054 A C 0.573791 -7.7677e-06
3:61794836 T C 0.127160 -1.0957e-05
3:61803761 T C 0.061112 -5.4086e-06
3:61805502 G A 0.479178 -1.2291e-05
3:61813260 A G 0.552539 4.8831e-06
3:61820545 A G 0.052871 6.4583e-06
3:61837268 T G 0.320930 -9.4740e-06
3:61840295 A G 0.668483 -1.1329e-05
3:61841659 T C 0.115601 -2.2401e-05
3:61842553 G A 0.027919 8.7249e-06
3:61842594 G A 0.037388 -4.7943e-06
3:61844601 T C 0.078159 1.6023e-05
3:61853252 C T 0.125566 -1.3720e-05
3:61858429 T G 0.119698 1.7667e-05
3:61866363 A G 0.136812 8.4586e-06
3:61875008 A G 0.214498 -1.1491e-05
3:61877662 A C 0.121204 1.5640e-05
3:61890278 C T 0.109253 4.0700e-06
3:61893518 G A 0.665719 -4.3513e-07
3:61904945 G A 1.641298 -5.0290e-06
3:61907833 G A 0.021001 -1.6301e-06
3:61907965 A G 1.326645 8.3509e-06
3:61909603 T C 0.591943 -3.1834e-05
3:61913200 C G 0.077142 1.7225e-05
3:61915181 G A 0.048121 1.3468e-05
3:61915546 C T 0.264414 -4.6550e-05
3:61918060 G A 1.499740 2.3556e-05
3:61922940 A G 0.986309 7.5279e-05
3:61923125 C T 0.034168 -5.3536e-06
3:61923149 C G 0.035402 -1.7812e-05
3:61924199 C T 0.484465 -2.8017e-05
3:61929472 A G 0.115431 -8.5136e-06
3:61934148 C T 0.473028 -2.6725e-05
3:61934466 C T 0.290406 -1.3683e-05
3:61942348 C T 0.113037 -4.0655e-06
3:61942816 C T 0.245630 -1.6796e-05
3:61944744 G C 0.228339 2.7607e-05
3:61944996 A G 0.124960 -3.6135e-06
3:61947369 G C 0.175383 -8.5914e-06
3:61949169 A G 0.047407 2.0815e-05
3:61950544 T C 0.202187 -1.2243e-05
3:61951683 G A 1.422207 6.2579e-06
3:61954373 G A 0.408472 2.4665e-05
3:61956588 C T 0.427922 2.0919e-05
3:61958023 G T 0.651831 1.7071e-05
3:61959881 A G 1.018345 2.6492e-06
3:61961378 G A 0.054183 9.8015e-06
3:61961686 C A 0.229213 5.9547e-07
3:61962204 G C 0.144462 6.9972e-06
3:61965103 A G 0.804435 -4.0051e-06
3:61971329 G A 0.224256 2.5311e-06
3:61972270 A C 0.077693 -8.6058e-06
3:61973121 T C 0.024278 9.3522e-06
3:61975382 C T 0.277432 1.2768e-05
3:61976378 A G 1.922926 -8.8881e-06
3:61977507 G T 1.030989 1.2339e-05
3:61983840 C T 0.098608 -6.8713e-06
3:61988374 C G 0.081283 6.1279e-06
3:62004175 G A 0.546416 5.2625e-06
3:62008204 G C 0.064512 -4.8467e-06
3:62010206 A G 0.030292 4.4307e-06
3:62013654 C T 1.014629 -6.6052e-06
3:62016537 G A 0.462842 -1.4663e-05
3:62020996 G A 0.170909 1.5933e-05
3:62031531 G A 0.422877 -1.9046e-05
3:62036724 T C 0.267083 1.0629e-05
3:62037379 G A 0.243658 -1.3958e-05
3:62041182 C G 0.054962 1.6800e-05
3:62044608 T C 1.701448 -7.4592e-06
3:62049824 T C 0.972227 9.3155e-06
3:62049924 C T 0.035960 4.2232e-06
3:62051365 A G 0.782891 -1.4719e-05
3:62051649 T C 0.160778 -4.3868e-05
3:62055059 C T 1.551319 1.2761e-05
3:62055170 T C 0.595819 -8.8269e-06
3:62060608 C T 0.198978 -3.1482e-06
3:62064769 G A 0.424362 -1.3707e-05
3:62068055 T C 0.415078 -1.6037e-05
3:62073316 A C 0.459289 -1.7591e-05
3:62074615 A G 0.302397 3.2671e-05
3:62076840 G A 0.110722 5.1630e-06
3:62081599 G T 1.037123 -5.9752e-06
3:62096162 T G 0.044330 -9.2344e-06
3:62097636 T C 0.208266 -2.7499e-05
3:62098270 G A 0.026981 -7.6989e-06
3:62101754 G T 1.502803 5.2040e-06
3:62107830 A G 0.720548 4.8214e-06
3:62112198 C T 1.582954 3.1625e-06
3:62112314 G A 0.092570 1.2405e-06
3:62113061 C G 0.167978 6.0698e-06
3:62113083 A C 0.357131 1.2828e-05
3:62113277 T C 0.084064 -8.6334e-06
3:62114428 G A 0.274168 5.8694e-07
3:62118980 A G 0.358882 9.8474e-06
3:62119047 T C 0.047356 1.7727e-05
3:62123755 A G 0.138026 -8.9646e-06
3:62125341 T C 0.039462 4.9212e-06
3:62125622 G C 0.034705 5.1816e-06
3:62126697 A G 0.219720 1.1324e-05
3:62131537 C T 0.028453 1.7033e-06
3:62133088 T G 0.182336 4.2474e-06
3:62146861 A G 0.066399 -1.0045e-05
3:62151581 C T 0.262769 -3.7594e-05
3:62154996 G A 0.383133 -2.8334e-05
3:62156218 G A 0.178644 1.7114e-05
3:62156697 T C 0.021154 1.6640e-05
3:62156884 A G 0.023799 5.2286e-06
3:62157211 G A 0.064926 -8.8824e-06
3:62159758 G C 0.056291 -3.9443e-06
3:62161552 A G 0.052826 1.9559e-05
3:62164019 A T 0.177838 4.2255e-07
3:62172590 A G 0.045955 5.8560e-06
3:62175417 T C 0.080603 9.2639e-06
3:62175761 C T 0.076428 1.5049e-05
3:62184051 T C 0.062951 -3.1035e-07
3:62189189 A G 0.322562 -5.2523e-05
3:62192022 T G 0.079314 -7.5827e-06
3:62199471 T G 0.773609 -4.3647e-05
3:62206239 C T 0.125974 -5.2214e-06
3:62207566 C A 0.387767 -1.7738e-05
3:62210309 C G 0.028796 1.2373e-08
3:62211927 G A 0.039690 -6.7734e-06
3:62233965 A G 0.144673 -1.0304e-05
3:62239596 C T 0.209558 -7.5348e-05
3:62248995 T G 0.158350 -3.0802e-06
3:62255775 C T 0.026165 -1.5442e-05
3:62256872 C T 0.032156 1.5177e-05
3:62264720 G A 1.032101 -3.1518e-05
3:62264951 G T 0.117454 6.4529e-06
3:62271345 G A 0.020882 -1.8764e-05
3:62273354 G A 0.074939 -1.0552e-05
3:62284643 T C 0.335460 -1.7371e-05
3:62293097 C T 1.912057 -4.5712e-05
3:62296870 G T 0.461689 3.2587e-05
3:62301277 T C 0.062931 4.6320e-06
3:62301557 C T 0.338826 -2.9617e-05
3:62308737 G A 0.069486 1.2312e-05
3:62314521 G A 0.078713 -3.8746e-06
3:62315312 C T 0.966481 1.9672e-05
3:62317005 G A 0.027307 -1.3661e-05
3:62319048 G A 0.063600 -2.5820e-05
3:62327705 A G 0.303240 -1.1325e-05
3:62329605 A G 0.039639 -2.7101e-06
3:62331478 T G 0.432131 -8.3400e-05
3:62339604 A G 0.118450 -2.5277e-06
3:62341014 C T 1.553444 -2.3708e-05
3:62344960 T C 0.522600 -5.4073e-05
3:62346325 A G 0.025808 -1.3304e-05
3:62352659 C T 1.160642 6.5982e-06
3:62352677 G T 0.524212 -3.0194e-05
3:62354964 A G 0.499067 3.6869e-05
3:62360371 C T 0.230192 -1.6595e-06
3:62362122 A G 0.060105 3.0724e-05
3:62365887 C T 0.100852 -2.8333e-05
3:62366487 T G 0.172674 -1.6308e-05
3:62369592 A G 0.230199 1.7648e-06
3:62376077 A G 0.029708 1.5744e-06
3:62376645 T G 1.234435 3.2368e-05
3:62376859 G A 0.697293 2.9272e-05
3:62391092 C T 0.080518 5.6882e-06
3:62392261 C T 0.052514 -2.2225e-06
3:62394160 A G 0.092924 -3.1993e-05
3:62394765 G A 0.512319 4.9143e-06
3:62394968 G A 0.022425 -1.3701e-05
3:62397943 T C 0.094134 -1.4666e-05
3:62398559 G A 0.572632 -2.2055e-05
3:62400900 A G 0.440994 -1.1218e-05
3:62402895 A G 0.216756 -2.9335e-05
3:62406310 A G 0.063332 6.3140e-06
3:62407776 G C 0.032122 -1.5550e-05
3:62408272 C A 0.055135 8.1405e-06
3:62409498 A G 0.085642 6.7013e-06
3:62411198 C G 0.839896 -1.3895e-06
3:62417781 C T 0.170222 -1.6246e-05
3:62427019 A G 0.088487 5.4389e-06
3:62429584 C A 0.870565 -3.0913e-06
3:62432083 G T 0.287122 9.6342e-06
3:62432708 G A 0.107530 1.8575e-06
3:62433047 C T 0.069775 7.1572e-06
3:62433496 T C 1.388817 1.4080e-05
3:62434256 T C 0.536166 1.2511e-05
3:62440764 T C 0.053017 2.3763e-05
3:62441651 C T 0.097524 1.7776e-05
3:62442622 C T 0.202476 -7.2091e-06
3:62445376 T C 1.546365 -1.0366e-05
3:62451768 C T 0.075194 5.5706e-06
3:62452895 T C 0.094342 1.0387e-05
3:62463271 G C 0.074211 1.0807e-05
3:62464877 C T 0.057545 4.1725e-07
3:62468124 A G 0.060697 1.0835e-05
3:62476567 A G 0.020076 -6.5168e-06
3:62478194 T C 0.192464 -9.8553e-06
3:62479781 C T 0.204115 -1.6046e-05
3:62479883 A G 0.030568 -1.1240e-05
3:62481063 T C 1.472273 8.6510e-06
3:62482983 C T 0.202055 -5.0973e-06
3:62494608 T G 1.680855 3.4283e-06
3:62496248 C T 0.074810 1.8694e-05
3:62503486 C T 0.021817 -1.5660e-06
3:62504036 A G 0.154026 -2.9194e-06
3:62504658 G A 1.569076 -8.0368e-06
3:62505075 T C 0.073195 3.4550e-05
3:62511934 T C 0.096922 1.0770e-05
3:62528123 T C 0.030051 -9.8482e-06
3:62531625 C T 0.097806 2.0391e-05
3:62543969 T G 0.102620 -3.1114e-06
3:62544818 A C 1.727300 2.9397e-05
3:62548024 G A 0.071427 4.6499e-06
3:62548081 T G 0.185647 3.1069e-05
3:62549168 C T 0.290219 1.5626e-06
3:62551521 G T 0.195670 2.6619e-05
3:62552649 A G 0.310751 -2.2256e-05
3:62556868 T C 1.926499 1.4021e-05
3:62560523 C T 1.272220 4.2379e-05
3:62568596 C T 0.022867 9.0749e-06
3:62568914 G A 0.026627 8.0428e-06
3:62571037 A G 0.377068 1.7991e-07
3:62573001 C T 1.352613 3.3368e-05
3:62573438 C T 1.872636 4.8317e-06
3:62579372 A G 0.068996 -1.8252e-06
3:62583688 C A 0.322555 -2.8454e-05
3:62586099 C T 1.135265 2.0204e-05
3:62587175 T C 0.032122 3.6166e-07
3:62587277 C T 0.586024 1.5614e-05
3:62588619 C T 1.197530 1.4657e-05
3:62592805 C T 0.084129 -2.2851e-05
3:62593153 C A 0.027967 8.4911e-06
3:62596448 T C 0.335253 1.9565e-05
3:62596893 T C 0.045462 2.2587e-05
3:62597492 T C 0.301313 5.0909e-05
3:62598215 C T 1.886745 1.6604e-05
3:62598265 C A 0.840035 1.0965e-05
3:62599402 T G 0.407122 1.6451e-05
3:62601366 C T 0.800787 -5.7547e-05
3:62602190 G T 0.049981 6.7957e-06
3:62604010 G A 1.026508 -1.5299e-05
3:62604658 C T 1.937875 -4.2018e-07
3:62604984 G A 0.145638 -2.6275e-05
3:62606184 T A 0.026335 -6.2554e-06
3:62608121 C A 0.306287 -1.3742e-05
3:62610057 T C 0.551941 -2.6737e-06
3:62611998 T C 0.270578 5.1780e-06
3:62615183 C A 0.321994 -3.8842e-06
3:62616617 C T 0.052939 -3.8964e-06
3:62618890 A G 1.113775 8.9574e-06
3:62623923 T C 1.059120 2.5122e-06
3:62633337 T C 0.224786 1.0927e-05
3:62636034 G T 0.029143 2.0395e-05
3:62638232 C G 0.040437 8.1875e-06
3:62640785 C T 0.114989 -2.4976e-05
3:62643817 T C 0.043977 1.8895e-05
3:62644923 A G 0.351831 2.7746e-05
3:62645276 A C 0.547467 -4.0364e-05
3:62646095 T C 0.053197 2.9860e-05
3:62653058 C T 0.026308 3.0411e-05
3:62654238 C T 1.709587 2.9767e-06
3:62654620 C A 0.046826 4.5093e-08
3:62658241 A G 1.476577 -1.2401e-05
3:62669588 G A 0.384564 -2.2860e-05
3:62673294 G A 0.059888 -1.5632e-05
3:62679133 G T 0.123373 1.6018e-05
3:62680971 T C 0.037017 -1.1106e-05
3:62682058 T C 1.207032 -4.1705e-05
3:62682448 A C 0.100808 3.4609e-06
3:62683887 T C 0.958590 -3.8878e-05
3:62688817 A G 0.059106 -1.0812e-05
3:62692514 A G 1.440702 -4.2358e-06
3:62703493 T C 1.322065 -1.1631e-05
3:62703638 G T 0.247249 -1.7894e-06
3:62704734 T C 0.093325 3.9698e-06
3:62710444 T C 0.123029 -2.5699e-05
3:62710599 T C 0.061952 -4.6512e-06
3:62715086 G A 0.195126 1.0470e-05
3:62716753 A G 0.434018 7.3483e-06
3:62732735 C T 0.517711 -3.6622e-06
3:62733032 A G 1.822403 2.7989e-05
3:62750941 C G 0.058266 5.0567e-06
3:62750973 C T 0.146257 -1.9468e-05
3:62755758 G A 0.262307 9.5291e-06
3:62774902 A G 1.424366 1.0036e-05
3:62777662 A C 0.060826 -1.1048e-05
3:62780438 G A 0.229848 1.4609e-06
3:62785301 A G 1.780674 2.2513e-05
3:62791633 A G 1.874329 1.7806e-05
3:62795922 T C 0.150259 2.0069e-05
3:62797115 T G 1.849741 2.4541e-05
3:62798067 C T 0.137747 1.0264e-05
3:62801073 A G 1.418042 8.1725e-06
3:62810758 C T 0.036711 1.6534e-05
3:62810786 A G 0.259328 8.7697e-06
3:62813321 G A 0.140457 9.6743e-06
3:62814772 C T 0.477515 -7.0134e-06
3:62825120 C T 0.021194 7.1390e-07
3:62825716 G A 1.731727 5.6050e-05
3:62840067 A G 0.077186 -3.5872e-07
3:62843954 A G 0.086050 2.6249e-05
3:62846669 A C 0.892484 3.0862e-05
3:62849213 T C 1.907739 2.9350e-05
3:62850810 C T 0.071386 -4.6210e-06
3:62851449 C A 0.041192 -4.4672e-06
3:62853439 A G 1.178834 -1.5076e-05
3:62856408 G A 0.061493 -1.6426e-05
3:62861433 G A 0.123393 1.2936e-05
3:62861720 A G 0.503738 -1.0734e-05
3:62870329 G A 0.292368 -6.0600e-06
3:62872362 A G 0.517276 5.4096e-05
3:62873406 A G 1.059191 -2.3989e-05
3:62875545 C T 0.029663 2.4817e-05
3:62875755 C T 0.040135 -6.9883e-06
3:62881003 T C 0.023836 6.8042e-06
3:62883050 G T 0.887160 -1.0938e-06
3:62883380 T C 0.493814 -2.3402e-06
3:62883806 T C 0.082809 -2.7345e-05
3:62891971 C T 0.084894 1.8635e-05
3:62895997 A G 0.025087 -2.4174e-05
3:62897869 T C 0.622242 -4.3645e-06
3:62899927 C G 0.170012 4.4640e-06
3:62902855 A G 0.507865 -4.8984e-06
3:62903911 G A 0.086927 1.2794e-05
3:62904782 A G 0.047992 5.3165e-06
3:62905041 A C 0.020389 6.1205e-06
3:62910076 A G 0.030126 -1.6431e-05
3:62912843 C A 0.095113 1.1241e-05
3:62916300 A T 0.279513 -6.8273e-05
3:62918400 G T 0.057263 1.1090e-05
3:62918495 T C 0.025607 -1.5358e-05
3:62920293 C A 1.978054 -1.7853e-05
3:62923347 A C 0.088552 5.0868e-07
3:62925188 T C 0.050409 -2.8814e-05
3:62929783 G A 0.024778 -1.2505e-05
3:62938561 G A 1.201817 2.1813e-05
3:62942458 C T 0.871341 -3.7886e-05
3:62948060 T G 0.060527 -1.7898e-05
3:62948246 T C 0.120870 5.9926e-06
3:62950605 T G 0.040995 2.6359e-05
3:62958377 T C 0.171402 -6.3599e-07
3:62967612 C A 0.048815 9.1134e-06
3:62971212 A G 0.061921 1.1270e-05
3:62973619 T C 0.115461 -3.0417e-06
3:62984179 T C 0.896037 4.9037e-06
3:62986063 T C 0.416934 -1.4133e-05
3:62993083 G A 0.422360 -1.3078e-05
3:63005592 T C 0.248265 -3.0007e-06
3:63016274 A G 0.254300 -4.0235e-06
3:63020787 G A 0.420208 -2.9330e-05
3:63029819 A C 0.038177 1.1022e-05
3:63037305 C T 0.077020 9.0082e-06
3:63037492 C A 1.136642 -2.1269e-06
3:63040149 C A 0.376245 1.3604e-05
3:63050580 C A 0.119963 6.8607e-06
3:63052063 C A 1.923946 2.8646e-06
3:63053075 C A 0.808400 4.2492e-06
3:63054424 G T 0.168444 1.2357e-05
3:63063005 G T 0.248034 -3.1552e-06
3:63064114 G T 1.169505 4.8691e-06
3:63065340 C T 0.050773 1.2089e-05
3:63072674 T C 0.794372 6.5245e-06
3:63075100 C T 0.041794 -9.7760e-06
3:63078346 C T 0.021881 -1.3424e-05
3:63089465 C T 0.030697 1.0411e-05
3:63092271 G C 0.047822 -1.4900e-05
3:63096474 T C 0.057899 -2.4204e-05
3:63098915 G T 0.109858 -2.4511e-06
3:63101234 C T 1.253436 2.4055e-05
3:63103800 A G 0.041519 1.2674e-05
3:63106300 G A 1.920635 7.8900e-06
3:63108260 G T 0.025420 -2.5156e-06
3:63110909 T C 0.038173 1.6016e-05
3:63112813 T C 0.058841 -2.8001e-05
3:63114738 T G 0.691296 -1.3731e-05
3:63137229 C T 0.269844 4.0571e-06
3:63144853 G C 1.166853 -2.1458e-05
3:63152519 T G 0.401386 -1.7652e-05
3:63153020 A G 1.072372 -1.4203e-05
3:63158171 C T 0.112000 -2.5193e-06
3:63163092 C T 0.029633 3.4117e-05
3:63164219 T C 0.044238 9.6745e-06
3:63165024 G T 1.669561 -8.8882e-06
3:63168226 C T 1.765504 -4.6554e-07
3:63171044 G A 0.614878 -1.4134e-05
3:63173414 G A 1.703991 3.4706e-06
3:63177345 G A 0.171341 7.1029e-06
3:63181776 T G 0.444908 -1.3896e-05
3:63185028 G A 0.157708 -1.0335e-07
3:63191501 T C 0.998487 5.5476e-07
3:63195144 T C 1.585738 -1.1140e-06
3:63203915 C T 1.648877 -5.7111e-06
3:63215696 C T 1.940659 1.8628e-06
3:63216328 A G 0.060323 1.1100e-05
3:63218901 C G 0.096225 2.5167e-05
3:63223257 A G 0.032740 4.8957e-06
3:63224403 C T 0.139366 3.9474e-06
3:63226274 C T 1.668983 -2.2740e-06
3:63226575 C T 0.048573 6.5692e-06
3:63226897 A G 0.039292 -7.5091e-07
3:63232261 A G 0.141018 -1.9850e-05
3:63232958 C T 0.068313 1.2712e-05
3:63233311 A C 0.452340 -7.8244e-06
3:63233791 G A 0.434841 -1.6531e-06
3:63248795 T C 1.663795 -7.3695e-06
3:63248952 G A 0.077309 -1.1895e-05
3:63263682 T C 0.085975 -7.4466e-06
3:63269389 C T 0.098275 4.8891e-06
3:63272226 C T 0.882625 -5.5370e-06
3:63276654 C T 0.311801 -1.8824e-05
3:63276836 G A 1.652409 1.0089e-05
3:63311224 C T 0.085876 -1.1755e-05
3:63315149 C T 0.074137 -1.3036e-06
3:63320283 C T 0.481122 1.1894e-05
3:63323979 C G 0.317027 -2.0472e-05
3:63329248 C A 0.091421 2.0710e-06
3:63329508 T C 0.026134 -1.0012e-05
3:63339909 T C 0.755162 -1.7493e-05
3:63340509 C T 0.063417 5.5091e-06
3:63343948 A G 0.312580 7.9674e-07
3:63345875 C G 1.586622 -5.4032e-06
3:63346224 G A 0.140889 -2.5569e-06
3:63348134 A C 0.571728 9.6445e-06
3:63349274 G A 0.033073 9.3360e-06
3:63350469 G A 0.302156 1.3071e-05
3:63352374 G A 1.313321 8.2381e-06
3:63355695 A C 0.074592 2.4061e-06
3:63361571 C T 0.279489 -1.5675e-05
3:63363166 A G 0.499383 1.3066e-05
3:63375412 A G 0.049841 8.2989e-06
3:63382120 G T 0.150412 -4.1546e-06
3:63385871 C T 0.086383 1.2405e-07
3:63386162 T C 0.893603 1.8050e-05
3:63387731 C T 0.057321 -6.8399e-06
3:63387808 G A 0.060252 -2.7406e-05
3:63389846 A G 0.061567 -8.0910e-06
3:63396026 G T 0.879813 2.2513e-05
3:63397535 G A 0.178756 1.0808e-05
3:63399291 G C 0.058967 -2.5314e-05
3:63405151 T C 0.052728 -4.1781e-06
3:63409038 T C 0.057491 -1.4835e-05
3:63409165 C T 0.775432 2.3633e-06
3:63410145 G A 0.414153 1.0982e-05
3:63410922 T G 0.029674 -3.7903e-06
3:63410966 G T 0.306198 1.0610e-05
3:63412640 A G 0.080028 2.2007e-06
3:63414228 T C 0.298290 8.8104e-06
3:63414524 A G 0.028072 3.3698e-06
3:63415517 C G 0.114146 -1.9173e-06
3:63416398 A G 0.051789 1.9777e-07
3:63417713 C T 0.405646 1.2727e-05
3:63426977 T G 0.727912 -5.7848e-05
3:63427008 T C 0.291205 1.0936e-05
3:63427419 A G 0.366338 2.3062e-05
3:63428073 A G 0.056090 7.0850e-06
3:63428111 T C 1.122179 3.8459e-06
3:63432680 A G 1.531664 2.4818e-05
3:63436745 T G 0.069737 -1.0520e-05
3:63436903 T C 0.073066 -1.0222e-05
3:63436958 A G 0.177427 -1.4457e-05
3:63437107 G A 0.585980 -1.4880e-05
3:63437858 C T 0.672750 7.6857e-06
3:63438102 T C 0.035494 -7.7071e-06
3:63438258 C T 0.297019 6.0953e-06
3:63438294 T C 1.780732 3.6275e-06
3:63438627 G A 0.498366 3.1326e-05
3:63439824 A G 0.361248 1.3812e-05
3:63442622 G A 1.262007 2.2735e-05
3:63444462 G A 0.073987 -2.0031e-05
3:63444943 T C 0.053190 4.0670e-05
3:63445205 A G 0.714768 1.5371e-05
3:63445724 A C 0.427086 1.8281e-05
3:63446549 T C 0.040393 1.5564e-05
3:63455030 A G 0.042144 -1.5245e-06
3:63455498 T C 0.023466 4.6845e-06
3:63458063 C T 0.510324 1.5709e-05
3:63458870 C T 0.033046 -2.5459e-05
3:63464151 C T 0.891144 3.4147e-05
3:63468228 A C 0.304865 7.1897e-06
3:63468588 T C 0.041301 9.1870e-06
3:63469744 A G 0.035297 -9.2793e-06
3:63472243 A G 0.059191 9.5395e-06
3:63473904 T C 0.063522 -4.1827e-05
3:63477074 C A 1.187425 4.8852e-05
3:63481111 G A 0.441382 -7.8151e-07
3:63482615 A C 0.038901 -4.4493e-06
3:63483205 G T 0.373005 2.7373e-05
3:63492003 T C 0.059198 1.3672e-05
3:63492592 T C 0.071624 -2.3146e-05
3:63492887 A G 1.526670 4.5179e-05
3:63495675 G A 0.023068 2.3229e-05
3:63496778 C T 0.854015 2.9639e-05
3:63497004 G T 1.266111 6.7003e-06
3:63498703 A C 1.348716 3.4693e-05
3:63498876 T C 0.496816 3.8993e-05
3:63500177 C T 0.227472 1.7709e-05
3:63500886 A G 0.056410 4.0733e-06
3:63501532 C T 0.487650 -3.6668e-05
3:63502968 T C 0.142714 -2.1263e-06
3:63504600 T C 0.584419 -1.8399e-05
3:63504987 A C 0.064032 -1.2921e-05
3:63505191 T C 0.414506 3.7378e-06
3:63505268 T C 0.083823 -7.0159e-06
3:63505581 T C 0.383918 -4.8279e-06
3:63508820 T C 0.161590 9.3704e-06
3:63509012 T C 0.053809 -1.9965e-05
3:63509095 G A 0.094716 1.4604e-05
3:63509335 C T 1.147607 4.3598e-06
3:63511901 T C 0.053251 5.2210e-06
3:63513740 C T 0.023047 1.5878e-05
3:63514559 C G 0.052279 1.5599e-05
3:63520211 A G 0.283528 -2.8684e-05
3:63520475 T G 0.372916 1.3752e-05
3:63523187 C T 0.196404 -5.0103e-06
3:63523321 C T 0.380522 1.0421e-05
3:63525288 A C 0.032353 4.4268e-05
3:63527356 G A 0.196262 8.7646e-06
3:63531342 A G 0.046095 -1.0493e-05
3:63532624 A G 0.219445 -3.7262e-05
3:63532822 C T 0.363237 2.9839e-05
3:63532999 C T 1.192865 -1.8128e-05
3:63538181 A G 0.069064 5.2514e-07
3:63538326 G A 0.041682 1.9414e-05
3:63552607 T G 0.491407 1.3139e-05
3:63553175 G T 0.237284 -1.2696e-05
3:63555338 T C 0.043474 6.3770e-06
3:63559383 G T 0.061833 2.8882e-06
3:63561116 T C 0.055128 2.1098e-05
3:63563637 C T 0.095923 1.6029e-05
3:63569526 T C 0.976232 1.0985e-05
3:63569583 A G 0.093176 -2.7151e-05
3:63572636 A G 0.052197 -8.9443e-06
3:63582149 A C 0.070499 5.2474e-06
3:63585843 T C 0.034777 -1.2865e-05
3:63590966 G A 1.254579 -5.7791e-06
3:63599078 A G 0.052282 9.7535e-06
3:63603510 G A 0.701649 -3.1867e-05
3:63604625 T C 0.114686 8.1728e-07
3:63607078 T C 0.166211 2.2256e-05
3:63609290 T G 0.105197 1.5603e-06
3:63610877 T C 1.511755 2.2716e-06
3:63610948 T C 0.030442 -1.3114e-05
3:63612110 G T 1.028514 4.0812e-06
3:63615834 C T 0.907994 8.6531e-06
3:63615977 T C 0.028722 -2.9504e-05
3:63617158 G A 0.440665 2.1945e-05
3:63618298 A G 0.062339 4.1266e-05
3:63618827 T C 1.150252 -1.8931e-05
3:63621515 T A 0.028844 -4.0787e-05
3:63628510 A G 0.254208 2.5875e-05
3:63637533 G A 0.205213 -2.6009e-06
3:63639624 C T 1.105493 -1.1945e-05
3:63642961 T C 0.111235 -6.7012e-06
3:63645410 G A 0.084720 -1.5504e-05
3:63648088 C A 0.184587 1.5105e-05
3:63649001 G A 0.811854 -4.7022e-06
3:63653955 C T 0.302101 -8.1456e-06
3:63658929 C A 0.070883 5.1109e-06
3:63660579 G A 0.303975 3.6771e-06
3:63665132 T C 1.252770 -7.5593e-06
3:63670140 T C 1.033679 -6.0410e-05
3:63670783 C T 1.551795 6.4798e-06
3:63671265 G A 0.045456 1.5118e-06
3:63694931 T C 0.281036 -3.0197e-05
3:63698824 C T 0.318084 -4.2418e-05
3:63699577 C T 0.075143 -3.8210e-06
3:63704303 G A 0.036528 -2.1803e-05
3:63709677 C T 0.827745 -1.3542e-05
3:63713565 T G 0.021847 -1.5075e-05
3:63714061 C T 0.020096 1.1499e-05
3:63738532 G T 1.247439 -1.7161e-05
3:63738882 A G 0.041250 -1.4768e-06
3:63741583 G A 0.058096 -8.7621e-06
3:63743823 C T 0.041614 -9.9306e-06
3:63747272 G A 0.066110 -6.8034e-06
3:63752269 C T 0.513706 1.5691e-05
3:63753041 G T 0.092666 -8.6463e-07
3:63753333 T G 0.312620 -4.2413e-05
3:63753603 A G 0.073878 -6.1661e-06
3:63755029 A C 0.375830 2.4754e-06
3:63764442 A G 0.041454 4.7066e-06
3:63771504 G A 0.489612 -4.4634e-05
3:63778058 T C 0.020453 5.2952e-06
3:63788428 C T 0.076482 2.0652e-05
3:63798762 T C 0.023183 8.6140e-06
3:63811558 A C 0.049158 -1.9930e-05
3:63813654 C A 0.386332 -1.9504e-05
3:63815326 T C 0.128187 1.6469e-05
3:63817430 C G 0.384347 -1.9934e-05
3:63827381 A G 1.510147 -7.7977e-06
3:63850298 G T 1.586677 -9.9269e-06
3:63865947 T C 1.722425 8.2693e-06
3:63872951 G A 0.047553 -1.0523e-05
3:63882476 C T 0.324244 -1.2894e-05
3:63883671 G T 1.770519 2.9353e-06
3:63893818 G C 0.024764 -2.9872e-06
3:63896278 A G 0.035889 -1.2630e-05
3:63910231 A G 0.096174 -4.1136e-06
3:63937992 T C 0.300561 -1.2088e-06
3:63942835 G A 0.129214 2.1836e-05
3:63950738 A G 0.101702 -1.2997e-06
3:63958418 T G 0.204496 -1.2781e-05
3:63963061 A C 0.059391 2.2653e-05
3:63963210 T C 0.056903 1.0816e-05
3:63965948 G T 0.069411 2.3473e-05
3:63967900 G A 0.280298 -1.5537e-05
3:63968083 G A 0.020453 7.6062e-06
3:63977452 A G 0.071009 -1.3631e-05
3:63982082 A G 0.608946 -4.6997e-06
3:63985316 G A 0.023608 -9.6032e-07
3:63989456 G A 0.034556 -1.3685e-05
3:63991633 G A 0.115805 -4.8937e-06
3:63992390 G A 0.117144 6.7558e-06
3:64003105 A G 0.075027 -1.1812e-05
3:64004173 G A 0.036487 8.8982e-06
3:64009508 C T 0.464732 -8.6428e-06
3:64029383 G A 0.668422 -2.1974e-05
3:64034560 T C 0.020001 -7.3517e-06
3:64045548 A G 0.063842 1.4133e-06
3:64048297 C T 1.624292 -9.1949e-06
3:64062205 C T 0.537750 8.6228e-06
3:64066495 A C 1.969215 -3.0378e-06
3:64068857 C T 0.729452 -1.0586e-05
3:64072571 G C 0.856718 -7.7675e-06
3:64072684 A G 0.049318 1.2253e-05
3:64072820 C T 1.540599 5.6355e-06
3:64078009 T C 1.582757 1.5180e-06
3:64087502 A G 1.430883 -2.0468e-05
3:64092346 T C 0.071723 -7.6933e-06
3:64095314 A C 0.146356 9.5582e-06
3:64096122 T C 1.061465 -2.2276e-05
3:64107518 A G 0.402957 3.1305e-06
3:64108273 T C 1.678486 1.3218e-05
3:64112167 T C 0.032523 1.4190e-05
3:64114732 T C 0.857629 5.2446e-06
3:64115321 G A 1.179949 8.5923e-06
3:64119198 A G 0.907586 -1.0086e-05
3:64120052 A G 0.704192 -1.3104e-05
3:64121741 G A 0.190944 3.0086e-05
3:64123153 G A 0.192495 -4.1433e-05
3:64126121 C A 1.249234 3.3298e-05
3:64127184 T C 0.143218 -1.2967e-05
3:64130400 G A 0.204231 -5.1955e-06
3:64135500 C T 0.786107 -3.0523e-05
3:64136428 G T 0.618271 -7.1225e-06
3:64136997 C T 0.681375 -5.2988e-08
3:64139759 G A 0.316031 2.0050e-05
3:64147086 T G 0.722078 2.3831e-05
3:64152353 T C 0.402291 -1.0943e-06
3:64165770 G A 0.424900 -4.3142e-06
3:64178928 G T 0.280744 1.2431e-05
3:64184136 G A 1.893443 1.1028e-05
3:64190217 G A 0.020627 -4.0277e-07
3:64191305 A G 0.064739 7.4159e-06
3:64191981 T C 1.828816 -1.0399e-05
3:64200864 G T 0.891328 -1.0053e-05
3:64200968 G A 0.372539 -7.1605e-06
3:64201802 G A 0.060442 -1.0670e-05
3:64202247 G T 0.184233 2.1089e-06
3:64202681 C T 0.038843 1.5693e-06
3:64203896 C T 0.152781 -4.0973e-05
3:64205041 A G 0.022313 7.6477e-06
3:64205417 A C 0.076615 1.7544e-05
3:64209536 A G 0.174989 1.9678e-05
3:64211994 T C 0.050739 4.1891e-07
3:64214457 G A 0.123594 -4.3205e-06
3:64216841 G A 0.352817 2.6980e-05
3:64218287 A G 0.071621 -7.7768e-06
3:64229821 G A 1.196853 -3.0575e-05
3:64247327 C T 1.766150 -1.7106e-07
3:64249778 C G 0.409226 1.2604e-05
3:64251296 C T 1.737673 3.4310e-06
3:64252424 T C 0.979492 -2.0308e-05
3:64263310 T C 0.163025 8.9169e-06
3:64266147 A G 0.194681 -9.1638e-06
3:64268433 A G 0.027110 3.7401e-06
3:64272442 T C 0.099819 -2.9802e-06
3:64272548 T C 0.355516 -9.8538e-06
3:64273202 A G 0.521550 -7.0442e-06
3:64278930 A G 0.035467 -9.2031e-06
3:64279458 C T 0.171579 1.1284e-05
3:64280568 T C 0.105782 -4.6667e-06
3:64286030 A C 0.085013 -1.2760e-05
3:64294923 C T 0.187765 -6.3745e-06
3:64304887 C T 0.022299 -9.4313e-07
3:64309254 A G 0.539735 6.1506e-06
3:64326472 A G 0.432413 6.9329e-06
3:64327169 T C 0.045843 -1.0482e-05
3:64327204 T C 0.023540 1.1321e-05
3:64339256 C T 0.179847 -6.2388e-06
3:64341070 C T 0.334097 8.4047e-07
3:64341187 G T 0.424682 -7.2001e-07
3:64343268 T C 0.297165 1.6163e-05
3:64349888 C T 0.303349 -1.7036e-06
3:64350032 C T 0.320032 -1.9912e-06
3:64352761 G A 0.359473 2.9211e-05
3:64356703 C T 0.250088 3.1991e-05
3:64360582 C T 0.045622 -1.8797e-05
3:64372044 C G 0.039411 6.1050e-06
3:64372233 C A 0.468819 1.6238e-05
3:64373522 C T 0.189227 1.1328e-05
3:64376392 A G 0.043732 2.5373e-05
3:64378571 A G 0.023996 -1.5572e-05
3:64387089 C T 0.020834 1.6288e-06
3:64387481 G T 0.368255 -2.4472e-06
3:64390064 G A 0.024978 -4.8390e-06
3:64390467 A G 0.023483 -9.5201e-06
3:64390860 A G 1.661548 7.5027e-06
3:64395184 T C 0.981063 2.0789e-06
3:64407943 A G 0.995179 -2.2390e-06
3:64409044 T C 0.028834 1.5678e-05
3:64409116 C T 1.356764 1.4292e-05
3:64428079 G A 0.068863 1.8638e-05
3:64432630 G T 0.061306 2.6135e-06
3:64438044 A G 1.236022 4.7848e-06
3:64440552 T C 0.093794 1.2840e-05
3:64442905 A G 0.117243 9.3114e-06
3:64442983 C T 0.021385 -1.9999e-05
3:64443377 T C 0.221223 2.5717e-05
3:64446766 C T 0.038313 -1.2784e-06
3:64447992 C A 0.568559 5.3523e-06
3:64450336 C T 1.903023 -8.3982e-07
3:64451475 T C 0.028684 1.3102e-05
3:64454353 T G 1.214393 6.3698e-06
3:64454654 A G 0.057018 -9.6624e-06
3:64456039 C A 1.538348 -6.5439e-06
3:64461343 G A 0.797789 -1.1044e-07
3:64468933 T G 0.827027 6.3101e-06
3:64469425 G C 0.097687 1.0538e-05
3:64471787 C A 1.322647 1.4525e-05
3:64472649 T C 0.021959 -7.2243e-06
3:64472798 C T 0.097232 2.3979e-05
3:64473398 G A 1.365733 -1.6322e-06
3:64475710 G A 0.021368 -2.5561e-06
3:64477681 T C 0.029204 1.8137e-06
3:64480785 C T 0.535693 5.6639e-05
3:64480880 T C 1.145737 -2.7567e-05
3:64480906 C T 0.344592 2.3296e-06
3:64481617 G A 0.275845 -1.2662e-06
3:64481661 A G 0.273002 -1.6674e-05
3:64482709 C A 0.654469 2.6311e-05
3:64482895 C A 0.034712 -3.4095e-06
3:64497351 C A 1.778403 9.8545e-06
3:64497773 T C 0.046306 -1.2684e-05
3:64499745 G A 0.022065 1.2765e-05
3:64501962 A C 0.111633 1.0060e-05
3:64502189 A G 0.221934 -9.0004e-06
3:64503226 T C 0.122628 -7.9481e-07
3:64503371 A G 0.031204 2.5629e-05
3:64513495 A G 0.070975 7.5284e-07
3:64517439 A C 1.715921 -8.4056e-06
3:64519914 A G 1.719953 -5.0070e-06
3:64527465 A C 1.935689 -1.9603e-05
3:64532773 G T 0.068530 3.1497e-06
3:64540652 G A 1.721204 -6.5545e-06
3:64540697 T C 0.076051 -4.0705e-05
3:64541669 C T 0.953460 2.5526e-05
3:64546221 A G 0.039088 1.1352e-05
3:64546459 T C 0.996175 -1.3452e-05
3:64547477 C G 0.254327 -8.6133e-06
3:64556698 C A 0.137244 -7.2570e-07
3:64558955 C T 0.957693 -8.7298e-06
3:64562386 A G 0.074137 -7.4922e-06
3:64572366 A G 0.054486 -3.2221e-05
3:64572427 G A 0.119718 7.5298e-06
3:64579191 T G 0.057790 1.1642e-05
3:64580254 G A 0.020970 1.1971e-05
3:64589415 G T 0.031329 -8.1298e-06
3:64589851 G A 0.700707 -1.0409e-05
3:64600829 T C 0.303259 -3.3388e-05
3:64603231 C T 0.111596 1.1844e-05
3:64603581 C T 0.854134 -1.1061e-05
3:64605573 T C 0.057600 8.8236e-06
3:64606448 T C 0.042182 -1.1759e-05
3:64611557 A C 0.066062 -1.6426e-05
3:64613849 C T 0.549031 1.6651e-05
3:64615559 A G 0.311233 -3.8126e-05
3:64621428 G A 0.103011 2.4566e-05
3:64626597 A G 0.027634 -5.0374e-06
3:64627817 A G 0.194004 -8.4182e-06
3:64627872 C G 0.112714 -2.1385e-05
3:64628852 A G 0.047285 -2.8753e-05
3:64632256 A G 0.996202 2.0122e-05
3:64633015 A G 0.037520 1.7959e-05
3:64634918 C T 1.884375 9.7952e-06
3:64636128 A G 0.586990 2.2103e-05
3:64639575 G A 0.382004 1.4464e-06
3:64641906 T C 1.499801 -1.2782e-05
3:64642313 A G 0.563538 -3.4462e-06
3:64643804 G A 0.035236 -1.2138e-05
3:64643923 A G 0.026066 -1.6750e-06
3:64645688 C T 0.557897 -3.8145e-06
3:64646935 T C 0.111562 5.9684e-06
3:64655759 C T 0.482605 -1.6073e-06
3:64659130 A G 0.041406 4.8801e-06
3:64664456 A G 0.104188 -1.2470e-05
3:64665155 G A 0.051575 -1.3112e-06
3:64669615 A G 0.051392 1.3817e-05
3:64672474 T A 0.050712 9.1688e-06
3:64677737 A G 0.309918 -7.4239e-06
3:64679818 C G 0.649815 1.7098e-05
3:64682737 A G 0.350848 -3.5872e-06
3:64683215 T G 0.981270 7.6627e-06
3:64686365 C G 0.135228 -2.4210e-05
3:64689229 A G 0.141623 -7.2852e-06
3:64692129 T C 0.054618 -2.7063e-05
3:64693100 G T 0.524480 -8.1376e-06
3:64693140 G A 0.062846 -9.1075e-06
3:64693736 A G 0.069710 7.2097e-07
3:64696726 C T 0.244559 9.0457e-06
3:64697088 C T 1.049906 -2.2603e-05
3:64705365 T C 0.810647 -7.4007e-07
3:64708114 T C 0.569246 -1.0600e-06
3:64708223 A G 0.157317 1.6281e-05
3:64711904 T C 0.472422 -1.9275e-05
3:64727086 T A 0.463936 -1.0950e-05
3:64729892 A G 1.525432 1.8658e-05
3:64742233 T C 0.066021 9.7631e-06
3:64746283 A G 0.897662 6.8248e-06
3:64751449 A G 0.066691 -1.2620e-05
3:64754569 C T 0.143187 6.7148e-07
3:64754838 A G 0.065236 1.1868e-05
3:64755337 G T 1.110542 1.1159e-05
3:64756069 G C 0.044004 -1.4386e-05
3:64787475 A G 0.109607 4.8724e-06
3:64790243 T C 0.109546 -2.3387e-06
3:64791956 C T 0.111351 6.3360e-06
3:64793541 G A 1.033053 8.1992e-06
3:64795926 T C 0.033288 1.1392e-05
3:64797355 G T 0.050739 1.3081e-05
3:64812120 C T 0.189540 -1.5841e-05
3:64820899 T C 0.506485 -1.4938e-05
3:64822654 A G 0.125688 1.3085e-05
3:64829309 T G 0.111660 1.6148e-05
3:64830316 T C 1.714116 -1.0816e-05
3:64830828 T C 0.127133 1.8599e-05
3:64832838 C G 0.035858 2.9892e-06
3:64833452 A G 0.196404 2.0274e-05
3:64837942 A G 0.168502 -1.0819e-05
3:64853455 A G 0.506393 -1.4073e-05
3:64855252 G A 0.052952 3.4366e-05
3:64855547 C T 0.116692 8.4071e-06
3:64862058 T G 0.039547 1.2257e-05
3:64862311 A C 0.169886 1.3126e-05
3:64865061 A C 0.033696 -5.6793e-06
3:64877474 T C 0.158401 1.0836e-05
3:64878444 A C 1.323272 2.8380e-05
3:64880163 A G 0.033723 -6.7858e-06
3:64887123 C A 1.155583 5.0528e-06
3:64889557 T C 0.185848 1.1902e-05
3:64892468 C A 0.048046 8.7602e-07
3:64899049 G A 0.852920 -6.1108e-06
3:64899999 C T 0.042256 -1.3832e-06
3:64905087 A C 0.418216 1.1742e-05
3:64906840 A G 0.052099 -3.5971e-05
3:64907956 G A 0.154726 8.3289e-06
3:64909110 T C 0.022816 5.8512e-06
3:64910611 A G 0.205257 1.5292e-05
3:64913353 C T 0.102052 -2.2333e-05
3:64915184 T C 0.035178 5.7904e-06
3:64917853 A G 0.183182 -6.0000e-06
3:64920084 A G 0.081147 1.6197e-05
3:64925257 C G 0.042668 -1.9738e-06
3:64925383 A G 0.031227 7.8327e-06
3:64927025 T C 1.453737 -2.0984e-06
3:64933915 T C 0.035980 1.3517e-05
3:64936775 T G 0.153604 -1.8792e-05
3:64940173 G T 0.048910 1.3742e-05
3:64947242 T C 0.229247 4.9526e-05
3:64947340 A G 1.599443 -8.7379e-06
3:64947722 C T 0.039720 -1.5575e-05
3:64952287 C G 0.097704 3.1874e-06
3:64955170 C T 0.198641 6.1183e-06
3:64960213 C T 0.143269 4.2939e-05
3:64960939 T C 0.115373 -1.3958e-05
3:64970662 G T 0.025026 1.0407e-05
3:64975092 T G 0.232085 6.6305e-06
3:64975287 G A 0.063985 -1.3491e-05
3:64982049 T C 0.442076 -1.8624e-06
3:64996817 G A 1.962731 -6.2423e-07
3:65000215 A G 0.257010 -3.4307e-06
3:65001443 A G 0.038595 1.3810e-05
3:65002276 T C 0.152006 -7.4602e-06
3:65007049 T C 0.034797 1.4137e-05
3:65013021 A G 0.343736 5.4696e-05
3:65015822 G T 0.084992 -1.9380e-05
3:65019973 A G 1.785288 -2.4102e-06
3:65023284 A G 0.035365 1.5254e-05
3:65035332 G T 0.369299 4.2110e-05
3:65035968 T C 1.670061 1.7468e-05
3:65038588 C A 0.030241 2.8428e-06
3:65039185 T C 0.098017 -2.8232e-05
3:65048510 C T 0.264788 -6.2789e-06
3:65069015 T G 0.034940 4.7445e-06
3:65070244 T C 1.450507 -3.1717e-05
3:65071760 A G 0.182074 8.5871e-06
3:65077476 G A 0.215314 -1.5880e-05
3:65083700 A C 0.168346 -2.3291e-05
3:65091137 C T 0.273747 -1.0459e-05
3:65092558 A G 0.581349 -7.5840e-06
3:65094139 G T 0.043909 -6.6811e-07
3:65100060 C A 0.142143 -1.0074e-05
3:65100659 C T 0.131903 -6.1504e-06
3:65101710 C T 0.024251 -1.1519e-05
3:65102873 C T 0.092893 -1.9730e-05
3:65102884 T C 0.362197 -1.0061e-05
3:65114380 T G 0.041651 5.3321e-06
3:65124098 A G 0.391347 -3.1430e-05
3:65131530 C G 0.218632 6.5926e-07
3:65133962 T G 0.261817 -1.6161e-05
3:65136562 C T 0.405296 -2.0438e-05
3:65144944 A C 0.034195 -5.9546e-06
3:65145948 G A 0.045337 -2.3313e-06
3:65149360 T C 0.033590 7.7817e-06
3:65156233 T C 0.360310 -1.9793e-05
3:65159808 G A 0.104881 2.4655e-05
3:65178258 C T 0.432998 -4.2916e-05
3:65180793 C T 0.371641 5.8657e-07
3:65185183 A C 0.029490 1.8620e-05
3:65187875 T C 0.075262 -4.3523e-05
3:65216582 A C 0.151336 1.1988e-05
3:65217697 A G 0.033862 -8.4641e-06
3:65231474 G A 0.113122 -2.9387e-06
3:65236526 T C 0.081341 -1.6833e-05
3:65241916 A G 1.698273 -6.4909e-05
3:65246322 C T 0.140800 -3.2145e-06
3:65249142 G A 0.505360 -6.5173e-07
3:65249525 A G 0.320770 2.5382e-07
3:65254727 G A 0.244372 1.6877e-06
3:65266072 G T 0.195061 -1.1947e-05
3:65267060 C T 0.104755 3.0857e-07
3:65268385 G A 0.061829 5.4307e-06
3:65268500 A G 0.277303 1.1282e-05
3:65272727 G A 0.897036 -1.2467e-05
3:65273354 G C 1.519313 1.1348e-05
3:65273669 T G 1.245790 -1.6294e-05
3:65275536 T C 0.843224 1.4507e-05
3:65280407 G A 0.082024 1.9578e-05
3:65280778 C T 0.182866 -1.6279e-05
3:65282603 G A 0.162627 1.7423e-05
3:65283093 G T 0.122625 -2.1356e-05
3:65285022 T C 0.881149 1.1795e-05
3:65286565 T C 0.079743 -7.3042e-06
3:65287963 A C 0.074419 -1.5636e-05
3:65296682 T C 0.266893 -2.5593e-05
3:65300923 A G 0.025920 2.2111e-06
3:65303595 G A 1.182853 4.1076e-05
3:65306966 G T 1.008289 5.6723e-05
3:65309113 C T 0.092462 -8.0901e-06
3:65313312 C A 0.162121 1.3987e-05
3:65313459 G A 0.128313 -3.7182e-05
3:65314999 C A 0.463100 -2.5282e-05
3:65319516 A G 0.355366 -1.5510e-05
3:65321913 T C 0.021667 5.2289e-06
3:65322224 T G 0.267382 3.5113e-05
3:65324714 T C 0.318489 -3.6113e-05
3:65328355 T C 0.036915 8.9360e-06
3:65331593 T G 0.075245 5.2791e-07
3:65343539 C A 0.104820 3.6344e-06
3:65345419 G A 0.082707 -6.0777e-06
3:65350694 G A 0.993972 1.7009e-05
3:65363676 A G 0.048172 1.2543e-05
3:65379467 T C 1.904914 8.7320e-06
3:65380110 G A 0.114214 -7.9850e-05
3:65383903 C T 0.545267 6.8540e-06
3:65393681 T C 0.718971 -1.3883e-05
3:65397396 G C 0.102358 -2.9808e-06
3:65401085 C T 0.036534 2.0896e-06
3:65401156 T C 0.185600 6.4124e-06
3:65401757 T C 0.034382 -6.7915e-07
3:65404650 A C 0.194626 2.6590e-06
3:65406094 G A 0.267828 -3.0141e-05
3:65408234 C T 0.370071 2.4699e-06
3:65409672 G A 0.930423 -5.9724e-06
3:65410488 T C 0.409461 7.9102e-06
3:65410489 A G 0.140671 -2.3705e-06
3:65413307 T C 0.041733 -3.3456e-07
3:65414719 G T 0.605304 -1.1432e-05
3:65423462 G A 0.694852 -1.5224e-05
3:65423502 C T 0.301187 -8.0551e-07
3:65429876 C A 1.374548 -1.5188e-05
3:65431381 A G 0.399360 -1.6020e-05
3:65445774 A C 0.026539 1.4585e-05
3:65450720 C T 1.214872 -1.0800e-05
3:65451306 C T 0.042712 3.7563e-07
3:65469748 T C 0.061578 6.7354e-06
3:65473834 A G 0.043657 1.3488e-05
3:65480004 A G 0.035032 1.1259e-05
3:65486793 C A 1.712443 1.4114e-05
3:65490193 C T 0.776659 6.3111e-06
3:65490259 T C 0.088001 8.5469e-06
3:65490339 A G 0.043185 -6.3233e-06
3:65493367 T C 0.095144 4.8461e-06
3:65493728 A T 0.735677 -8.3126e-07
3:65503221 G A 1.712586 1.8609e-05
3:65511796 G T 0.068425 -1.1375e-05
3:65515689 C T 0.064257 1.2245e-05
3:65516960 G A 0.783346 -8.4700e-06
3:65520666 C G 0.021463 4.4635e-06
3:65521824 T G 0.498659 2.3928e-05
3:65522679 T A 0.048454 -1.1160e-05
3:65530833 T C 1.806037 -3.6723e-06
3:65531505 G C 0.051252 2.8370e-06
3:65558540 C T 0.326611 -1.0677e-05
3:65567543 T C 1.352279 -3.8735e-05
3:65570320 A T 0.364784 -1.4274e-05
3:65577148 G A 0.878881 -3.2567e-05
3:65577670 C A 0.027797 -1.8297e-05
3:65579430 T C 0.050477 3.1158e-05
3:65579933 G A 0.026396 4.5518e-07
3:65582041 T C 0.098690 3.5930e-05
3:65584920 T C 0.038751 1.2276e-05
3:65591849 T C 0.105745 2.2453e-06
3:65601474 T C 0.887551 -1.2250e-05
3:65601941 A G 0.996267 -2.8340e-06
3:65603029 C A 0.558298 1.0252e-05
3:65606152 A G 0.030299 2.0352e-06
3:65609303 T C 0.035593 -4.6230e-06
3:65612393 T C 0.036857 -8.6218e-06
3:65617057 A G 1.280887 -1.1996e-05
3:65627316 G T 0.301027 -5.7494e-06
3:65632059 T C 0.026886 -4.2882e-06
3:65633032 G A 0.222784 -1.2595e-05
3:65641243 C T 0.185675 -1.7077e-05
3:65642767 T G 0.686067 8.7528e-06
3:65648967 G A 0.573159 -9.6639e-07
3:65652373 T C 1.442113 -1.0892e-05
3:65660891 T G 0.089511 -1.2947e-05
3:65663133 C A 0.348733 1.7471e-05
3:65667478 T C 0.048927 -6.3785e-07
3:65669218 A G 0.082840 3.4911e-06
3:65674181 T C 0.118769 1.5548e-05
3:65675309 C T 0.126494 -2.7069e-05
3:65677611 T C 0.518534 -9.5210e-06
3:65687741 A G 0.271877 -2.2908e-05
3:65687816 A G 0.021755 -1.3791e-05
3:65687823 T C 0.228791 1.8235e-05
3:65690091 G A 1.978952 2.2430e-05
3:65693959 A G 0.054033 2.4036e-05
3:65696503 A G 0.070849 -1.5655e-05
3:65698107 T C 0.046374 1.1478e-05
3:65699405 C T 0.646684 -5.9814e-06
3:65700413 C T 0.855181 -2.6602e-06
3:65711464 G A 0.654462 -4.4022e-05
3:65713401 C T 0.331996 -1.3738e-05
3:65717714 G A 0.459982 -8.7566e-06
3:65717754 G T 0.055726 1.7596e-05
3:65718229 G A 0.173840 -7.4643e-06
3:65718274 C A 0.149956 -9.9995e-06
3:65720358 C A 0.068272 1.6146e-05
3:65721268 C T 0.882815 2.3777e-05
3:65721857 C A 0.871990 1.8268e-05
3:65724409 A G 0.046425 3.2064e-05
3:65725977 C T 0.152608 1.9952e-05
3:65727612 T A 1.188830 6.6843e-07
3:65728243 T C 0.060252 -1.5936e-06
3:65728335 T C 1.360759 3.5981e-06
3:65733841 T C 0.351637 -1.9934e-05
3:65734943 C T 0.633006 1.9269e-05
3:65734980 G A 0.251454 -1.1466e-05
3:65736908 C T 0.427178 -8.7337e-06
3:65738226 G A 0.655530 2.7058e-05
3:65738464 G C 1.923174 -6.1897e-06
3:65738593 G T 0.606991 1.6135e-05
3:65742557 A G 1.202357 -8.3762e-06
3:65754561 C T 0.732628 -9.6767e-06
3:65757246 C A 0.365624 1.6455e-05
3:65758531 C A 1.100846 4.3157e-06
3:65760472 C T 0.424033 1.8941e-05
3:65766329 G A 0.327281 -3.5488e-05
3:65771317 C A 0.090758 9.5080e-07
3:65772684 C A 0.087902 5.7761e-06
3:65775539 G C 0.039676 -4.0496e-06
3:65776945 C A 0.055947 8.5204e-06
3:65784828 G A 0.547144 1.0481e-05
3:65787151 T C 0.512292 1.6066e-05
3:65793165 A G 0.484798 2.0285e-05
3:65794451 A C 0.257118 -2.6516e-05
3:65795834 G T 0.049002 -9.7089e-06
3:65797140 A G 0.352300 2.1937e-05
3:65797760 A T 0.348812 1.0492e-05
3:65800328 A G 0.055376 -1.0824e-05
3:65804323 T C 0.090507 8.8509e-07
3:65804401 T C 1.272622 3.5524e-06
3:65806838 C T 0.256183 8.2054e-06
3:65810446 G A 0.020314 -3.2716e-07
3:65813197 G A 0.025111 -9.7777e-08
3:65816147 C T 0.144907 -7.9273e-06
3:65820920 T C 0.154896 -6.4376e-06
3:65827668 T C 1.066392 1.4412e-05
3:65830026 A G 0.073052 2.3671e-07
3:65831092 C T 0.601582 -4.9521e-06
3:65831785 A G 0.813251 -2.0745e-06
3:65832507 G A 0.069734 -1.0023e-05
3:65832619 T C 0.931783 2.8669e-05
3:65833136 T C 0.163865 5.2547e-06
3:65834076 A G 0.837461 8.4280e-06
3:65837868 C G 0.021466 2.0623e-05
3:65840591 G C 0.100271 -6.8063e-06
3:65843015 C T 0.026617 3.3079e-06
3:65844286 A G 0.632336 3.8651e-05
3:65847080 C T 0.296937 1.0632e-05
3:65848270 C T 0.063495 2.3408e-06
3:65850191 T C 0.703192 7.5598e-06
3:65853706 C G 0.177287 1.0163e-05
3:65865168 C T 0.450663 3.5712e-05
3:65873820 G T 0.053360 7.1736e-06
3:65874553 A T 0.219615 1.3629e-05
3:65874746 T C 0.040876 -8.5487e-06
3:65879553 A C 0.226887 2.9680e-05
3:65879837 C T 0.216664 3.9495e-05
3:65881607 T C 0.956356 1.6316e-04
3:65885663 C T 0.021398 2.0488e-05
3:65886072 C T 0.233486 -3.1526e-05
3:65886503 C T 0.337171 -4.7206e-05
3:65890390 C T 0.035861 -3.5953e-06
3:65907486 G A 0.040713 -8.7046e-07
3:65907658 A G 1.318812 5.4217e-07
3:65909393 C G 0.069421 1.6854e-05
3:65913289 C A 0.379451 -3.9414e-05
3:65917878 C T 0.096926 3.9037e-05
3:65923551 T C 0.137740 6.9948e-06
3:65923740 T C 0.806584 1.9382e-05
3:65936076 G A 0.045024 -9.6463e-06
3:65937131 C T 0.038642 -3.3276e-06
3:65946152 T C 0.957774 2.0846e-05
3:65949684 T G 0.179347 2.8527e-06
3:65950095 C T 0.056933 4.0911e-06
3:65959928 C T 0.022286 -1.2217e-05
3:65959940 T C 1.678679 6.1022e-06
3:65964714 A G 0.962544 -4.2959e-06
3:65966296 G T 1.731822 -5.6778e-06
3:65972374 C G 0.134490 1.4855e-05
3:65974521 G A 0.208980 1.6573e-05
3:65975562 G A 0.071131 -1.3819e-06
3:65975863 A G 0.070200 1.2041e-05
3:65978092 T C 1.582556 -7.0381e-05
3:65986180 C T 1.079342 -1.1791e-04
3:65991492 A G 0.226139 1.3591e-05
3:65994050 T C 0.959267 -9.5450e-05
3:65997587 G C 0.061887 -1.8603e-05
3:66001255 T C 0.141293 1.4413e-05
3:66003251 T C 0.029150 2.1988e-05
3:66003990 T G 0.101651 -5.7889e-06
3:66004598 A G 0.042477 1.7168e-05
3:66009529 A G 0.049175 -3.3788e-06
3:66010167 T C 0.775727 8.2604e-05
3:66013566 C T 0.055798 -2.8978e-06
3:66026666 A G 0.114751 -1.1996e-07
3:66029162 G A 0.031506 1.8000e-06
3:66031706 A G 0.053398 6.2680e-06
3:66034533 T G 0.054078 -1.1959e-05
3:66034712 G A 0.427830 5.9896e-05
3:66041308 A G 0.029225 -1.2887e-05
3:66043102 G T 0.606124 2.8359e-05
3:66046553 T C 0.059997 -1.1978e-05
3:66057834 G A 1.584056 -1.3848e-05
3:66059246 A C 0.075357 8.7188e-06
3:66061129 T C 0.022010 1.0094e-05
3:66065606 G A 0.713912 -3.6428e-05
3:66066078 G A 0.276963 3.0245e-06
3:66069298 T C 0.143938 6.3330e-06
3:66070408 A C 0.054904 1.1693e-05
3:66083400 T G 0.032169 -3.2009e-06
3:66083420 G A 0.112650 4.5196e-05
3:66083747 T C 0.071930 6.7308e-06
3:66084527 G A 1.129999 -3.2648e-05
3:66094824 A G 0.202796 -1.8953e-05
3:66103272 C T 0.470144 -1.1069e-05
3:66113426 G A 0.718940 2.6405e-06
3:66119382 A G 0.791438 2.5862e-06
3:66122600 T C 0.039482 -9.3745e-06
3:66124030 T G 0.132144 -3.7550e-06
3:66138195 G T 0.045041 -3.4276e-06
3:66139179 G C 0.109620 6.3668e-06
3:66139489 G A 0.034634 -3.0696e-06
3:66140620 T C 0.227870 -9.4552e-06
3:66140704 C A 0.524443 2.2230e-05
3:66287056 A G 0.566390 -2.0549e-05
3:66298637 A G 0.676170 -4.4340e-06
3:66298721 G A 0.475717 1.8783e-05
3:66303537 T A 0.586031 1.3451e-05
3:66308746 G A 0.131522 -5.3564e-06
3:66319769 T C 0.064937 2.5836e-05
3:66326938 A G 0.399132 -4.3914e-05
3:66338718 T A 0.726556 -6.6867e-06
3:66349071 A C 0.554865 -2.6806e-06
3:66354569 G A 1.213410 2.4831e-06
3:66378719 C G 0.063923 1.8707e-05
3:66385769 A C 0.266913 2.7677e-06
3:66402106 A G 0.037024 2.0072e-06
3:66413203 G C 0.038221 -6.3398e-06
3:66419942 G A 0.395348 -3.0863e-06
3:66419956 T C 0.874795 -4.3833e-05
3:66422922 T G 0.067004 -4.2783e-06
3:66427259 T C 0.675834 1.1355e-05
3:66430236 T C 0.152812 1.9628e-06
3:66430811 G T 0.413952 -5.8144e-06
3:66430870 A G 0.143367 4.0296e-06
3:66431187 T C 0.071536 -4.3908e-05
3:66431602 G A 1.149616 3.7417e-06
3:66434643 C T 0.571418 7.4198e-07
3:66444615 A G 0.468866 1.1237e-06
3:66446127 A G 0.054496 -3.8363e-06
3:66450259 T C 1.829730 1.2743e-05
3:66458509 A G 0.121856 -4.6894e-05
3:66468089 G A 0.166343 -1.2318e-05
3:66477828 G A 0.126521 1.0679e-05
3:66479487 A G 0.095355 4.1760e-06
3:66483247 A C 0.046255 1.9744e-06
3:66483329 A G 0.035746 -1.2966e-05
3:66486094 C T 0.103715 1.3667e-05
3:66489074 C G 0.051399 -1.3667e-05
3:66489414 T G 0.874390 -3.2090e-05
3:66492381 A G 0.040305 -1.8004e-06
3:66502981 C A 0.945300 -2.9711e-05
3:66504049 C G 0.124529 1.5946e-05
3:66513947 T G 1.920658 1.2360e-05
3:66518859 A G 0.053323 1.0787e-05
3:66521614 T C 0.949632 5.1963e-05
3:66525302 C T 0.294013 -4.3769e-05
3:66525963 C T 1.939806 1.4678e-05
3:66546646 A G 0.033434 -2.5476e-06
3:66546950 A G 0.070057 -6.4746e-05
3:66548271 A C 1.977850 -2.3474e-05
3:66551989 T C 0.078424 8.9395e-06
3:66567253 C T 0.088491 1.5045e-05
3:66568202 C T 1.967358 1.1264e-06
3:66568741 A G 1.060415 1.8226e-05
3:66570557 C T 0.312556 -1.9278e-05
3:66582863 A C 0.440750 9.4620e-06
3:66586374 G T 0.136700 -1.6524e-05
3:66597428 G A 0.053520 3.5205e-06
3:66600918 T C 0.665923 -4.1315e-06
3:66621224 A G 0.076931 1.2209e-05
3:66623998 C T 0.539892 1.1767e-06
3:66627074 G C 0.027960 -1.7343e-05
3:66629927 C T 0.034977 7.0045e-06
3:66631845 T C 0.130873 -4.6285e-05
3:66632242 T C 0.065817 2.3781e-05
3:66635261 G T 0.314575 -2.1891e-05
3:66636360 G A 0.117352 -2.4907e-05
3:66637645 C T 0.669309 2.8194e-05
3:66638644 A C 0.034926 -1.6243e-05
3:66638886 C T 0.753367 -8.9576e-06
3:66645049 A G 0.156331 8.8055e-06
3:66646841 A T 0.598148 1.8049e-05
3:66657461 T C 0.062764 -3.4849e-05
3:66658453 G A 0.050702 -5.1824e-06
3:66659032 C T 0.778549 9.7055e-08
3:66660307 T G 0.053877 3.2692e-06
3:66662483 A G 0.537386 3.1183e-05
3:66667418 T C 1.900457 6.6677e-06
3:66667665 G T 0.068636 -1.0780e-05
3:66668599 T C 0.050484 -2.0117e-05
3:66674203 G C 0.041270 5.6315e-06
3:66675933 T C 0.051205 -1.8676e-05
3:66681592 C A 0.039795 -2.7853e-06
3:66686066 C T 0.053877 -1.7044e-05
3:66686173 C T 0.087743 2.4143e-05
3:66688441 G T 0.027471 9.3165e-06
3:66689236 G C 1.891773 1.6255e-05
3:66691030 C T 1.905186 1.1892e-05
3:66693356 C T 1.413327 -7.0990e-07
3:66694900 A G 0.048621 1.0694e-05
3:66699618 A G 0.038309 -1.2101e-05
3:66700086 T G 0.977201 -1.3946e-06
3:66700816 C T 0.056651 1.9295e-05
3:66701616 T C 0.975440 -3.5472e-06
3:66703540 T C 0.197074 -7.3841e-06
3:66705634 C G 0.449419 -1.8171e-05
3:66710033 T G 0.092870 1.2102e-06
3:66711485 C T 1.338901 -1.2596e-05
3:66713445 A C 0.084635 7.4676e-07
3:66715968 C A 0.049059 1.1756e-05
3:66716555 A G 0.337470 -1.7356e-05
3:66718798 C T 0.075367 -8.6466e-07
3:66721682 C T 0.528241 1.2332e-05
3:66724110 T C 0.069530 -1.5314e-05
3:66733115 G A 0.042875 -1.9908e-06
3:66734898 T C 0.953494 -1.7542e-06
3:66735146 T C 0.237559 -8.5490e-07
3:66743157 A G 1.756070 5.3876e-06
3:66743392 T C 0.073406 -5.6367e-06
3:66743701 C A 1.526231 -4.1424e-06
3:66746914 C T 0.693047 -3.0604e-05
3:66755145 A G 0.694767 -2.2368e-05
3:66761220 A G 0.065600 1.4432e-05
3:66763735 A G 0.187388 -1.8289e-06
3:66765635 T C 0.583923 -7.5081e-06
3:66768364 A G 0.068357 4.4823e-06
3:66774036 G T 0.998847 -1.9640e-05
3:66774539 A G 0.039407 -8.5866e-06
3:66779260 G A 0.070465 8.9010e-06
3:66779307 A G 0.158371 2.1045e-05
3:66788443 T C 0.071957 6.3934e-06
3:66792793 C T 0.077995 1.4657e-05
3:66794149 C T 1.192464 -2.1000e-05
3:66796331 T C 0.067456 1.5534e-05
3:66797408 C T 0.156688 -1.5631e-05
3:66797568 C G 0.041155 -1.3819e-05
3:66799169 T C 0.172908 -8.6111e-06
3:66800847 T G 0.240762 1.2882e-05
3:66807053 C T 0.547902 -3.7036e-05
3:66808520 T C 0.069394 -3.7750e-05
3:66810333 G A 1.179320 -4.0380e-05
3:66811847 C A 0.938198 -4.8056e-05
3:66825224 G C 0.072532 1.2508e-05
3:66825487 G A 0.102930 -2.4368e-05
3:66830900 C T 0.154185 -1.3523e-06
3:66834059 T C 0.061907 -1.5686e-06
3:66836992 A G 0.104786 -7.2130e-06
3:66838437 G A 0.387440 -1.1674e-05
3:66841829 C T 0.029249 -1.3037e-05
3:66845199 T C 0.075513 -2.1764e-05
3:66854561 A G 0.953317 -2.5793e-05
3:66861835 C G 0.104857 -7.3177e-06
3:66865009 A G 0.104327 1.1722e-05
3:66866903 T G 0.301112 1.3665e-05
3:66876114 A G 0.062604 -8.9944e-06
3:66877690 C G 0.272693 -1.8794e-06
3:66877795 C G 0.034685 5.3838e-07
3:66878404 A G 0.193814 3.8083e-06
3:66889980 C A 0.229631 -6.7000e-06
3:66891288 C G 0.052381 4.9845e-06
3:66906125 C T 0.864687 -6.4536e-06
3:66906996 C A 0.219829 2.2766e-05
3:66914758 C T 1.111647 -5.7636e-08
3:66933623 A G 0.036368 -7.3206e-06
3:66940242 T C 0.116563 -1.0473e-05
3:66952549 A G 0.110960 -2.6050e-05
3:66955660 C T 0.067986 1.2723e-05
3:66964134 C T 1.516185 -1.1734e-05
3:66980997 A G 0.021466 4.8296e-06
3:66982355 C A 0.021915 2.8302e-06
3:66989512 T C 0.439223 4.4611e-05
3:66990499 T C 1.571592 -3.8113e-06
3:66991909 C T 0.063464 3.5042e-06
3:66994687 A C 0.043688 -2.8191e-06
3:67005630 A T 0.496143 -1.0183e-04
3:67010845 C T 0.025216 2.2744e-08
3:67015805 T C 0.125572 1.5363e-05
3:67047378 G A 0.606086 3.3559e-05
3:67047465 A C 0.096167 -1.4244e-05
3:67048762 C T 1.575971 7.0474e-06
3:67053926 C T 0.124981 5.5171e-06
3:67054649 C T 0.282301 8.5018e-06
3:67061488 A G 0.083768 2.6053e-05
3:67070430 G A 0.066987 5.5873e-06
3:67078548 C A 0.716237 -2.4644e-05
3:67080590 C T 0.321776 3.1611e-05
3:67081996 A G 1.185681 2.9891e-05
3:67083699 C T 0.021684 -1.4204e-05
3:67084949 T C 0.059252 3.7973e-07
3:67086969 C G 0.752214 3.0833e-05
3:67094991 A G 0.089419 4.4360e-06
3:67095527 G C 0.152526 -3.2094e-06
3:67095678 A G 0.340859 2.3514e-05
3:67101236 C A 0.040369 9.1956e-07
3:67114926 C T 0.023503 -1.2053e-05
3:67116922 T C 0.252957 -8.1898e-06
3:67117006 G A 0.404987 -7.1682e-06
3:67120406 G A 0.812109 5.9433e-06
3:67127674 G A 0.339214 6.0598e-06
3:67141038 C T 0.346167 -4.4495e-06
3:67155841 C T 0.038197 -4.1066e-05
3:67161664 G A 0.114472 5.3033e-06
3:67166719 A G 1.136442 1.5274e-05
3:67179411 T G 0.021820 1.2505e-05
3:67186041 C T 0.040798 -6.1786e-06
3:67196001 C T 0.120874 -2.1564e-05
3:67212415 G A 0.888489 -6.2401e-06
3:67215737 C T 0.091258 -1.0703e-05
3:67218859 C T 0.056471 1.3889e-05
3:67227683 T C 0.028834 6.2024e-06
3:67240778 T G 0.031214 2.1652e-06
3:67245758 T C 0.079294 5.6149e-06
3:67250357 C T 0.095222 -1.2717e-05
3:67250477 G A 0.770787 -1.3147e-05
3:67252877 T C 0.024873 1.0934e-05
3:67255832 A G 0.039163 -7.5285e-07
3:67261017 A G 1.029225 5.4741e-06
3:67266222 G T 0.106455 -1.0446e-05
3:67270889 G A 0.090061 2.1103e-05
3:67278630 C T 0.083058 5.5015e-06
3:67280555 A C 0.038697 2.6675e-06
3:67296540 C A 0.048250 9.0920e-06
3:67300170 G C 0.233898 1.1583e-05
3:67300242 C T 1.147331 -6.4092e-06
3:67300424 T G 0.041362 3.3304e-06
3:67309138 G A 1.521567 2.9462e-06
3:67317284 G A 0.604254 1.1873e-05
3:67319788 C T 0.911662 -6.4121e-06
3:67322456 C T 1.520088 3.7293e-06
3:67334317 C G 0.037191 -5.9110e-06
3:67336441 C G 1.457300 -7.2730e-08
3:67336707 C G 1.057916 5.6154e-06
3:67340025 C A 0.634645 1.3328e-05
3:67340875 A C 0.188942 -1.2603e-06
3:67341515 A G 0.039064 -1.6488e-05
3:67352876 C A 0.083823 1.9098e-05
3:67355643 G A 1.758619 -1.6670e-05
3:67363643 T G 0.483778 1.4298e-05
3:67365224 A G 0.360065 -7.1491e-06
3:67369238 T C 1.346609 -1.3792e-05
3:67371126 T C 0.067197 2.8227e-05
3:67373977 G A 0.233629 -4.4340e-06
3:67382858 T C 0.020358 -3.4397e-05
3:67386317 T C 0.042542 -3.8461e-06
3:67401224 C T 0.060983 -9.4587e-06
3:67408431 C G 0.050260 1.7374e-05
3:67411103 T C 0.535452 2.7461e-05
3:67411166 G A 0.783472 2.7296e-05
3:67412449 G C 0.629766 -2.6302e-05
3:67416322 C T 0.232820 -1.2619e-06
3:67417247 T C 0.078543 1.7231e-05
3:67421210 C G 0.069771 -7.5597e-06
3:67422600 A G 1.874227 6.2111e-06
3:67425023 C T 1.105123 -2.3631e-05
3:67426281 C T 0.227231 6.3257e-07
3:67426600 C T 1.351147 -1.9307e-05
3:67427443 T C 0.123689 -1.9457e-05
3:67429795 A C 0.123859 -7.7491e-06
3:67430355 C T 1.434494 -9.8149e-07
3:67430475 T G 0.043729 -3.9802e-06
3:67430826 G A 0.076384 2.0018e-05
3:67430871 G A 0.046982 2.5870e-05
3:67430895 G T 0.816447 3.9921e-06
3:67431071 G A 1.231987 6.3344e-06
3:67434427 A C 0.139049 1.3343e-05
3:67435513 C T 0.176512 -1.5410e-05
3:67438384 C T 0.043181 2.5383e-05
3:67439784 A G 0.576382 1.8336e-06
3:67442072 G A 0.143255 -9.7634e-07
3:67450317 T C 0.081973 5.5470e-06
3:67451498 C A 0.156290 2.2968e-05
3:67451676 T C 0.165891 1.3090e-05
3:67454461 T C 0.087702 8.1362e-07
3:67454918 C T 0.356087 -1.2263e-05
3:67454943 A G 1.411402 9.0960e-06
3:67457150 G A 1.218058 6.6477e-06
3:67462680 T C 0.119385 1.2281e-05
3:67473129 T C 1.621433 1.2327e-05
3:67475089 C T 1.577830 -1.9657e-06
3:67486539 C T 1.104052 -1.9059e-05
3:67487581 C G 0.088725 8.1584e-06
3:67502760 T A 0.141660 -1.1638e-05
3:67507695 G C 1.936508 3.5497e-05
3:67512988 T C 0.048315 -1.2792e-06
3:67513491 G A 0.104953 8.5152e-08
3:67513699 T C 0.156980 1.5668e-05
3:67519105 T C 0.043470 -6.1600e-06
3:67519387 A G 1.528723 -2.0436e-05
3:67519818 T C 0.080382 1.1687e-05
3:67521729 A G 0.138767 1.8913e-05
3:67529327 G A 1.311393 -2.3068e-05
3:67529902 T C 0.029374 -1.4396e-05
3:67531388 A G 1.504452 -2.3196e-05
3:67534734 T G 0.024540 9.0505e-06
3:67544194 C G 0.107343 -2.1415e-06
3:67549137 C T 0.081018 1.2017e-05
3:67549456 G A 0.361044 1.1074e-05
3:67564351 T C 0.096885 -2.4115e-05
3:67567254 G A 0.406738 -1.2196e-05
3:67577819 C G 0.114407 3.2303e-05
3:67598199 C T 0.036181 3.3712e-06
3:67598352 C T 0.052109 2.4459e-06
3:67607202 G A 0.141324 -9.5339e-06
3:67609595 T C 0.095542 4.2844e-06
3:67613466 A C 0.094678 5.2382e-06
3:67626489 A G 0.380824 -4.5496e-06
3:67627868 G T 0.906807 2.7063e-05
3:67633826 T C 0.095229 2.6907e-05
3:67638016 T C 0.087760 2.3444e-06
3:67639244 A G 0.028106 1.9432e-05
3:67640707 T G 0.079379 -4.1205e-06
3:67665786 T C 0.081926 1.6141e-05
3:67666666 A G 0.039523 1.8869e-05
3:67676119 T C 0.788031 2.6221e-05
3:67680031 T C 0.087511 -2.1588e-05
3:67681107 A C 1.512938 2.8718e-06
3:67697169 A G 0.699027 1.2531e-05
3:67700817 A C 0.046605 4.0938e-06
3:67701730 G A 0.169022 -8.8194e-06
3:67709038 G A 0.190601 -1.7768e-05
3:67713071 A G 0.050219 -5.7187e-06
3:67721411 A G 0.032149 -2.2055e-06
3:67729032 C A 0.056542 -1.7915e-05
3:67730333 A G 0.815141 1.5847e-05
3:67737700 A G 0.990814 1.7242e-05
3:67742163 T C 0.043933 -5.4124e-06
3:67747557 A G 0.045401 7.3989e-06
3:67751266 C T 0.044453 -2.3468e-05
3:67755257 G A 0.257064 -6.9176e-06
3:67765382 G A 0.024044 -2.9564e-05
3:67776404 T G 0.033920 4.6658e-06
3:67777012 G A 0.076061 -9.2002e-06
3:67777112 G A 0.101726 -1.2321e-05
3:67777861 C A 0.072287 2.6752e-07
3:67779308 T C 0.022816 4.2152e-06
3:67780897 A G 1.748168 1.6998e-05
3:67783545 C T 1.915895 -3.3029e-05
3:67800795 C A 0.076459 2.7234e-05
3:67802866 C T 0.407088 1.1856e-05
3:67803166 C T 0.020355 8.5057e-06
3:67803626 T G 1.311264 -2.8328e-05
3:67816222 T G 0.871779 1.6801e-05
3:67816428 G C 0.048444 2.6869e-05
3:67819018 T G 0.026576 -2.2270e-05
3:67825101 A C 0.038194 -7.3362e-06
3:67839060 T G 0.048815 -2.8419e-05
3:67840973 G C 0.027120 -1.6178e-05
3:67846073 C T 1.916827 -8.6426e-06
3:67847758 A G 0.061615 1.0005e-05
3:67851315 T C 0.051806 1.1680e-05
3:67854846 A G 0.393189 1.3922e-05
3:67859042 T C 1.424264 2.8496e-05
3:67877008 T G 0.025206 1.0727e-05
3:67880532 G T 0.237365 8.5485e-06
3:67882967 C T 0.140008 4.7866e-06
3:67883602 C T 0.380855 -1.5132e-06
3:67884869 T C 0.058049 9.9098e-06
3:67885405 T C 0.059021 6.0615e-06
3:67890083 T C 0.028644 1.2238e-05
3:67891359 C G 0.102875 -2.3655e-05
3:67894662 T G 1.836550 1.5185e-05
3:67903553 C T 0.112969 6.6718e-06
3:67904713 T C 1.894463 3.7658e-05
3:67905314 G A 1.793478 3.1645e-05
3:67911224 G A 0.068268 3.0441e-06
3:67911504 T C 0.236128 2.0757e-05
3:67918948 C T 0.042100 -2.0075e-06
3:67921231 A G 0.068275 9.1450e-06
3:67921824 C G 0.037687 -2.7183e-05
3:67925077 A G 0.045891 3.3668e-06
3:67925886 T C 0.242190 -2.6044e-05
3:67925920 T C 0.075116 1.9334e-05
3:67944111 T C 0.091785 1.5242e-05
3:67970468 T G 1.180983 2.6836e-05
3:67973814 C T 0.248483 -2.1876e-05
3:67987930 T C 1.637280 1.6861e-05
3:68017160 A C 0.085839 1.1755e-06
3:68022881 T C 1.752959 2.8154e-05
3:68028075 A G 0.176730 1.3071e-05
3:68030358 C T 1.786967 3.3562e-05
3:68032454 T C 1.630517 2.3260e-05
3:68035337 G A 0.134871 2.8027e-05
3:68037165 A G 0.133565 8.4944e-07
3:68039219 G A 0.167258 -1.0214e-05
3:68047050 T C 1.687689 2.5193e-06
3:68056210 G T 0.032676 -7.9035e-06
3:68063730 A G 0.070006 1.4959e-06
3:68064172 G A 0.039254 2.9781e-06
3:68065679 A G 1.380175 -1.6296e-06
3:68066369 G T 0.048539 3.4898e-06
3:68072553 G C 0.109162 -1.0040e-05
3:68073696 A G 1.452612 -5.2414e-07
3:68083605 C T 0.026002 3.8847e-06
3:68084925 T C 0.025941 2.6792e-05
3:68087128 C A 1.289525 -3.0839e-06
3:68087905 G C 0.042392 3.0339e-05
3:68088053 A G 0.030823 2.7733e-06
3:68094041 C T 0.279918 4.9735e-06
3:68097410 T G 0.039414 2.9999e-06
3:68104716 A G 0.057046 -1.4566e-05
3:68141232 G A 0.363727 5.2167e-06
3:68152946 T C 1.877229 -5.6187e-06
3:68165629 T G 0.070104 -8.0682e-06
3:68166168 A G 0.029415 -1.2402e-05
3:68175083 G A 1.176141 -9.7227e-06
3:68177506 G A 0.197683 -1.6642e-05
3:68179913 T C 0.039350 -2.4515e-06
3:68179942 A G 0.067045 -3.9631e-06
3:68192810 C T 0.045813 1.0290e-06
3:68194293 A G 1.964598 1.1508e-06
3:68194755 T C 0.083996 8.5819e-06
3:68199125 A G 0.181051 2.7485e-05
3:68210542 G A 0.100196 -6.2823e-06
3:68223386 T C 0.541255 1.7727e-05
3:68226533 G A 1.914233 -1.0627e-05
3:68226637 C T 0.064260 1.8745e-05
3:68249669 A G 0.117144 1.8485e-05
3:68258080 G A 0.204938 9.6719e-06
3:68259135 A G 0.569514 -1.2165e-06
3:68260202 A G 0.247092 -9.0022e-07
3:68263576 G A 0.097109 3.1710e-06
3:68272894 G A 0.790571 1.3753e-06
3:68277625 T C 0.064780 1.0716e-05
3:68283295 A G 1.318553 8.3339e-06
3:68284871 G A 0.058365 1.3848e-05
3:68288626 G A 0.598287 -9.6062e-06
3:68289344 T C 0.035195 1.4589e-05
3:68290958 C T 0.051997 -7.9556e-06
3:68297212 C A 0.114078 2.9214e-05
3:68301519 T C 0.094892 3.4107e-05
3:68303849 T G 0.055244 -7.5574e-06
3:68304094 C T 0.624306 1.5707e-05
3:68306003 T G 0.152717 1.7725e-05
3:68306214 T C 0.062951 4.6928e-06
3:68308222 T C 0.526503 8.1779e-06
3:68312116 G C 0.304376 -1.0044e-05
3:68312413 C A 0.232259 -1.4534e-05
3:68313606 G T 0.075473 1.8722e-05
3:68320679 A G 0.131036 4.2817e-05
3:68321174 A G 0.756229 3.5906e-05
3:68321224 A G 0.037939 -1.6848e-05
3:68322450 T C 1.274471 -2.7314e-05
3:68323423 G A 0.689365 2.4107e-05
3:68328377 C T 0.070951 2.7048e-07
3:68328441 C A 0.253511 -4.1087e-06
3:68328674 C T 0.438988 -1.3594e-05
3:68329070 C T 0.044857 2.0757e-05
3:68329124 C T 0.031051 1.2068e-05
3:68330052 T C 1.355458 -5.9434e-06
3:68332557 A G 0.252012 -1.0524e-08
3:68333298 A G 0.602041 4.1335e-06
3:68336071 A C 0.044364 -1.1301e-06
3:68336478 T C 0.102290 1.5317e-05
3:68337818 A C 0.777186 1.6223e-05
3:68342506 G A 0.204799 -1.8775e-05
3:68344674 G C 1.131471 9.4204e-06
3:68346621 T C 0.064495 -1.9820e-06
3:68353956 A C 1.547630 -3.2818e-06
3:68359621 A G 0.048284 -3.0604e-06
3:68374018 T G 0.372430 1.4708e-05
3:68376852 T C 0.233585 -1.1631e-05
3:68394263 T C 1.102304 -2.3784e-05
3:68397633 G A 0.083809 -2.4776e-06
3:68397858 A G 0.068904 -1.8670e-05
3:68407029 G A 0.942237 -1.7709e-05
3:68412580 A G 0.163559 -9.6296e-06
3:68416501 C A 0.053782 1.0296e-05
3:68423737 A G 0.088086 -7.2603e-06
3:68427563 G A 0.032625 1.3695e-05
3:68433670 A G 0.074507 -7.5386e-06
3:68435204 C T 0.074555 -6.7396e-06
3:68465791 G T 0.349087 2.8828e-07
3:68465899 G C 0.034022 3.8788e-06
3:68467924 C T 0.022357 -1.0134e-05
3:68471476 G A 0.066977 -9.1498e-06
3:68472665 A G 0.070043 1.3283e-05
3:68474544 T C 0.068972 -4.3060e-06
3:68485037 C G 1.942798 -1.4900e-05
3:68486381 T C 0.126422 6.6645e-06
3:68492075 A G 0.504068 -2.7932e-05
3:68493063 G A 0.840739 2.7413e-05
3:68493759 C A 0.358066 1.6870e-05
3:68508409 A C 0.085580 -1.2774e-05
3:68516584 G A 0.088395 1.9638e-05
3:68517575 A G 0.027865 5.4793e-06
3:68522376 T C 0.032247 -2.3047e-06
3:68524270 T C 0.049559 -8.1961e-06
3:68531928 A G 0.021851 -8.9676e-06
3:68535874 A C 0.048903 -4.7429e-07
3:68537795 C T 0.519326 -2.1011e-05
3:68541109 G A 0.105802 1.0049e-05
3:68545254 C T 1.820534 -2.2761e-06
3:68546259 A T 0.041376 -9.6956e-07
3:68547065 G A 0.055842 -1.7448e-06
3:68547222 T C 0.530471 1.5817e-05
3:68550635 C A 0.464950 7.1061e-06
3:68553116 A G 0.044929 -8.8057e-06
3:68554434 T C 1.524491 3.6422e-06
3:68581012 A C 0.540201 -2.0627e-05
3:68585699 T C 0.052558 -5.5354e-06
3:68588552 C T 0.664468 1.8525e-05
3:68595146 G T 0.671938 -2.2961e-05
3:68599259 A G 0.160023 -1.2787e-05
3:68600188 A G 0.059551 1.2261e-05
3:68603790 A G 0.083778 -7.7916e-06
3:68604028 A C 0.047547 2.2619e-05
3:68604623 C T 0.144108 2.0071e-05
3:68612054 A G 0.600177 -4.5005e-05
3:68642837 A G 0.074470 6.5271e-06
3:68643997 T C 0.030663 2.2238e-05
3:68646899 G A 0.648530 -3.4118e-05
3:68668739 A G 0.678064 2.3560e-05
3:68683534 A G 0.030445 3.4320e-06
3:68702095 G A 0.796500 -2.1507e-05
3:68707035 G A 0.053622 -2.5489e-06
3:68709599 T G 0.685853 -1.1649e-05
3:68712263 C A 1.962571 -1.0911e-05
3:68720792 A C 0.027345 1.2427e-05
3:68728708 T C 1.643889 -9.3587e-06
3:68748264 T C 0.837618 7.0945e-06
3:68752770 A G 0.064906 3.3400e-06
3:68756820 A G 0.021585 1.0243e-05
3:68766552 G A 1.313797 3.8769e-06
3:68774944 A G 0.159329 -1.2083e-05
3:68780076 G A 0.068744 -1.0228e-06
3:68785278 G A 0.171453 2.0053e-05
3:68787911 A C 0.332996 1.8826e-06
3:68814067 A G 0.034773 9.7432e-06
3:68817790 C G 0.075500 -1.8254e-06
3:68836406 A G 0.126161 -2.6684e-07
3:68852747 C T 0.039509 4.6612e-06
3:68866423 C T 0.363665 2.6476e-06
3:68871463 G A 0.799308 3.9465e-07
3:68871989 G C 0.035657 9.3912e-06
3:68885226 G A 0.914681 -4.9876e-06
3:68886089 C T 0.048325 2.0009e-06
3:68899476 C G 0.133831 -1.2224e-05
3:68904164 G A 0.029997 2.2556e-05
3:68905287 C G 0.024271 -6.5616e-06
3:68907118 A G 0.750378 -7.8958e-06
3:68925972 G A 0.151829 -3.3940e-05
3:68934283 C T 0.121884 7.7441e-06
3:68937274 A G 0.122880 -1.0652e-05
3:68940053 C G 0.066443 -9.5400e-06
3:68940290 G A 0.045860 -3.5920e-05
3:68945717 G A 0.286874 6.8019e-06
3:68947353 T C 0.805109 -2.3551e-06
3:68955591 C T 0.829628 -1.7869e-05
3:68961569 A G 0.046200 1.0546e-06
3:68964260 C T 0.436143 -8.1454e-06
3:68965300 G A 0.045048 1.1199e-05
3:68970862 A G 0.059225 -1.2136e-05
3:69001402 G A 0.234027 -1.6968e-05
3:69004258 G A 0.073025 -2.2273e-05
3:69009200 T C 0.073198 4.0801e-06
3:69016794 T C 0.048611 2.3282e-06
3:69025629 C T 0.327406 -3.0404e-06
3:69028275 A C 0.658308 2.5115e-05
3:69031963 C T 0.020413 9.9261e-06
3:69035256 A G 0.620199 1.9096e-05
3:69040601 C T 1.097928 -1.2444e-05
3:69040791 A G 1.638065 6.7076e-06
3:69044129 T C 0.540344 2.6856e-05
3:69060303 C T 0.046357 -1.8709e-06
3:69060854 T C 0.512625 1.4636e-07
3:69082708 G C 0.285317 -3.3959e-06
3:69106211 A G 0.357573 -4.9394e-05
3:69106304 T C 0.715261 -1.0273e-05
3:69114005 G A 1.053058 3.5105e-06
3:69120140 A G 0.417576 9.6068e-07
3:69130339 C T 0.090785 -6.8876e-06
3:69132667 G A 0.105214 2.1036e-05
3:69137679 G A 0.052177 2.1365e-05
3:69152546 A C 0.042263 2.3129e-05
3:69153225 G A 0.051327 2.0077e-05
3:69157381 T C 0.031214 -1.5015e-05
3:69161684 G A 1.855939 1.0316e-05
3:69165055 G A 0.052860 1.3380e-05
3:69165081 C T 0.038877 2.6852e-05
3:69167851 T G 0.041865 4.6890e-06
3:69168628 T C 0.040074 2.3117e-05
3:69169485 C T 0.062176 1.2435e-05
3:69171290 T C 0.079104 4.0114e-05
3:69181255 G A 0.034699 1.0470e-05
3:69181552 T C 0.308017 -1.4071e-05
3:69185601 T C 0.300735 -4.0977e-07
3:69187535 T C 0.252280 -2.3347e-05
3:69194380 A G 0.085050 -8.2647e-06
3:69195553 A C 0.073701 1.7169e-05
3:69217757 C A 1.075697 5.9227e-07
3:69220079 T C 0.029245 4.2218e-06
3:69224770 A G 0.181047 4.6565e-06
3:69227379 G A 0.219499 9.7871e-07
3:69227497 G A 0.037136 1.2952e-05
3:69230592 G T 0.032764 1.6667e-05
3:69246688 C T 0.044320 3.4593e-06
3:69247310 T C 1.896690 7.6967e-06
3:69250321 C A 0.048951 3.1103e-06
3:69252899 T C 0.187646 8.6662e-06
3:69257716 C G 0.085720 -3.9635e-07
3:69258871 G A 1.586514 -5.4100e-06
3:69262069 C T 0.062897 1.9019e-05
3:69262348 C T 0.034801 -3.0344e-06
3:69263132 C T 0.069101 -3.0537e-05
3:69271032 A G 0.217578 -1.6274e-05
3:69274314 C T 1.240337 -3.2697e-06
3:69277309 A G 1.471314 -8.7112e-06
3:69281855 T C 0.079991 -1.6137e-05
3:69285021 T C 0.114931 -1.4965e-05
3:69286048 A G 1.706286 -1.3153e-05
3:69290814 A G 0.040669 -6.8739e-06
3:69292393 T C 0.078019 1.2307e-06
3:69293371 A G 0.070305 -1.3942e-05
3:69297931 C T 0.427001 -8.7498e-07
3:69299233 G C 0.426253 1.4498e-06
3:69304150 A C 0.469998 1.1961e-06
3:69306467 C T 0.059344 -2.9468e-05
3:69307885 G A 0.473605 5.5959e-06
3:69319552 C T 0.023367 -2.3332e-05
3:69322062 C T 0.032139 -2.8757e-05
3:69323185 G A 0.507828 -6.3015e-07
3:69334517 C T 0.338007 2.9428e-05
3:69340179 A G 0.070873 -1.2775e-05
3:69340308 A G 0.059351 -2.7567e-05
3:69341552 A G 0.032672 -3.2436e-06
3:69341874 G A 0.028759 -6.8486e-06
3:69343376 C T 1.665182 1.2297e-05
3:69347922 C T 0.857891 -5.4113e-06
3:69359093 A G 0.061523 -2.1211e-05
3:69362176 C T 0.362696 1.2010e-05
3:69365265 T C 0.062037 -9.1079e-06
3:69367029 T C 0.076442 6.7069e-06
3:69367724 A G 0.046880 6.9641e-07
3:69369296 A C 0.676718 -2.5942e-06
3:69371649 C T 0.035698 -8.9067e-06
3:69382821 C T 0.204333 1.0705e-05
3:69389842 A G 1.241517 -6.1190e-06
3:69400627 G A 0.057165 -3.5800e-07
3:69401238 A G 1.290828 -1.1081e-05
3:69402086 G A 0.782245 -2.4567e-05
3:69403918 C T 0.510375 9.8833e-06
3:69414157 A G 0.293945 -1.7236e-06
3:69422342 C T 1.609160 9.8237e-06
3:69426004 G A 1.345004 -1.0129e-05
3:69433755 T G 0.040998 4.5015e-06
3:69434145 C A 0.291212 -1.1419e-05
3:69434867 G T 0.120316 -9.5074e-06
3:69436756 T C 0.068755 1.8137e-05
3:69441379 A G 1.064967 1.1076e-05
3:69442637 A G 1.358365 -1.3649e-06
3:69474502 T C 0.622956 -2.3534e-05
3:69493804 C A 0.042399 -1.5651e-05
3:69493951 C T 0.054180 2.6388e-05
3:69507668 A G 0.078862 -3.5480e-06
3:69511213 C T 1.959257 -3.4006e-06
3:69512024 G A 0.683708 -8.5222e-06
3:69513028 G T 0.586602 -2.6892e-05
3:69513731 T C 0.520829 -4.4261e-07
3:69520748 T G 0.164973 6.4030e-06
3:69521765 G A 1.098799 -4.5172e-06
3:69522827 A G 0.832351 6.8283e-06
3:69522891 A G 0.030792 -8.4695e-06
3:69523118 G A 0.265768 -1.4005e-05
3:69523299 C T 0.021728 -1.2063e-06
3:69532062 T C 0.022772 2.9219e-06
3:69536375 A C 0.340989 1.9408e-05
3:69540938 C G 0.090415 -1.4761e-06
3:69546846 T C 1.475696 -3.1902e-05
3:69559644 A G 0.184988 1.5970e-05
3:69565025 G A 1.015949 -5.5571e-06
3:69566911 C T 0.446033 7.0258e-06
3:69572253 A G 0.616809 2.1197e-05
3:69573773 T C 0.036082 5.0673e-06
3:69580163 G A 0.398490 -3.1882e-05
3:69588295 T C 0.339795 -9.4806e-06
3:69596136 G T 0.273550 3.5043e-05
3:69597700 T C 1.364566 -6.2639e-06
3:69600026 T C 0.127874 4.1157e-06
3:69600295 G A 0.209014 -2.1390e-05
3:69603877 T C 0.086060 1.9551e-05
3:69613052 G A 0.773548 -2.3862e-05
3:69614326 T G 0.106901 1.5813e-06
3:69619272 C T 0.115074 5.4777e-06
3:69622609 A G 1.070380 -6.7554e-06
3:69632417 C T 0.310013 1.1627e-05
3:69637726 A G 0.553518 -3.9703e-05
3:69638365 A G 0.037449 1.6730e-05
3:69639658 C T 1.385050 5.6210e-06
3:69642255 C A 0.452962 -3.7543e-05
3:69642952 A G 0.403103 7.2100e-05
3:69652098 C T 0.083850 9.9120e-06
3:69656759 T C 0.045405 1.6626e-05
3:69664486 C T 0.079338 -3.2862e-05
3:69688931 G A 0.254361 -2.9063e-05
3:69689895 T C 0.598699 -1.3794e-04
3:69697556 C T 0.029653 1.1487e-06
3:69700225 A G 0.022990 2.1433e-09
3:69701806 C T 0.557299 6.4512e-05
3:69707747 T G 0.192977 1.3451e-05
3:69718557 A G 0.106363 -9.7858e-07
3:69722059 C A 1.518198 2.3362e-05
3:69723520 C T 0.031938 -6.3167e-06
3:69726283 T C 0.076894 -7.8546e-07
3:69728152 C A 0.097014 1.6174e-05
3:69735401 T A 0.345391 2.3234e-05
3:69735658 T C 0.336820 1.8720e-05
3:69738461 A G 0.030656 1.9179e-05
3:69741277 C G 0.411195 7.9760e-06
3:69743296 T C 0.362996 1.7263e-05
3:69755567 A C 0.106629 -4.4347e-06
3:69759286 A G 0.332312 -1.3458e-04
3:69760502 T C 0.084047 9.3792e-06
3:69761636 G A 0.025009 1.0467e-06
3:69761909 G A 0.035630 -3.1423e-06
3:69769329 G A 0.228111 2.4769e-05
3:69777754 T C 0.029167 -3.8663e-07
3:69777763 T C 0.175217 -5.3975e-05
3:69780498 C T 0.062067 -2.3112e-05
3:69780690 C T 0.032237 -1.0876e-05
3:69783894 A G 0.958213 -9.4848e-06
3:69787714 G A 1.884375 4.4983e-06
3:69788068 C T 0.037520 -1.0020e-05
3:69791738 A G 0.466146 1.3000e-05
3:69796492 G A 0.459418 1.2900e-05
3:69810826 A C 0.108519 -1.4329e-05
3:69811127 C T 0.092183 -3.0094e-05
3:69836431 A G 1.187113 1.6706e-05
3:69844114 C T 0.043987 1.0741e-05
3:69845631 A C 0.050090 9.7817e-06
3:69849947 T C 0.123533 -9.0691e-06
3:69850036 G A 0.042702 -1.1379e-05
3:69856302 T G 0.069645 -4.1523e-05
3:69860488 A G 0.431713 3.0447e-05
3:69866544 T C 0.241625 -1.8506e-05
3:69867056 C T 0.048764 1.9767e-05
3:69869321 G A 0.038146 5.2410e-06
3:69874832 G C 0.021857 3.5087e-05
3:69875659 A G 1.297260 4.8188e-05
3:69879323 A G 0.863596 1.4167e-05
3:69901256 A G 0.059830 3.9099e-05
3:69909099 A G 0.074731 -3.4068e-05
3:69910730 A G 0.094563 1.1073e-05
3:69910818 G A 0.034022 -3.1330e-06
3:69912774 G A 0.069030 -8.6290e-06
3:69941473 A G 0.640142 -2.5088e-06
3:69944306 A G 0.034546 -6.4990e-07
3:69947126 C T 0.028079 2.6913e-05
3:69948168 C T 0.057260 5.9304e-06
3:69951749 G T 0.032659 1.5971e-06
3:69966933 T C 0.397953 -1.5152e-05
3:69980177 A G 0.058147 1.5144e-05
3:69980609 C T 0.403739 -1.0656e-05
3:69992942 G T 0.032900 5.4416e-06
3:69994529 A G 0.464076 -2.5472e-06
3:69994976 G T 0.031744 -7.1511e-06
3:69995109 T C 0.027001 -1.4186e-05
3:70004208 T C 0.140671 -1.3782e-05
3:70005712 C T 0.061207 -9.7685e-06
3:70007368 C T 0.020521 1.9089e-06
3:70015647 C T 0.241245 2.3533e-05
3:70016857 A G 0.020702 3.0962e-06
3:70016904 T C 0.539042 7.0631e-06
3:70029694 A G 0.025764 5.0066e-06
3:70036761 C T 0.060823 3.7716e-06
3:70040957 A G 0.036725 5.2457e-06
3:70044593 T C 0.025567 -4.9298e-06
3:70054122 G T 0.102923 7.6668e-06
3:70054531 A G 0.632030 -1.5230e-05
3:70061515 A C 0.034376 9.5380e-06
3:70062552 A G 0.707204 -3.4934e-06
3:70069179 T C 1.946096 2.8399e-06
3:70076253 A G 0.078583 2.0632e-06
3:70076289 A G 0.909993 -1.0286e-05
3:70082008 C T 0.065212 1.2540e-05
3:70082412 G A 0.792492 -6.7394e-06
3:70082964 T G 0.050083 -1.0300e-06
3:70084171 A G 0.028463 -1.4113e-05
3:70084537 T C 0.154525 -9.6463e-06
3:70092409 C G 0.041457 1.4728e-05
3:70112668 T C 0.075772 3.8095e-06
3:70122626 T C 0.044218 9.5452e-06
3:70132743 A G 0.101757 -4.2213e-06
3:70141710 C T 0.079828 6.6830e-06
3:70143459 C T 0.161294 5.6123e-07
3:70157806 G A 0.220761 3.6668e-05
3:70161569 A G 0.045826 1.2492e-05
3:70169870 G T 0.122108 4.3251e-06
3:70170792 C T 0.285986 -7.3981e-05
3:70192884 G T 0.229624 1.9143e-05
3:70221339 G A 0.065960 8.0440e-06
3:70221772 G A 1.248500 3.2586e-06
3:70224392 G A 0.062098 1.3161e-05
3:70229761 G A 1.217820 6.0924e-06
3:70238350 T C 0.393903 -8.4723e-06
3:70239469 G C 0.265292 9.2252e-06
3:70245178 T C 0.079801 -3.3598e-05
3:70248282 T G 1.846029 8.0318e-06
3:70254737 T G 0.481571 7.1982e-06
3:70267379 C T 0.073627 1.7092e-06
3:70272265 T C 0.063706 -2.6790e-06
3:70284528 G C 0.072433 3.2755e-06
3:70285244 C A 0.086287 1.0765e-05
3:70286279 G A 0.532048 -1.9896e-05
3:70287207 A G 1.920121 1.9991e-05
3:70301392 G A 0.030048 1.1085e-05
3:70304113 C T 0.029357 1.1866e-05
3:70304960 A G 0.054027 -3.4129e-06
3:70305941 G C 0.504656 -2.6713e-06
3:70308163 T G 0.302533 5.4240e-06
3:70310549 T C 0.288948 8.8086e-06
3:70312784 C T 1.019617 1.3673e-05
3:70313061 T C 0.032037 -2.2072e-05
3:70313558 C T 1.232881 3.7308e-05
3:70313745 C T 0.026930 1.9649e-05
3:70316415 A G 0.108043 4.0051e-06
3:70317202 T C 0.168536 -4.3088e-05
3:70320864 G T 1.786097 -2.0188e-05
3:70321518 G A 0.059490 1.9158e-05
3:70323379 C T 0.213074 -9.7437e-06
3:70324215 C A 1.398333 1.9554e-06
3:70326288 A G 1.820928 1.4973e-05
3:70327391 A T 0.038717 2.6196e-05
3:70327750 G A 1.427902 2.0811e-06
3:70331277 A G 0.034743 -4.2249e-06
3:70331856 C T 0.811595 -7.4934e-06
3:70332780 T G 0.040111 1.5344e-05
3:70346310 G A 0.650913 -1.0249e-06
3:70351851 G C 0.075092 2.2717e-05
3:70351922 T C 0.045367 6.6385e-06
3:70352157 C T 0.093849 7.3900e-07
3:70368592 G A 0.162590 -9.0905e-06
3:70369962 C A 0.221648 1.7906e-07
3:70373502 T C 1.571347 2.0590e-05
3:70382953 T C 0.253457 1.1185e-05
3:70383598 A G 0.026818 -9.7336e-06
3:70393769 C A 0.156518 -1.5814e-05
3:70394354 T G 0.068092 -2.6528e-05
3:70399947 G A 0.027467 1.2198e-06
3:70404908 C T 0.084258 3.8354e-05
3:70412547 T C 0.611679 3.4260e-05
3:70427153 G T 0.165874 1.7956e-05
3:70428640 A G 0.045575 3.5766e-05
3:70430309 T C 1.061414 -4.8432e-06
3:70434759 G T 0.079974 2.6391e-05
3:70434798 G A 0.035528 -8.4754e-06
3:70438588 C T 0.154655 -2.0300e-05
3:70442904 G A 0.287819 -9.5898e-06
3:70444208 T G 1.599209 3.8934e-06
3:70444705 A G 0.166608 -1.5111e-05
3:70447137 C T 0.063526 1.1535e-05
3:70447447 T C 0.049369 6.9410e-06
3:70449145 T G 0.482965 -1.0928e-05
3:70451450 A G 1.283664 8.2512e-06
3:70452658 A G 0.099309 -5.5495e-07
3:70453579 G A 0.479922 2.3715e-07
3:70460232 G A 0.037038 9.9096e-06
3:70463330 G A 0.668269 3.8687e-06
3:70472800 G T 0.505693 -1.5376e-05
3:70474271 A G 0.042916 -6.9018e-06
3:70476561 C T 0.034144 -9.0550e-06
3:70479629 G A 0.388440 1.6476e-05
3:70505512 T C 0.062655 1.8781e-05
3:70508856 A G 0.134432 4.3969e-06
3:70524412 G A 1.362421 -2.2237e-05
3:70524962 A G 0.194721 -2.9467e-05
3:70526276 A G 0.025543 7.4489e-06
3:70534184 C G 1.482088 -5.3047e-06
3:70544034 A G 0.418753 1.1042e-05
3:70546121 T G 0.038799 -8.1825e-06
3:70555491 T C 0.046064 -3.4431e-06
3:70568146 A G 0.028888 -5.8299e-06
3:70580336 G C 0.047598 5.6477e-06
3:70588514 G A 0.146624 -2.6548e-05
3:70590105 C T 0.026440 1.5387e-05
3:70592215 A G 0.469590 -6.4328e-06
3:70595467 C T 0.083942 -8.8007e-06
3:70595849 G A 0.573281 -5.0985e-05
3:70597979 A G 1.437561 -2.5858e-05
3:70599188 A G 0.915225 -3.0985e-05
3:70603959 A G 0.246596 1.1044e-05
3:70604729 G A 0.040142 -1.9452e-06
3:70606921 G A 0.415010 9.7981e-06
3:70607364 A G 0.031459 -4.1448e-06
3:70610169 G A 0.044317 1.7126e-05
3:70615363 C A 0.459792 -9.3334e-06
3:70621371 G A 0.165350 2.2908e-06
3:70624977 T C 0.488554 2.7358e-05
3:70626137 T C 0.048104 -6.9447e-06
3:70626360 T C 0.310825 1.5216e-05
3:70626905 C T 0.247827 7.2028e-06
3:70631640 C T 0.164177 1.7405e-05
3:70638055 G T 0.171300 2.7511e-05
3:70638885 G A 0.423220 -1.1367e-05
3:70639463 A G 1.578687 -1.3284e-05
3:70643597 T C 0.479392 -2.6291e-05
3:70656082 C A 0.678924 7.5507e-06
3:70666199 G A 0.558761 -2.2138e-05
3:70668601 A G 1.120918 -1.9597e-05
3:70684583 T C 1.141385 -3.0556e-05
3:70687550 C A 0.033407 7.7817e-06
3:70695579 C T 0.602177 -5.9664e-06
3:70702374 G A 0.170355 -1.1791e-05
3:70715123 C T 0.034780 -1.1345e-05
3:70724106 A G 0.031945 1.5026e-06
3:70724170 G C 0.110419 1.8689e-05
3:70741534 T C 0.056202 6.4334e-06
3:70744064 T C 0.024625 2.9022e-06
3:70757489 T C 0.029810 2.5144e-06
3:70771759 T C 0.287091 2.0542e-05
3:70776255 C T 0.035770 -2.0731e-05
3:70780170 A C 0.024288 -1.3986e-05
3:70782197 G A 0.279421 1.3992e-05
3:70782806 T C 0.022446 -7.2603e-06
3:70783491 T C 0.266750 6.1058e-06
3:70784519 T C 0.028446 5.0966e-06
3:70785932 G T 0.052395 1.5810e-05
3:70792865 G A 0.043633 2.0410e-05
3:70826231 A G 0.805965 -1.2737e-05
3:70828701 T C 0.080032 -2.6405e-05
3:70857372 A G 0.074276 9.1014e-06
3:70866845 C T 0.060367 1.0172e-05
3:70874456 A G 0.111844 -8.1903e-06
3:70876266 T C 0.023612 1.5451e-05
3:70881429 T C 0.047774 -8.3297e-06
3:70883177 G A 0.426810 2.7293e-05
3:70884086 T C 1.519887 -8.7441e-06
3:70884793 A G 0.037643 -8.5080e-06
3:70886431 C A 0.033522 6.1440e-06
3:70889671 T C 0.036429 -9.3375e-06
3:70890288 C G 0.560083 4.7237e-06
3:70913142 G A 0.171654 1.5083e-05
3:70914521 T C 0.030615 1.2537e-05
3:70922851 C A 0.051300 -8.7215e-07
3:70927234 T C 0.600062 -1.5124e-05
3:70927287 C A 0.048682 -6.0862e-06
3:70930798 T C 0.023330 -7.7795e-06
3:70931324 T C 0.138859 -3.6904e-06
3:70950691 G A 0.596965 3.2789e-06
3:70955186 A G 0.620791 -4.4413e-06
3:70975674 C T 0.067095 2.2958e-05
3:70976498 A C 0.051942 -2.9470e-05
3:70982111 C T 0.092581 -4.0057e-05
3:70982936 T G 0.024506 6.6227e-06
3:70988233 A G 0.090197 7.0423e-06
3:70994006 C T 0.847351 -2.5182e-05
3:71012580 G A 0.172725 -3.8284e-05
3:71012857 C G 0.047700 1.9761e-05
3:71018113 T C 0.097775 -3.9775e-05
3:71018517 G C 0.622096 -5.4398e-09
3:71019750 C T 0.995947 -1.7744e-05
3:71020490 A G 0.500552 9.7934e-06
3:71020900 G T 0.208698 1.4145e-05
3:71023804 A G 0.052123 3.9909e-07
3:71024696 T C 0.217055 -4.1207e-05
3:71028822 C T 0.064138 8.9923e-06
3:71039394 C T 0.092145 1.6875e-05
3:71047352 G A 0.120289 -5.4107e-06
3:71047396 C A 0.332649 -2.8264e-05
3:71047520 C T 0.106727 -8.4472e-06
3:71047711 T C 0.399054 -1.7642e-05
3:71052376 T C 0.108386 -5.7861e-06
3:71055582 C A 0.063264 -8.3640e-06
3:71059992 A C 0.030714 -4.9263e-06
3:71060640 T C 0.995502 8.6037e-05
3:71069781 G A 0.156463 -1.9879e-05
3:71072600 T C 0.041009 -2.8788e-05
3:71092731 C T 0.051198 9.5653e-06
3:71101580 G A 0.025417 -6.5438e-06
3:71116697 T G 0.319369 -2.1020e-05
3:71118199 G A 0.039802 -1.8483e-05
3:71126266 C G 1.451496 2.3927e-06
3:71130287 T C 0.035950 1.3209e-05
3:71135293 G A 0.050171 3.7932e-06
3:71139799 C A 0.418379 -1.1614e-05
3:71145830 C A 1.598195 1.6176e-05
3:71155119 C T 0.083959 -4.9001e-06
3:71156219 A G 0.055788 -1.1447e-05
3:71156779 C T 1.972485 -9.9186e-06
3:71164421 T C 0.576644 -6.3713e-06
3:71168686 C A 0.199893 -1.3459e-05
3:71170319 G A 0.060813 2.4442e-05
3:71174872 G T 0.700765 2.1948e-05
3:71176594 G T 0.846114 -2.6307e-06
3:71177701 A G 0.416397 -9.5594e-06
3:71185505 T G 1.976205 -2.7974e-07
3:71189594 C G 0.443738 -1.6034e-05
3:71192476 C A 0.026199 5.2385e-06
3:71195778 A C 0.997569 7.8208e-06
3:71199965 G A 0.816736 1.6434e-05
3:71206887 T C 0.440246 8.2870e-06
3:71208815 C T 0.623480 -2.5467e-05
3:71209630 G A 0.050916 1.3854e-05
3:71211110 G A 1.136530 4.4351e-05
3:71224718 C G 0.237522 -2.3998e-05
3:71224833 C A 0.120853 -1.1701e-05
3:71230514 A G 0.792169 -1.2929e-05
3:71233545 A G 0.361615 -4.0094e-06
3:71243585 T C 0.030768 6.9421e-06
3:71244456 T C 0.072746 9.3572e-06
3:71246228 G T 0.388763 -6.8226e-06
3:71246918 T C 0.282073 -6.0082e-06
3:71247304 G A 0.251672 2.2943e-05
3:71250901 C A 0.137496 1.2050e-05
3:71251876 G A 0.371944 -5.1989e-06
3:71252191 T C 0.069186 2.9256e-06
3:71252356 G A 0.023136 -1.3171e-05
3:71261097 C T 0.026124 -2.5435e-05
3:71261316 C G 0.092734 -4.9062e-06
3:71264033 A G 0.982899 -1.9704e-06
3:71267832 A G 1.625748 -1.5197e-05
3:71269560 A G 0.067697 -1.6078e-05
3:71271030 T G 0.024938 1.2261e-05
3:71277434 A G 0.033138 -1.5479e-05
3:71278293 A G 0.138315 2.2517e-05
3:71279122 C T 0.621144 5.2830e-06
3:71279698 G C 0.075904 1.4847e-05
3:71282847 G A 0.278949 -1.1590e-05
3:71283035 G A 0.052945 2.2911e-06
3:71287528 G A 0.129941 1.3120e-06
3:71291620 G A 0.167489 2.0189e-05
3:71292039 G A 1.511799 -6.8499e-06
3:71299504 C G 0.056978 -4.5115e-06
3:71300567 G A 0.639238 9.5386e-06
3:71302616 C T 0.481527 1.1522e-05
3:71310697 C T 0.037626 -3.8499e-06
3:71319746 C T 0.126963 1.9995e-05
3:71326733 G A 0.286010 -2.9907e-05
3:71327991 G C 0.167621 4.6949e-06
3:71330775 G T 0.864796 -3.5125e-05
3:71331646 T C 0.516232 2.2082e-06
3:71335191 C T 0.051256 -2.1774e-05
3:71339181 G T 0.206512 1.7387e-05
3:71348099 A G 0.413126 -1.4282e-05
3:71348583 T C 0.039792 6.5326e-06
3:71349375 T C 0.086944 1.5222e-06
3:71350027 T C 0.631327 1.3151e-05
3:71352123 C T 0.247007 2.3317e-06
3:71352440 C T 0.138828 1.8032e-05
3:71358223 A G 0.077377 -1.6269e-05
3:71364618 C A 0.363356 1.0302e-05
3:71368545 T C 0.124954 6.3219e-06
3:71370457 A G 0.432573 -3.6813e-06
3:71371734 C A 1.452387 -1.7965e-05
3:71379806 C T 1.346857 -2.3244e-05
3:71386049 T C 0.909500 -2.3740e-05
3:71388558 G A 1.005759 -2.4299e-05
3:71389229 G T 0.085982 1.1220e-05
3:71392348 T C 0.062771 6.7646e-06
3:71394020 T C 0.965332 -3.3731e-05
3:71397385 C T 1.000809 -2.4346e-05
3:71399202 T C 0.075068 -1.8504e-05
3:71402254 G A 0.617326 1.1674e-05
3:71408092 C T 0.042549 -2.0571e-06
3:71417200 T C 0.334855 8.0938e-06
3:71421814 T G 0.674977 -2.0544e-05
3:71422212 T G 0.105541 -6.2135e-06
3:71432595 G A 0.336202 2.5162e-05
3:71432608 G A 1.485260 -1.6317e-05
3:71434538 A G 0.362017 -8.0101e-06
3:71434645 A G 0.043997 1.4315e-05
3:71437594 G A 0.314086 1.0098e-05
3:71438034 T C 0.062373 4.0314e-06
3:71443590 C G 0.128942 6.1517e-06
3:71453197 C T 0.374059 3.3342e-05
3:71460150 C T 1.471770 -1.1906e-05
3:71464903 C T 0.095396 1.7931e-05
3:71465154 C T 0.026767 9.0846e-06
3:71472634 A G 0.095868 2.1914e-06
3:71475514 C T 0.064984 2.5280e-05
3:71477581 A G 0.023527 -1.0126e-05
3:71477708 C T 0.958835 5.1263e-06
3:71478304 G A 1.876427 1.4903e-06
3:71483042 A G 0.072658 -7.9244e-07
3:71483099 T C 0.100927 7.1197e-08
3:71486751 G A 0.083581 6.6558e-06
3:71487582 C T 1.866754 -1.1507e-05
3:71493077 T C 1.498319 -2.9981e-05
3:71496008 C T 0.891430 5.2455e-05
3:71513875 T C 0.110304 7.6356e-07
3:71540635 T C 0.086233 9.9103e-06
3:71542279 A C 0.864616 -5.4579e-04
3:71562127 G C 0.174010 1.6609e-05
3:71568746 T C 0.045898 1.6451e-05
3:71569077 C T 0.302622 -1.1435e-05
3:71582990 C G 0.053262 7.0380e-06
3:71600077 G A 0.103718 1.2144e-05
3:71604897 T C 0.332992 -3.4221e-05
3:71609538 C G 0.437384 2.0323e-05
3:71614526 C T 0.240106 1.9379e-05
3:71615018 G A 1.387842 -3.5400e-05
3:71620237 T C 0.120279 -2.6004e-05
3:71627682 C T 1.273618 -6.7946e-05
3:71632743 C T 0.046853 -3.2848e-06
3:71636350 A G 0.263639 -1.1820e-05
3:71640105 G A 0.217004 2.1598e-05
3:71642954 A C 0.198546 9.2687e-06
3:71645538 T C 0.093195 1.7463e-05
3:71657226 G T 1.013015 -3.4593e-05
3:71660196 G A 0.184655 2.5018e-05
3:71664018 C T 0.151139 1.2359e-05
3:71667958 G A 0.082398 -7.3969e-06
3:71674397 T C 0.080957 -2.2446e-05
3:71676226 T C 0.084866 8.8095e-06
3:71678103 T C 1.168665 -1.8978e-05
3:71679148 T C 0.833759 -1.2276e-04
3:71682905 G A 0.853689 -8.2620e-05
3:71684311 G A 0.404069 3.3130e-05
3:71687692 A C 0.034872 -1.6278e-06
3:71688642 A G 0.065589 1.1294e-06
3:71690697 A G 0.535686 2.5682e-08
3:71695021 A G 0.081827 2.1028e-05
3:71695066 C T 0.078254 9.4270e-06
3:71700336 A C 1.112952 -4.6031e-06
3:71702825 T C 0.023680 -4.5289e-07
3:71703975 C T 0.361867 -1.9815e-05
3:71707851 T C 0.034325 -1.5238e-05
3:71707893 T C 0.028256 -1.2603e-05
3:71708412 A G 1.558502 5.9393e-07
3:71708437 C T 0.743344 -1.7316e-05
3:71709253 C T 0.848626 -1.7380e-05
3:71709388 C T 0.036834 -3.5126e-06
3:71711639 A T 0.056954 -1.2112e-06
3:71711979 G A 0.296801 1.1059e-05
3:71713050 T C 0.065698 -9.0602e-07
3:71718619 T C 0.027848 -2.6766e-05
3:71718663 A G 0.044803 -7.4636e-06
3:71719630 A G 0.238239 -1.2241e-05
3:71724344 G C 0.044939 5.2848e-07
3:71731892 T C 0.048505 -3.5321e-05
3:71733420 T C 0.295591 -1.0147e-04
3:71735599 G C 0.814315 4.4495e-05
3:71735653 G A 0.020440 8.6618e-06
3:71736735 G A 1.975324 8.2204e-06
3:71737955 C T 0.028117 1.3588e-05
3:71739564 C A 0.232266 -7.6954e-05
3:71740436 C T 0.202636 2.1679e-05
3:71741068 C T 0.122173 1.4947e-06
3:71742139 C T 0.069649 -6.6904e-06
3:71743806 G A 0.609068 3.8314e-06
3:71745012 G A 0.084744 -5.6730e-06
3:71747975 T C 0.322633 1.8365e-05
3:71751046 A T 1.317666 3.7034e-05
3:71753198 A G 0.585966 1.5199e-05
3:71753538 G T 0.030476 5.0472e-07
3:71755488 A G 0.262538 1.3017e-06
3:71757587 T C 0.528339 2.9875e-05
3:71760395 C T 0.259651 -1.9220e-05
3:71764104 G A 0.530454 7.2138e-06
3:71765111 G T 0.036864 -2.0574e-06
3:71767087 T C 0.087994 3.0555e-06
3:71769256 C T 0.184658 2.1784e-05
3:71781658 A G 0.035600 3.9041e-06
3:71784826 G T 0.304509 -1.2004e-05
3:71787541 T C 1.168454 -3.8873e-06
3:71795743 T C 0.352205 -3.9388e-06
3:71796494 T C 0.175125 1.9188e-05
3:71798682 C G 0.048396 8.9737e-06
3:71805047 G T 0.094240 -1.7275e-05
3:71826986 A C 1.758630 -8.3042e-06
3:71829242 A G 1.653300 -5.6603e-06
3:71830341 C T 0.112062 4.3172e-06
3:71831287 G T 0.297858 -1.0245e-05
3:71836717 A G 0.071155 1.5174e-06
3:71836790 G T 0.232555 -8.0722e-06
3:71836902 G A 1.581271 -7.2449e-06
3:71837036 T C 0.069152 1.1640e-05
3:71841203 C T 1.046445 -9.7358e-06
3:71843661 C T 0.366783 1.0037e-05
3:71844850 T C 0.287985 4.4334e-06
3:71845627 G A 0.908892 -1.8112e-05
3:71846526 A C 0.095151 -1.6683e-05
3:71847123 G A 0.659011 1.7955e-05
3:71847452 C T 0.430465 -2.0689e-05
3:71851377 T C 0.050559 -3.9371e-05
3:71858990 G A 0.148069 2.3824e-05
3:71867529 T C 0.035324 5.4700e-06
3:71868169 A G 0.122978 1.7163e-05
3:71868363 A C 0.142099 -8.9661e-07
3:71868973 C A 0.504714 1.2039e-05
3:71869056 C A 0.025478 2.2563e-05
3:71871180 C T 0.121112 -3.9667e-05
3:71871268 G T 1.358433 -8.8450e-06
3:71874684 T C 0.053017 8.5566e-06
3:71874749 A C 0.130720 -1.7442e-05
3:71875247 A G 0.101097 -1.0474e-05
3:71875931 A G 0.516773 -4.6468e-06
3:71876766 A G 0.185073 2.5482e-06
3:71877456 A G 0.622147 -4.3554e-05
3:71879031 C A 1.737041 -2.0248e-05
3:71880648 T C 1.646459 -2.0384e-06
3:71881594 T C 0.049063 -8.4526e-06
3:71883756 G A 0.051868 3.9244e-05
3:71884577 T C 0.209123 -1.3982e-05
3:71893500 A G 0.546045 -3.1196e-05
3:71894414 C T 0.023360 1.2790e-07
3:71897255 C T 1.789248 -1.4240e-05
3:71899694 T C 0.062866 -1.0069e-05
3:71903403 C T 1.055849 2.9577e-05
3:71922502 C T 0.179837 -3.4297e-06
3:71923911 C T 0.027059 -5.4656e-06
3:71935481 A G 0.163769 1.1300e-05
3:71937853 T C 1.527683 3.6773e-06
3:71940289 T C 0.035073 5.3109e-06
3:71952217 C A 1.874570 2.3840e-05
3:71953088 T G 0.292942 -1.0160e-05
3:71954400 A C 0.223943 9.7855e-06
3:71955461 T C 0.455440 5.8850e-06
3:71956558 T C 0.027926 1.8913e-05
3:71962197 A G 0.877970 -1.7817e-05
3:71971643 G A 0.634488 3.9082e-05
3:71973969 T C 0.049372 1.6934e-05
3:71975432 C A 0.540205 2.7480e-05
3:71978847 T C 0.096732 7.8723e-08
3:71981056 T C 1.387787 -3.3751e-05
3:71982068 A G 0.113510 -1.1638e-05
3:71982509 T C 0.340608 -2.7311e-05
3:71987900 G A 0.224283 -2.1695e-05
3:71989437 A G 0.033995 -1.6194e-05
3:71990086 T C 0.031887 1.9455e-05
3:71997483 T C 0.525575 -6.4575e-06
3:71999269 C T 0.242197 8.8376e-06
3:72001664 C A 0.071719 -2.7904e-05
3:72002651 A G 0.057763 -9.4903e-06
3:72003089 T C 1.906926 -1.0381e-06
3:72005951 A G 1.106591 -3.0261e-06
3:72010285 T C 0.026216 7.0580e-06
3:72010415 A G 1.074504 -4.5606e-06
3:72011533 G A 0.195459 -2.3919e-05
3:72012511 A G 0.129554 -1.2702e-05
3:72013720 G T 0.219629 1.3832e-05
3:72015276 A C 0.222175 4.5474e-06
3:72015312 A G 0.193202 1.7207e-05
3:72015922 C T 0.162678 1.9043e-05
3:72026868 G A 0.191495 -6.0982e-06
3:72027217 A G 0.064457 -1.1323e-06
3:72027719 G T 0.720881 9.5650e-06
3:72032347 T C 0.366457 2.9904e-06
3:72035087 C A 0.076163 -2.9629e-06
3:72037324 T C 0.965978 -1.5157e-05
3:72046255 A G 0.024601 1.9534e-05
3:72046482 G A 1.562620 -1.7526e-05
3:72047893 A G 0.664665 -2.1851e-06
3:72049232 C T 1.734974 -7.7019e-06
3:72055109 T C 0.058130 8.7736e-06
3:72056144 A G 0.033628 3.9540e-06
3:72057211 T C 0.097000 -1.0993e-05
3:72058927 C T 0.916817 4.4419e-05
3:72062228 T C 0.032200 4.5169e-07
3:72067953 T C 0.042267 1.6193e-05
3:72068708 T C 0.242849 7.8319e-06
3:72071554 G A 1.283443 -5.3599e-05
3:72080210 C A 0.244978 3.1413e-05
3:72085901 T G 0.186698 -8.7410e-06
3:72086152 T G 1.275991 -5.3339e-05
3:72087145 C T 0.297943 -3.7124e-06
3:72087513 C T 0.152166 1.4166e-05
3:72088676 A G 0.035889 -1.4987e-06
3:72090385 C T 0.026658 6.5990e-06
3:72093268 T C 0.190193 -1.1196e-05
3:72106276 G A 0.570783 -8.5601e-06
3:72107690 C T 0.073334 1.6037e-05
3:72109408 A G 0.905852 -1.9843e-05
3:72110328 G A 0.370370 -1.9780e-05
3:72110452 A G 0.871538 -6.4672e-06
3:72110578 T C 1.678669 2.4514e-06
3:72110692 T C 0.135697 -3.1502e-06
3:72111169 A G 0.657067 -1.3288e-05
3:72114276 A G 0.350909 1.8063e-05
3:72118475 A C 0.304590 -2.9162e-06
3:72119314 A C 0.031904 1.2970e-05
3:72126831 G T 1.680406 4.9359e-06
3:72140532 A G 0.339836 2.5949e-05
3:72140709 T C 0.663737 2.5485e-05
3:72146050 C T 0.029126 1.6832e-05
3:72147792 G C 0.052017 -3.9608e-06
3:72148690 T C 0.122628 -2.0923e-05
3:72153525 G T 0.201513 -1.9379e-05
3:72158443 G A 0.732485 -5.8768e-06
3:72165838 A G 0.604131 -1.0620e-05
3:72170887 C T 0.377261 -9.7377e-06
3:72175160 T C 0.023537 3.0209e-05
3:72181219 G A 1.533487 4.4313e-05
3:72181753 A G 0.030551 1.5439e-06
3:72181956 C T 0.897543 1.0012e-05
3:72184083 T C 0.098357 -1.2658e-05
3:72185521 C A 0.203479 2.4650e-05
3:72186903 A G 0.042137 6.5985e-06
3:72188039 A G 0.230882 2.1663e-05
3:72192273 C T 0.239970 1.1761e-05
3:72195690 A G 1.893014 2.7164e-05
3:72196750 C T 0.029381 -1.3000e-05
3:72197172 C T 0.034607 -1.3003e-05
3:72199039 C A 1.955884 3.7572e-06
3:72204460 T C 0.073120 8.5715e-06
3:72204873 G A 0.037979 -4.8717e-06
3:72206868 G A 1.677374 3.2816e-06
3:72208267 A G 0.057358 -6.1524e-06
3:72209383 A G 0.311373 2.4769e-06
3:72209757 C T 0.928624 1.5324e-05
3:72211126 G T 1.088147 1.7487e-05
3:72211887 C T 0.510262 3.4584e-05
3:72213859 A G 0.160526 -2.2429e-06
3:72216233 C A 0.075894 1.4028e-06
3:72216891 C T 0.101362 5.3129e-06
3:72219479 C G 0.102273 -3.5865e-05
3:72219673 G A 0.042719 2.5901e-05
3:72219675 T C 1.163103 3.7611e-06
3:72222082 C T 0.387094 -1.7349e-05
3:72223370 T C 0.026767 -2.1599e-05
3:72224564 T G 0.102168 -1.1826e-06
3:72225738 G A 0.205863 1.1350e-05
3:72227397 G A 0.053510 4.2609e-06
3:72227574 A G 0.057709 -1.1785e-05
3:72227587 C T 0.185794 6.3103e-06
3:72231202 G A 0.287492 7.6618e-06
3:72234889 C G 0.042192 4.1556e-06
3:72239282 A G 0.135259 1.1089e-05
3:72251412 A G 0.081280 1.6224e-05
3:72252314 G A 1.108492 2.4563e-05
3:72252682 C G 0.039911 -6.8386e-06
3:72253281 A G 0.513744 1.3462e-05
3:72254059 G A 0.048815 -3.8485e-06
3:72259486 C T 0.162413 -1.3383e-06
3:72262466 G A 0.069866 3.1876e-06
3:72262678 C T 0.110015 1.6840e-05
3:72262754 C T 0.055431 -9.1529e-06
3:72263582 C T 0.907321 2.4978e-05
3:72263880 G A 1.096994 2.9120e-05
3:72264780 T C 0.065555 -1.6301e-05
3:72272951 T G 0.104035 1.4459e-06
3:72279807 C T 0.101067 -3.3271e-06
3:72281321 C G 0.208447 1.4258e-05
3:72281539 C T 0.403331 -2.1873e-05
3:72284201 T C 0.037571 1.3443e-05
3:72284276 G A 0.165969 1.0119e-06
3:72286089 C T 1.019121 -5.6872e-06
3:72289657 T C 0.120986 -3.2161e-06
3:72290125 T A 1.405487 -3.4383e-06
3:72290654 T C 0.088232 5.1424e-06
3:72291958 G A 1.429224 -1.7756e-06
3:72294934 G C 0.104439 -1.5512e-05
3:72297122 A G 0.517402 2.6986e-05
3:72300127 G T 0.434861 -4.2235e-06
3:72300561 C T 1.354047 -6.9080e-06
3:72303569 T G 1.022493 1.3480e-05
3:72308785 C T 1.210109 -1.1973e-05
3:72309310 C T 0.121435 -7.0867e-07
3:72310470 T C 0.560355 2.2328e-05
3:72310475 C T 0.100145 -2.0715e-06
3:72310741 T C 0.046924 1.2705e-06
3:72314540 T G 0.593840 1.5748e-05
3:72315376 A G 0.111994 2.6537e-05
3:72315956 C T 1.519887 2.6191e-05
3:72323287 G A 0.319526 3.1796e-05
3:72325366 A G 0.037031 1.2111e-05
3:72327951 T C 0.593313 -4.7481e-06
3:72328621 T C 0.038925 8.3393e-06
3:72329337 T C 0.649492 1.5965e-05
3:72331753 G A 0.158333 1.8760e-05
3:72331778 T C 0.442405 2.0481e-05
3:72332333 C T 0.643865 -1.3941e-05
3:72332730 T C 0.154553 -5.2296e-06
3:72334700 A G 0.601803 4.8786e-05
3:72335491 G A 0.173524 -3.1946e-05
3:72338557 A G 0.036946 5.5798e-06
3:72338897 G A 0.075197 -5.1186e-06
3:72346160 T C 0.126596 1.2512e-05
3:72357006 C T 0.632364 -5.4004e-05
3:72358923 C T 0.480460 3.6339e-05
3:72359527 A G 0.418919 -6.8260e-06
3:72364412 T G 1.403831 1.1689e-05
3:72365041 A G 0.058752 -4.6623e-07
3:72371023 C A 0.833888 -6.3958e-06
3:72375578 T G 0.051925 -6.1889e-06
3:72376571 T C 0.156497 3.0802e-06
3:72380861 G A 0.447573 2.4015e-05
3:72383495 A G 1.530043 5.8540e-05
3:72384218 A G 0.052391 -3.2744e-06
3:72385521 C T 0.157510 2.6140e-05
3:72385884 T C 0.745829 6.0307e-05
3:72387007 C A 0.252971 3.0908e-06
3:72389671 T C 0.049029 3.2086e-05
3:72389824 A G 0.478471 2.1058e-05
3:72392310 T C 0.986679 5.1560e-05
3:72395073 G C 0.064773 6.8712e-06
3:72400381 A G 0.511853 1.3706e-05
3:72404232 C A 0.645715 1.7887e-05
3:72404542 A C 0.079760 -9.5690e-06
3:72411231 T C 0.027365 9.6145e-06
3:72435938 A C 0.330769 2.4756e-05
3:72437413 T C 0.440688 2.2628e-06
3:72447183 A C 0.037255 -2.6975e-06
3:72451672 A G 0.027926 6.9464e-06
3:72451765 C T 0.284783 3.4297e-05
3:72453408 G A 0.051711 2.4793e-05
3:72460587 C T 0.102583 -4.4639e-06
3:72467771 G C 0.021742 1.3652e-05
3:72475237 C T 0.025720 1.3224e-05
3:72477819 C A 0.689307 8.0251e-07
3:72478611 C T 0.431155 -1.1918e-05
3:72494049 C T 0.047445 -2.6371e-05
3:72494218 A G 0.083030 1.5118e-06
3:72497650 C T 0.025621 1.1321e-05
3:72499736 T G 0.039346 -3.1748e-06
3:72504654 G A 0.791591 3.1060e-06
3:72504969 T C 0.269263 1.5694e-05
3:72508124 G C 0.078818 5.7776e-07
3:72512111 G A 0.096205 7.2993e-06
3:72513116 G A 1.874519 -1.1647e-05
3:72515547 G A 0.082901 4.5800e-06
3:72515927 A G 1.055281 -3.8905e-05
3:72516056 G T 0.318179 -1.8474e-06
3:72516365 A G 1.036001 -2.3614e-05
3:72524824 A G 0.091853 -1.5446e-06
3:72526078 C A 1.556854 -1.8725e-06
3:72530482 C T 1.523440 -2.5213e-05
3:72532486 A G 0.198624 8.2108e-06
3:72536781 T G 0.128316 3.5533e-05
3:72543267 G A 0.038479 2.9179e-06
3:72544196 T C 1.595064 -1.1639e-05
3:72550115 A G 1.286109 -1.5119e-05
3:72553023 T C 0.091894 -2.5965e-05
3:72553461 G A 1.059018 -6.5763e-06
3:72558617 T C 0.070978 -6.7260e-06
3:72560102 C T 0.185018 -5.7295e-06
3:72562418 G A 0.042474 -3.9876e-06
3:72564889 A G 1.899488 -2.9836e-05
3:72566039 A G 0.412742 5.9907e-07
3:72566220 C T 0.027906 1.1211e-05
3:72566855 A G 0.096728 -1.8185e-05
3:72568369 C A 0.152013 3.3022e-05
3:72570827 A G 0.040091 -1.5508e-06
3:72572657 A C 0.034858 -8.0223e-06
3:72574793 G A 1.946490 2.6390e-05
3:72577395 C T 0.177913 4.4740e-05
3:72582045 G A 0.123067 9.4642e-06
3:72582351 C T 0.040526 -2.2255e-06
3:72590986 T C 0.175618 -2.0323e-06
3:72591306 C G 1.689273 8.9268e-06
3:72595435 C A 1.835993 -2.8602e-06
3:72615150 A G 0.030384 -5.6853e-06
3:72618866 G A 0.041804 1.1634e-05
3:72622294 C G 0.105007 -5.4386e-06
3:72622464 A G 0.130376 4.3465e-06
3:72626331 C T 0.060779 5.0681e-08
3:72627023 A G 0.093672 -4.7720e-06
3:72627455 C T 0.023857 -8.4974e-06
3:72629854 G A 0.270299 5.2022e-05
3:72631973 C G 0.083500 -2.8060e-05
3:72635104 C T 0.344150 6.6584e-06
3:72635437 A G 0.080691 2.0568e-05
3:72636580 T C 0.042661 9.9141e-06
3:72638233 C T 0.075425 -9.9140e-06
3:72638400 T C 0.187864 4.1845e-05
3:72639794 A G 0.876590 -6.8468e-06
3:72641010 G A 0.106486 -1.5625e-05
3:72642635 T C 0.391027 1.1144e-05
3:72648980 G A 0.235071 -1.8488e-05
3:72649530 C T 0.034699 1.6488e-06
3:72651902 T C 0.325866 2.1514e-05
3:72666520 G A 0.033186 -3.5595e-06
3:72667611 A G 1.916218 -7.1453e-06
3:72668174 A G 0.324187 -1.0150e-05
3:72668668 T C 0.099829 1.4530e-05
3:72669355 G A 0.324948 -2.7346e-05
3:72674925 G A 0.546494 2.8393e-05
3:72683651 C T 0.618448 5.9303e-05
3:72683770 T C 0.031816 -2.6567e-05
3:72683806 A G 0.047635 -4.0699e-06
3:72690486 G C 0.305552 -8.3833e-07
3:72690645 T C 0.484454 -1.6191e-05
3:72694913 G A 1.124746 2.0353e-05
3:72701660 C T 0.621277 2.3808e-05
3:72704836 A C 0.798482 -8.5325e-06
3:72707588 G A 0.231521 9.7584e-06
3:72708844 C G 0.409889 -1.3384e-05
3:72710691 A C 0.262640 -1.5998e-05
3:72716908 G A 0.047244 -6.6419e-06
3:72717361 A G 0.083513 -6.5625e-06
3:72725611 T C 0.030571 -1.4762e-07
3:72732702 T G 0.450490 -2.8719e-05
3:72733907 G T 0.260603 -1.4112e-05
3:72738579 G A 0.029582 -8.3269e-06
3:72747253 T C 0.489330 -2.4782e-05
3:72749322 C T 0.051232 -1.7259e-05
3:72751662 T C 0.078210 2.9802e-06
3:72753986 T C 0.028093 -5.3293e-06
3:72766296 C A 0.072753 1.4645e-05
3:72769389 G T 0.060694 6.7782e-06
3:72778470 G C 0.046836 -1.2470e-05
3:72788500 T C 0.041321 -3.8568e-06
3:72789954 C T 1.228669 5.7496e-05
3:72790220 C A 0.508596 5.1440e-05
3:72792993 T C 0.040342 -1.6524e-05
3:72797278 A G 0.181863 2.0480e-06
3:72799703 T C 0.494049 4.2356e-05
3:72806305 A C 0.052724 4.7456e-05
3:72809471 T C 0.069309 -2.4328e-05
3:72811198 G A 0.089154 1.5711e-05
3:72817621 G T 0.091431 -1.1224e-05
3:72840061 T C 0.093991 -4.1110e-06
3:72846887 T G 0.039526 -1.8026e-05
3:72855056 C T 0.027324 -5.1745e-06
3:72891547 C A 0.039479 -1.9068e-05
3:72898844 A G 0.720035 5.3213e-06
3:72916249 G C 0.056032 -4.5836e-06
3:72934401 T G 0.034257 8.4788e-06
3:72946560 A C 0.699194 6.1174e-05
3:72952501 T C 0.057161 -7.2855e-06
3:72958877 T C 0.177049 -1.8529e-05
3:72965050 T G 0.211160 -1.6894e-05
3:72966097 C T 0.065933 2.8887e-07
3:72971686 A G 0.810861 -1.2278e-05
3:72978517 G A 0.047057 1.4028e-05
3:72983602 A G 1.271153 -2.1182e-06
3:72991966 G A 0.114373 -1.3980e-05
3:72994594 G A 1.582617 -1.7145e-05
3:72995584 T G 1.454230 -3.7595e-05
3:73007644 G A 0.155185 -2.8115e-05
3:73008718 G T 1.265635 -6.4210e-05
3:73011532 G A 0.126208 3.2547e-05
3:73024958 C T 1.382789 -3.4991e-05
3:73027115 T G 0.120010 2.3598e-05
3:73035006 G A 0.142368 -2.1634e-08
3:73048942 A G 0.020596 1.5449e-05
3:73052749 C T 0.182547 3.5595e-05
3:73057450 G A 0.261514 -1.3443e-06
3:73061084 C T 0.060099 -6.0466e-06
3:73061174 G T 0.821873 -7.1194e-06
3:73090224 G A 1.006701 9.6142e-06
3:73090988 C T 0.066626 2.6668e-06
3:73091349 C T 0.048175 1.0390e-06
3:73094955 T C 0.918323 -5.8203e-06
3:73102349 A G 0.088008 1.3361e-05
3:73111724 G T 0.026610 6.2765e-06
3:73111973 G A 1.026277 1.7634e-05
3:73111998 T C 1.025186 1.7010e-05
3:73114003 C T 0.203796 4.9447e-05
3:73114209 G C 0.024411 1.8517e-05
3:73117981 C T 0.035848 5.9894e-06
3:73131797 T C 0.040125 1.9615e-05
3:73133415 G T 0.027192 -2.0651e-06
3:73137573 A G 0.326584 2.9345e-06
3:73145577 A G 0.120867 -1.7219e-05
3:73151050 C T 0.699996 3.2564e-06
3:73156677 T G 0.226071 5.3776e-06
3:73157679 C T 0.681290 1.1716e-06
3:73159263 T C 0.069717 -1.1147e-05
3:73161334 T G 0.029395 -1.0524e-05
3:73162459 A C 0.067609 7.3584e-06
3:73181813 C T 0.351096 -8.6407e-06
3:73185589 C T 0.252886 1.0289e-05
3:73189228 T C 0.342828 2.0364e-05
3:73189240 A G 0.046326 6.5382e-06
3:73189408 C T 0.125205 2.8972e-05
3:73195688 G A 0.223283 -5.5623e-06
3:73209733 G A 0.690837 -1.4300e-05
3:73209880 G A 0.063529 8.3635e-06
3:73217331 A G 0.065953 -1.9456e-05
3:73219193 T C 0.042226 2.5241e-05
3:73219295 T C 0.306487 -4.2979e-06
3:73225575 T C 0.975885 -7.3863e-06
3:73226821 G A 0.067034 -9.1129e-07
3:73238641 T G 0.654530 1.4895e-06
3:73238693 G A 0.315592 -1.6569e-05
3:73238935 C T 0.265584 -3.9920e-06
3:73239123 T C 0.039968 1.1278e-05
3:73241472 C A 0.036045 2.1413e-05
3:73241653 G A 0.949509 -4.3851e-05
3:73241961 C T 0.577167 -1.1994e-06
3:73242081 A C 1.576426 -1.3135e-06
3:73247618 G A 0.027328 5.7719e-07
3:73249490 G A 0.083751 1.0148e-05
3:73255662 T C 0.041349 3.2577e-05
3:73256068 C A 0.871680 1.4939e-05
3:73256681 G T 0.035851 -1.1054e-05
3:73259691 A G 0.150677 8.8098e-06
3:73262182 T C 0.202599 2.9899e-06
3:73274289 A C 0.850238 -1.3418e-05
3:73276923 G A 0.053204 1.2083e-05
3:73277924 T C 0.620291 1.0642e-06
3:73283396 A C 1.579626 4.8528e-06
3:73287381 G A 0.118674 1.3603e-05
3:73296581 T C 0.105894 -5.6310e-06
3:73297035 C T 1.838403 1.3970e-05
3:73306813 A C 1.084370 1.1759e-05
3:73308295 C A 0.059650 3.4734e-06
3:73309708 A G 0.375718 1.2130e-05
3:73309903 A G 0.082690 1.7623e-05
3:73310337 G A 0.066980 2.7352e-05
3:73312533 A C 0.852251 8.3902e-07
3:73314679 C T 0.244236 -1.8383e-06
3:73322538 T C 0.077030 2.1856e-06
3:73324515 A G 0.080246 -1.3712e-05
3:73325221 A G 0.036361 2.9333e-06
3:73327025 T C 0.822499 -1.6093e-05
3:73327073 T G 0.071950 1.8347e-05
3:73327360 T C 0.115910 -3.6512e-05
3:73333325 A G 0.038075 3.1975e-05
3:73334035 A G 0.980335 1.9992e-05
3:73336315 T C 0.968072 -7.4593e-06
3:73346975 A G 0.027093 4.4777e-05
3:73347207 T C 0.417910 8.4922e-06
3:73354642 T C 1.938042 1.2040e-05
3:73363151 A C 0.528710 3.8969e-06
3:73370143 G A 0.802317 -1.5725e-05
3:73376072 A G 0.069033 2.5015e-07
3:73378516 G T 0.433658 -1.3097e-05
3:73394681 A G 0.075622 -1.3304e-05
3:73395469 C A 1.401818 -6.4950e-06
3:73395536 T C 0.035103 1.2755e-05
3:73398221 A G 1.158632 -4.0217e-05
3:73399945 G T 0.094406 -9.8974e-06
3:73400656 T C 0.596771 1.9669e-05
3:73400718 T C 0.040726 2.4052e-05
3:73403700 G A 0.065474 -9.3674e-06
3:73411535 T G 0.024115 1.2381e-05
3:73411670 T C 0.260379 -3.2550e-05
3:73413820 A G 0.862079 4.0450e-06
3:73425846 C A 0.091839 3.5177e-06
3:73426372 C G 1.386533 -2.3400e-05
3:73430794 T C 0.851299 -1.7117e-05
3:73433369 A G 0.650151 -1.1694e-05
3:73434086 G A 0.711175 -1.3581e-05
3:73435210 T C 0.436156 -5.4619e-06
3:73437112 G A 1.375228 5.1269e-06
3:73444051 T C 0.734402 -5.3630e-06
3:73445880 A G 1.266257 -1.9943e-06
3:73458862 C T 1.390045 -1.9525e-05
3:73461195 C T 0.101515 -1.2860e-05
3:73464099 G T 0.068139 1.7041e-05
3:73467009 G T 0.441763 -1.7113e-05
3:73468527 G T 1.234224 -2.3557e-05
3:73470404 A G 0.079692 -1.2283e-05
3:73471758 C T 0.121605 -4.8446e-06
3:73473342 G A 0.107275 -3.1215e-05
3:73473731 A G 0.897305 -5.8712e-05
3:73476107 G A 0.914324 -3.1385e-05
3:73476554 G A 0.044378 -2.0372e-06
3:73476665 C T 0.244342 -1.7434e-05
3:73478014 A G 0.122645 4.2801e-06
3:73479416 G A 0.747193 -1.9034e-05
3:73488521 G A 0.116012 4.3117e-06
3:73495627 C T 1.743626 -2.8604e-06
3:73499083 A G 1.603455 -3.5266e-05
3:73509913 C T 1.118334 -1.0792e-06
3:73520059 G A 0.399768 2.3597e-05
3:73521254 A G 0.058487 -2.0768e-05
3:73522813 C T 0.081334 -1.0365e-05
3:73526484 G A 1.713504 3.8125e-05
3:73527288 C T 0.347703 1.8615e-05
3:73528482 T C 0.950573 2.3168e-06
3:73530892 A G 1.066667 1.8608e-06
3:73531302 C T 0.151068 1.0982e-05
3:73532972 A G 0.063543 2.8203e-06
3:73535052 A C 0.052085 3.3922e-05
3:73536507 G A 0.152751 -2.0514e-05
3:73537732 T C 0.041100 1.6438e-05
3:73537757 C T 1.203551 5.7318e-06
3:73539192 C T 1.194062 6.8328e-06
3:73542703 C G 0.047761 3.5052e-05
3:73546996 A G 0.101033 1.3694e-05
3:73551228 C T 0.795171 -2.7250e-05
3:73552175 T G 0.055492 1.8564e-05
3:73565183 T G 1.259287 3.4955e-05
3:73568053 A G 0.113377 6.6070e-07
3:73568325 A G 0.036806 -2.1026e-05
3:73568816 T C 0.101624 7.7926e-06
3:73571259 T C 0.040278 7.2404e-06
3:73587126 T C 0.045816 1.1081e-05
3:73587445 T C 1.002812 4.5656e-05
3:73594445 T C 1.258026 3.7560e-05
3:73596821 A C 0.065127 -1.3793e-06
3:73597405 A G 0.075126 -1.2389e-05
3:73609227 C G 0.985058 5.3188e-06
3:73611279 C T 0.036677 4.2680e-06
3:73611710 G T 0.484016 -7.9142e-05
3:73613416 C T 0.119599 -5.1477e-05
3:73619561 C G 0.233228 2.1081e-05
3:73620180 G A 1.706962 -2.4399e-05
3:73623292 T C 0.138196 2.8091e-05
3:73628079 A G 0.022106 -2.6403e-06
3:73629487 C T 1.136445 -8.4667e-06
3:73634447 T G 1.722921 -2.6532e-05
3:73636346 A G 0.052758 -1.6820e-05
3:73640701 A G 1.225497 1.5972e-05
3:73648232 T C 0.107880 6.3735e-06
3:73652978 G A 0.236913 8.9209e-06
3:73664135 C T 0.081099 2.0310e-06
3:73669414 T C 1.309839 6.5676e-06
3:73669603 C T 1.210432 -1.0389e-05
3:73674328 G C 0.082000 -7.7211e-06
3:73680244 A C 0.044653 1.1884e-05
3:73685674 G A 0.074623 1.5040e-05
3:73686086 A G 0.110484 4.2235e-05
3:73691149 A G 0.155722 -1.9415e-05
3:73700163 G T 0.417362 -1.4393e-05
3:73707690 A G 0.045466 -5.7501e-06
3:73711863 T C 0.882274 1.3340e-05
3:73715891 T G 1.619968 -1.9917e-05
3:73717699 A G 0.595295 -5.1811e-06
3:73722788 C T 0.188357 6.1889e-06
3:73724435 G A 0.020144 -1.0560e-06
3:73727946 C T 0.170103 3.0152e-05
3:73727980 G C 0.766544 1.0384e-05
3:73732137 A G 0.444034 -7.5440e-06
3:73734853 A G 0.031666 1.1185e-05
3:73742401 C T 0.078485 8.6870e-06
3:73743553 A C 0.118368 -1.0912e-05
3:73751292 T C 0.085604 -1.7551e-06
3:73762567 G C 0.069288 -3.3346e-05
3:73782487 A G 0.372349 2.4574e-05
3:73784162 T C 0.170851 -2.7696e-06
3:73784723 A G 0.059075 1.0616e-05
3:73793966 C T 0.216446 1.2934e-05
3:73804155 G A 0.067983 2.5720e-05
3:73808757 A G 0.093716 1.0845e-05
3:73812978 A C 0.083081 4.5720e-06
3:73817526 C T 0.348302 2.4532e-05
3:73822399 A C 0.186987 8.4127e-06
3:73823402 C T 0.172595 1.8429e-05
3:73826661 A G 0.554814 -3.1725e-05
3:73828384 T C 0.019974 -1.5337e-05
3:73831738 C T 0.081861 -1.9989e-05
3:73837141 C T 0.440637 -4.5453e-06
3:73840705 T C 0.056974 9.9944e-06
3:73844422 G T 1.702250 -4.3971e-06
3:73845572 A G 0.053489 -1.2719e-05
3:73848257 T G 0.551570 -2.1505e-05
3:73849900 C A 0.822029 4.1337e-06
3:73851200 T G 0.326839 2.7240e-05
3:73861048 C A 0.399081 -2.7172e-05
3:73861164 A G 0.165680 -2.0141e-05
3:73868319 T C 1.596958 -1.2744e-05
3:73868891 G A 0.520404 4.2501e-06
3:73869793 A G 1.079661 -1.2267e-05
3:73872075 C A 0.319532 5.6154e-06
3:73873107 T C 1.927084 -1.9700e-05
3:73874407 T G 0.055900 -3.6968e-05
3:73874922 A G 0.114326 -2.4404e-05
3:73881411 A G 0.563731 1.4350e-05
3:73884303 A C 0.112884 6.8290e-05
3:73891363 G A 1.502677 -1.3168e-05
3:73897704 C T 0.653684 -1.8341e-05
3:73914932 A G 0.420517 5.8642e-07
3:73918844 T C 0.211500 -2.0457e-05
3:73919008 G T 0.746404 1.2502e-05
3:73923607 G T 0.147277 -3.1463e-05
3:73924149 C T 0.071767 -8.3369e-06
3:73927206 G A 0.363111 6.8087e-06
3:73935157 C A 0.167152 -1.2984e-05
3:73936764 T C 1.014575 -1.0474e-05
3:73947096 C T 0.185861 -1.8305e-05
3:73951246 G A 0.036310 5.8619e-06
3:73954634 C A 1.133735 4.1754e-06
3:73962735 T G 1.624462 -2.2450e-05
3:73963279 G A 0.122105 -2.8129e-05
3:73964127 A G 1.236604 -9.8453e-06
3:73967816 G A 0.037476 4.6151e-06
3:73972534 C T 0.238440 -3.3410e-05
3:73974339 G A 1.041410 8.2950e-07
3:73981423 T G 1.093988 -7.5299e-06
3:73981813 A C 0.099591 5.0936e-06
3:73995968 G A 0.049117 5.3119e-06
3:73996272 G A 0.101906 6.9755e-06
3:73996892 G A 1.274104 -1.3424e-05
3:73997165 A G 0.152499 1.7198e-05
3:73999604 T C 0.042107 -2.5574e-05
3:73999802 G A 0.688498 -1.4822e-05
3:74004859 G A 0.079189 9.7408e-06
3:74012534 A G 0.076656 -9.6192e-06
3:74037607 T C 0.226217 2.2494e-05
3:74051692 T C 0.021653 1.5209e-06
3:74053034 T C 0.161886 -9.5273e-06
3:74053768 G A 0.067163 -9.3873e-06
3:74054165 T C 0.706898 -1.4967e-05
3:74054783 T G 1.188343 2.4149e-06
3:74055266 G A 1.921821 3.0684e-06
3:74055377 T C 0.214400 1.4584e-05
3:74055676 C T 0.159717 6.2414e-06
3:74059162 C T 0.073963 -1.3916e-05
3:74066014 T C 1.398871 -5.6348e-06
3:74067335 G A 0.347254 2.2325e-06
3:74071288 A G 0.318274 1.0473e-05
3:74079488 C T 0.224820 3.0621e-06
3:74081095 G T 0.064100 -7.1279e-06
3:74083313 C T 0.239711 1.2639e-05
3:74084825 T G 0.588196 -2.0707e-05
3:74088238 G A 0.041049 1.1258e-05
3:74095821 T C 0.314303 -1.2333e-05
3:74096473 T G 0.964744 3.5945e-05
3:74097116 G A 0.266400 4.3272e-06
3:74101865 T G 0.344718 6.7081e-06
3:74108669 T G 0.100934 1.2057e-05
3:74109475 C T 1.133596 1.9892e-05
3:74110248 A G 0.208011 1.9128e-05
3:74112675 G A 0.652763 -1.2538e-05
3:74121954 T G 0.979536 -2.7229e-05
3:74129400 G A 0.054047 -1.2870e-06
3:74130603 T G 0.039877 1.1688e-05
3:74132683 A G 0.065552 -2.4822e-05
3:74135422 A G 0.034019 -7.8762e-07
3:74139812 A G 0.023374 1.8288e-05
3:74145427 C T 0.058375 1.1177e-05
3:74152665 C G 1.454917 -6.1434e-06
3:74154327 T C 0.143201 1.2077e-05
3:74164171 T C 0.068955 6.1260e-06
3:74165882 A G 0.044497 1.1968e-05
3:74175307 A C 0.196479 2.2749e-05
3:74204548 A G 0.054254 -1.5713e-05
3:74218430 G A 0.056519 -3.9356e-05
3:74226790 T G 1.260841 1.9178e-05
3:74227943 T G 0.065219 2.0116e-06
3:74236117 C T 0.102049 -2.0420e-05
3:74236149 G A 0.084601 -2.2363e-05
3:74239070 T C 0.057613 8.4269e-06
3:74242744 C A 1.021932 -1.6244e-05
3:74247599 C T 0.082612 4.2811e-05
3:74250397 G T 0.148980 1.5580e-05
3:74251461 A G 0.149776 -3.0010e-05
3:74277232 T C 0.912319 -1.3213e-05
3:74278188 C T 1.119769 -3.8358e-06
3:74278312 T G 0.143309 8.5421e-06
3:74282215 C T 0.201759 1.6643e-05
3:74285795 C T 0.024115 1.1865e-05
3:74286087 A C 0.095443 -2.0310e-05
3:74302161 C T 0.034773 3.1904e-06
3:74313983 A G 1.251849 2.8810e-05
3:74315066 A C 0.102080 1.7325e-05
3:74315219 G T 0.592745 1.2918e-05
3:74316624 T G 0.063886 -3.6536e-05
3:74327008 T C 0.671509 3.3363e-05
3:74329839 A G 0.519993 1.5357e-05
3:74333681 G T 0.269926 1.0965e-05
3:74334458 A G 0.021864 -1.3989e-05
3:74344134 G A 0.598212 -1.9443e-05
3:74344356 G T 0.323469 1.2620e-05
3:74344603 A G 0.081949 3.6034e-06
3:74345848 C T 0.833534 2.3669e-05
3:74346290 C G 0.787953 2.7161e-05
3:74349062 C T 0.112456 3.5726e-05
3:74359882 G C 0.108869 3.1458e-05
3:74361803 A C 0.476574 1.6998e-05
3:74361850 G A 0.033590 -2.8614e-06
3:74372906 T G 0.445047 2.1714e-05
3:74383222 T C 1.219867 4.5756e-06
3:74392917 T C 0.639799 -7.6779e-06
3:74398369 G A 0.587398 -2.4145e-05
3:74398624 A G 0.035294 1.3764e-05
3:74400688 T G 0.080579 2.0574e-05
3:74400789 A G 0.787338 -2.0517e-05
3:74401129 T G 1.221675 1.3601e-05
3:74401618 T C 0.101019 1.8063e-06
3:74402086 C A 0.087885 2.0508e-05
3:74404107 C G 0.080005 -1.6294e-06
3:74405313 T C 0.035678 3.9306e-06
3:74405726 A G 0.492536 -4.4006e-05
3:74409126 C T 0.077162 -8.9609e-06
3:74410724 A G 0.050270 -9.1507e-07
3:74413676 C T 1.059147 -1.7778e-05
3:74415619 G A 0.042651 -1.6140e-05
3:74440447 T G 0.327056 -7.1112e-06
3:74449590 G A 0.914025 4.0462e-05
3:74452446 G A 1.500699 -1.8282e-06
3:74462510 C G 0.050878 1.2942e-05
3:74462544 C T 0.100183 -4.2343e-05
3:74471826 A G 1.429510 4.2462e-06
3:74476431 C T 1.026750 1.8603e-05
3:74476846 A G 0.052167 4.0570e-06
3:74476874 G A 0.070441 2.2101e-05
3:74486718 C T 0.914219 2.6551e-05
3:74508715 G A 0.254932 1.3354e-06
3:74511065 T C 0.091938 8.7051e-07
3:74514976 G A 0.134181 1.3656e-05
3:74515213 C G 1.109709 -1.2805e-05
3:74522679 A G 0.199954 3.3037e-06
3:74523272 T C 1.343317 -6.6743e-06
3:74527165 T C 1.517535 1.1662e-05
3:74527207 C A 0.309350 -2.0356e-05
3:74527776 T C 0.031952 -2.7963e-05
3:74528506 G A 0.271472 2.8959e-05
3:74530348 C T 1.001193 -1.5622e-05
3:74535089 T C 0.033784 -2.7513e-05
3:74538638 T C 1.026923 4.8904e-06
3:74540582 C T 0.279656 -3.5130e-05
3:74543312 C A 1.899834 2.0278e-05
3:74549264 G A 1.875852 -1.7402e-05
3:74550090 A G 0.045836 -3.3409e-06
3:74551534 T C 0.404956 1.3413e-05
3:74562838 A G 1.889774 -1.8535e-05
3:74564816 A C 0.354911 -1.1486e-05
3:74575826 G T 0.020511 -1.0188e-05
3:74586804 A G 0.042974 1.6360e-05
3:74610530 A C 0.061520 6.3080e-06
3:74613367 G A 0.028409 2.0184e-05
3:74619174 T C 1.574903 8.9564e-06
3:74620076 T G 0.482873 -8.6684e-06
3:74627703 C T 0.745054 2.0975e-05
3:74630415 G A 1.829281 -2.1141e-05
3:74632277 G A 0.045299 2.6845e-06
3:74632427 C G 0.151836 -1.0901e-05
3:74670994 G C 0.077271 3.3031e-05
3:74676210 T C 0.248969 -1.1747e-05
3:74677555 A C 0.078872 1.3965e-05
3:74678254 T G 1.111756 3.4893e-06
3:74682595 T C 0.023092 6.8517e-06
3:74691449 A G 0.279139 -6.5925e-06
3:74710248 C T 0.246946 -1.3493e-05
3:74715870 A G 1.155586 -1.4246e-05
3:74735859 T C 0.045020 -1.6325e-05
3:74743990 C T 0.434892 2.5490e-05
3:74744999 C G 1.586942 3.9094e-06
3:74769766 G A 0.094746 -1.3025e-05
3:74772441 T G 0.056532 1.5505e-05
3:74775497 T C 0.964873 -9.6549e-07
3:74785580 C A 0.891087 -1.5233e-05
3:74792288 A G 0.084666 2.2336e-05
3:74804128 G A 0.062672 1.8211e-05
3:74811075 G A 1.947973 9.3096e-06
3:74820457 G T 0.022680 4.7527e-06
3:74823996 T C 0.994135 -1.2485e-05
3:74827320 G A 0.086352 4.6431e-06
3:74831300 A C 0.102647 -1.3709e-05
3:74837028 G C 0.423577 3.8802e-05
3:74838641 C T 0.043045 2.9441e-05
3:74851237 A G 0.047982 -1.0245e-05
3:74852215 C A 0.068789 3.7373e-06
3:74862782 A G 0.077336 -4.9175e-06
3:74865631 T C 1.255684 -3.6515e-05
3:74866261 A G 1.695801 -9.2668e-06
3:74867417 G T 0.237556 -3.7999e-05
3:74881366 T C 1.916385 1.8449e-05
3:74882776 C T 0.211432 2.2792e-05
3:74885751 T C 0.159067 -1.5000e-05
3:74899935 G T 0.135276 -3.5640e-07
3:74904603 T C 0.020124 2.3238e-05
3:74911260 C T 1.671611 2.6435e-05
3:74915930 T C 0.029412 2.0766e-05
3:74918586 C T 0.167574 -3.7651e-06
3:74933124 A G 0.052816 -3.2685e-05
3:74939690 T C 0.041644 2.1250e-05
3:74946238 C T 0.026743 1.9522e-05
3:74954453 T C 0.052986 1.2075e-06
3:74956423 G A 0.466877 4.5952e-05
3:74961223 A C 0.020651 -9.5405e-06
3:74965601 G A 1.920771 3.4831e-05
3:74974574 G A 0.044718 -2.0580e-05
3:74978890 G A 0.034406 1.3531e-05
3:74989797 A T 0.030636 -6.2603e-06
3:74995074 G A 1.509467 -7.3528e-05
3:75010265 A G 0.221417 -1.2497e-05
3:75016331 T C 0.063852 4.0441e-05
3:75030302 T C 0.028202 -2.8460e-06
3:75031434 T C 0.079413 4.2100e-06
3:75037747 T C 0.462233 5.0753e-05
3:75043166 G A 0.119055 -1.0459e-05
3:75050057 G A 1.970942 -2.0406e-05
3:75064460 T C 1.971584 -2.0529e-05
3:75066074 A G 0.068289 -3.6369e-06
3:75073052 A G 0.371587 -2.2219e-05
3:75076096 C T 0.136159 3.4421e-06
3:75086236 A C 0.029136 -4.6292e-06
3:75102306 G A 0.079882 -2.9112e-05
3:75102377 C G 0.027620 1.9895e-05
3:75103428 A G 0.539463 2.9255e-06
3:75110876 T C 0.027773 1.9000e-05
3:75111317 A G 0.034607 1.1981e-05
3:75121039 G A 0.031034 2.0773e-06
3:75125758 A G 0.028446 -5.4436e-06
3:75139687 C T 0.505887 6.7684e-05
3:75149245 A G 0.047084 -1.3022e-07
3:75156243 G C 0.029667 1.4426e-05
3:75166520 A G 0.494885 6.5949e-05
3:75177489 T C 0.029657 -7.3583e-06
3:75180378 A C 0.067605 -2.9195e-08
3:75193008 A G 0.059633 -7.5247e-06
3:75216270 A G 0.823264 -1.1589e-05
3:75222943 C A 0.029364 5.5036e-06
3:75234473 A G 0.497795 6.6856e-05
3:75236006 C T 0.027420 9.7818e-07
3:75239432 G A 0.045088 1.5770e-06
3:75239712 G A 0.042498 2.2956e-06
3:75249409 G A 0.679325 5.4546e-05
3:75255525 G A 0.060547 2.9553e-05
3:75265131 A G 0.051881 -2.9807e-05
3:75266491 G A 0.076703 4.9091e-06
3:75277620 G A 1.701234 1.0885e-05
3:75301350 A G 0.698296 2.0093e-05
3:75303408 T C 0.040271 -6.8618e-06
3:75328704 A G 0.023734 5.2405e-06
3:75329061 G C 0.246283 -6.8394e-07
3:75331277 G C 0.132270 7.2601e-06
3:75358613 G T 0.135140 -1.1677e-05
3:75370659 A G 0.199383 -3.3254e-06
3:75373177 G A 0.236046 8.6079e-06
3:75377265 A C 0.218411 2.4928e-06
3:75377941 G A 0.022061 -6.9140e-06
3:75378919 C T 0.038041 1.6252e-05
3:75382434 T C 0.719525 3.1415e-05
3:75383517 A G 0.036942 1.4414e-05
3:75386193 T C 0.073168 3.7670e-06
3:75387339 G A 0.095970 6.8237e-06
3:75391450 A G 0.081575 6.2130e-06
3:75391759 G A 1.647326 1.4560e-05
3:75393969 T C 1.214192 -1.1908e-06
3:75394346 G C 0.057760 8.9561e-06
3:75399015 T C 0.106649 -1.1371e-06
3:75405356 A G 0.138383 1.2022e-05
3:75407145 G T 0.500440 3.1596e-06
3:75421699 A G 0.778349 1.1254e-05
3:75452676 A G 0.108522 -2.3257e-06
3:75452997 T G 0.027022 -2.3211e-06
3:75759142 A C 0.715686 -1.4778e-05
3:75787809 C T 0.937266 1.0539e-05
3:75805420 T C 0.050005 6.1834e-06
3:75812037 C T 0.416349 1.3361e-05
3:75815879 G A 0.067670 1.3005e-05
3:75826186 A G 0.415516 1.4564e-05
3:75836858 G A 0.330102 1.1880e-05
3:75851468 A G 1.339003 1.0144e-05
3:75861696 T C 0.416210 1.2906e-05
3:75887744 G C 0.876576 1.7784e-06
3:75901301 G A 1.118763 8.0861e-06
3:75902359 A C 1.425763 -5.8276e-07
3:75908409 A G 0.058021 -2.0060e-05
3:75918869 A G 1.422727 2.3060e-06
3:75925586 T C 0.056447 1.4606e-05
3:75930359 G A 1.114543 4.2300e-06
3:75936499 T C 0.021059 6.3005e-06
3:75937022 G A 0.075996 1.2313e-05
3:75961218 A G 1.670037 4.3796e-06
3:75971624 A G 0.533279 7.3707e-07
3:75977724 G C 0.234064 2.2048e-06
3:75981817 C A 1.131760 6.8307e-06
3:76002227 G A 0.987638 -1.2260e-05
3:76007908 G A 0.068622 3.1944e-06
3:76026514 T C 1.655357 9.4587e-06
3:76027965 A T 0.034270 -7.1198e-06
3:76028745 G T 0.088137 2.2252e-06
3:76029264 C T 0.021599 1.8611e-06
3:76060966 G A 0.695301 2.3128e-05
3:76065558 T C 0.027151 2.5470e-05
3:76074846 G A 0.022704 3.9323e-07
3:76076453 T C 0.150724 -3.9158e-06
3:76084525 G A 0.845951 -8.3235e-06
3:76087468 A G 0.020396 1.0972e-06
3:76091010 A G 0.277395 -1.2187e-05
3:76092747 T C 1.104205 -1.7341e-05
3:76093656 G A 0.026257 1.0978e-05
3:76094302 C T 0.046799 1.4993e-05
3:76098273 G A 0.051504 7.2680e-06
3:76101960 A G 0.034243 -1.3998e-05
3:76118276 T C 1.105819 -3.4163e-05
3:76122823 A C 1.118273 -3.3155e-05
3:76131656 G A 0.030537 1.1119e-05
3:76140495 G A 0.386077 2.0902e-05
3:76143239 A G 1.104830 -3.2572e-05
3:76151867 T A 0.136323 5.2372e-05
3:76153856 A C 0.257078 -2.8109e-06
3:76156489 C T 0.311261 3.1253e-06
3:76158608 T C 0.039475 -2.9477e-06
3:76158656 G A 0.031584 -7.4683e-07
3:76158700 A G 0.143891 1.2493e-05
3:76158788 A C 0.275090 1.6791e-06
3:76158880 A G 0.054044 -8.4248e-07
3:76167750 A G 0.565037 -6.4705e-06
3:76169642 G A 1.344599 3.8717e-06
3:76172232 G T 1.896309 1.5170e-05
3:76176441 A G 0.925710 4.4276e-06
3:76181421 T C 0.051368 4.0172e-06
3:76183336 A G 0.250679 1.2270e-05
3:76187789 A G 0.030989 7.6244e-07
3:76189689 C G 0.680937 2.1895e-06
3:76194352 C T 0.938045 -6.1507e-06
3:76205107 T C 0.682548 -7.1695e-06
3:76208356 A G 0.071406 -2.4235e-05
3:76210743 C T 0.060486 3.4852e-06
3:76214198 C T 0.072783 -1.0055e-05
3:76216551 T C 0.215001 7.7828e-06
3:76218187 G T 0.094100 1.4998e-05
3:76236383 G A 0.087834 4.1786e-06
3:76251314 G A 0.042494 -2.3412e-05
3:76255874 C A 0.813329 1.9142e-06
3:76257985 T C 0.801379 -1.3315e-05
3:76270061 T C 0.178616 9.1718e-06
3:76282833 T C 1.885443 -4.3909e-06
3:76285201 A G 1.815339 5.0467e-06
3:76292893 T C 0.096657 9.0980e-07
3:76311299 T C 1.770617 5.5755e-06
3:76324887 T C 0.069560 -1.6567e-05
3:76329124 A G 0.792393 -8.3129e-07
3:76341456 T C 1.883576 1.1674e-05
3:76352971 C T 0.050283 2.6390e-06
3:76362418 T C 0.034134 -1.0222e-06
3:76364186 A G 0.066086 -6.8781e-06
3:76380001 A G 0.215471 9.1424e-06
3:76382235 A G 0.078193 3.9772e-06
3:76383737 T C 0.042171 -1.6691e-05
3:76405833 T C 0.036351 4.3984e-06
3:76411788 G A 0.954374 -9.0141e-06
3:76411818 A G 0.051205 -5.1950e-06
3:76413209 G T 0.039506 -2.0006e-06
3:76415569 G A 0.035049 -1.6725e-06
3:76418290 C G 0.061788 2.5547e-06
3:76425123 C T 0.061078 -8.4557e-06
3:76435073 G C 0.082283 4.0243e-05
3:76451421 T C 0.151751 -1.8911e-05
3:76453596 C T 0.325829 3.2638e-05
3:76453847 G A 0.061503 -2.3889e-05
3:76455794 T C 0.071719 -1.0783e-05
3:76464683 A G 0.068472 -1.1925e-05
3:76474140 A G 1.185219 -1.7511e-06
3:76475697 T G 0.030666 1.0502e-06
3:76475802 C A 1.202439 -7.9243e-06
3:76484183 C T 1.042008 -3.1939e-05
3:76492781 G A 0.090853 -1.5445e-06
3:76492939 C A 1.961415 -6.0910e-06
3:76493877 C A 0.677119 -1.3031e-05
3:76498806 A G 0.043185 1.3366e-06
3:76500657 C T 0.816964 1.0346e-06
3:76517954 G A 1.166483 -6.9221e-06
3:76531716 G A 0.059391 2.9948e-05
3:76533661 T G 0.212418 -2.5481e-06
3:76534878 A C 0.149041 -1.1067e-05
3:76541348 A G 0.327090 -5.0767e-06
3:76551066 C G 0.026505 5.3237e-06
3:76551767 C T 0.039737 3.5821e-07
3:76555524 T C 0.025203 -4.5206e-06
3:76565704 G T 0.818616 -1.5480e-05
3:76567426 G T 0.059269 7.2575e-06
3:76588033 G A 0.188214 1.9792e-07
3:76592621 G A 0.100944 -1.0583e-05
3:76604694 A G 0.085682 2.1960e-05
3:76610928 T C 0.048264 3.2526e-05
3:76618915 C T 0.852094 2.6035e-05
3:76629983 T C 0.097973 2.2048e-05
3:76642574 G A 0.062669 6.2279e-06
3:76645853 C T 0.121282 -1.3140e-06
3:76648029 T C 0.839433 1.0057e-05
3:76653247 A G 0.208317 9.9091e-06
3:76656900 G A 0.244610 -3.3598e-05
3:76668861 A G 0.020062 3.7029e-06
3:76672037 A C 0.806774 7.4266e-06
3:76676585 G A 0.766238 2.8283e-06
3:76684833 G A 0.034593 -2.2538e-05
3:76696228 A G 0.062404 4.1918e-06
3:76700305 A G 0.020215 -1.2630e-05
3:76712001 C T 0.220710 9.6740e-06
3:76718625 A C 0.111919 2.5744e-05
3:76718872 C T 1.630371 8.8675e-06
3:76728688 T C 0.072114 1.0990e-06
3:76742830 T C 0.763961 -8.5761e-07
3:76752447 A G 0.135704 2.8308e-06
3:76758237 T A 0.079372 -2.1743e-05
3:76758307 C T 0.045629 -6.8878e-06
3:76758752 A G 1.067813 -1.1744e-06
3:76759892 A G 0.132726 1.4406e-05
3:76782437 C A 0.494344 8.2616e-05
3:76789586 A C 0.150833 1.0996e-05
3:76789788 C T 0.146315 2.5489e-06
3:76792292 T C 0.063128 -7.8863e-06
3:76806938 G C 0.102273 4.9539e-06
3:76809262 A G 0.201198 -5.4510e-05
3:76813342 C T 1.703083 -7.9770e-06
3:76834429 G A 0.217725 -4.2995e-06
3:76843819 G A 0.850979 -1.4809e-05
3:76857965 C A 0.275426 -2.5978e-05
3:76860381 A G 0.103042 -1.3889e-05
3:76863912 C A 0.700863 -2.4788e-06
3:76864053 G A 0.440930 -1.5282e-05
3:76879395 C T 0.215178 -2.1762e-05
3:76890318 T C 0.113466 -5.6628e-06
3:76891355 A G 1.644307 -2.2480e-05
3:76917552 A G 1.748400 -3.7415e-05
3:76920758 A C 0.310798 1.3975e-06
3:76923715 A G 0.093315 -6.4169e-06
3:76926453 C A 0.406218 1.0901e-05
3:76926750 A C 0.117501 2.5912e-05
3:76928990 G A 0.335671 -4.5111e-06
3:76931759 C T 1.296988 -2.5647e-05
3:76932739 G A 0.065107 -1.6130e-05
3:76935251 G A 0.143418 3.7857e-05
3:76935781 G A 0.029888 2.5607e-06
3:76938742 G A 0.678241 -2.0150e-05
3:76940720 C T 0.024424 2.1612e-05
3:76941716 G T 0.063464 -1.8215e-05
3:76942348 A G 0.115023 3.0576e-05
3:76943512 T C 0.028518 -5.2076e-06
3:76943591 C T 0.042573 -1.4313e-06
3:76951831 T C 0.062190 -5.1954e-06
3:76954121 G A 0.975045 -4.2924e-05
3:76961685 C T 0.532630 3.1145e-06
3:76964039 A C 0.280594 -1.2940e-05
3:76978762 G A 0.045394 -3.3333e-06
3:76979838 A G 0.850044 1.5874e-05
3:76984549 G A 0.088664 2.8786e-05
3:76991841 T C 0.047339 -7.3615e-07
3:76991842 A G 0.392775 2.8962e-05
3:76996924 C G 0.034569 -1.0953e-05
3:76999182 G A 0.074776 -2.4482e-05
3:77008129 G A 1.524263 1.7047e-06
3:77008471 T C 0.132321 -6.9652e-07
3:77014041 T C 0.447770 -9.9706e-06
3:77014583 T C 0.037636 1.4656e-05
3:77020134 G A 0.062958 -1.0111e-05
3:77023719 A G 0.102532 2.3340e-05
3:77032832 G T 0.039108 -4.0948e-06
3:77038415 G A 0.083639 2.3580e-06
3:77041398 G T 0.925432 2.7476e-05
3:77042793 G C 0.046646 -4.5250e-06
3:77047389 G C 0.029153 -6.9271e-06
3:77048575 G A 1.940248 -1.3439e-05
3:77050439 A G 0.582753 1.9032e-05
3:77050481 A G 0.037180 -2.2074e-05
3:77064203 C T 0.356033 2.2241e-06
3:77068544 C A 0.040499 -1.1196e-06
3:77069014 G T 0.061748 1.8748e-05
3:77069799 A G 0.254334 -3.4683e-06
3:77070793 C A 0.045184 -2.8126e-05
3:77081899 C T 0.218415 1.0268e-05
3:77102870 G A 0.472116 2.5826e-05
3:77103671 A G 1.371165 -8.3863e-06
3:77104596 G T 1.835231 -1.4857e-05
3:77105499 G A 1.720212 -5.9855e-06
3:77107239 G T 0.060316 -4.3004e-06
3:77114928 T C 0.321990 -3.4672e-06
3:77115134 A G 0.036259 -5.5577e-06
3:77117925 A G 0.180728 -1.7725e-06
3:77120300 C T 0.529635 1.6439e-05
3:77123420 T C 0.548323 9.9453e-06
3:77123632 A G 0.150170 1.0865e-05
3:77143687 A G 0.205642 -9.8757e-06
3:77149742 C T 0.090670 1.1324e-05
3:77150107 C T 0.103321 1.2079e-05
3:77150510 A G 0.565047 -2.9304e-06
3:77150682 T C 0.471195 2.7246e-06
3:77155087 G A 0.191189 1.7003e-05
3:77155625 T C 0.070614 -1.0760e-05
3:77155824 G A 0.551162 -1.0511e-05
3:77157681 T C 0.068986 -1.2012e-05
3:77158187 C T 0.157347 -2.6036e-05
3:77159286 G A 0.154991 1.4228e-05
3:77160983 T C 0.296033 -4.1106e-05
3:77166635 T C 0.059446 3.9670e-05
3:77169971 G A 0.185114 -2.5866e-05
3:77174750 T C 0.044493 -6.1745e-06
3:77179891 G T 0.021759 2.0764e-07
3:77180639 C A 1.141929 -2.5257e-05
3:77189827 G T 0.147144 1.5654e-06
3:77193837 A G 0.054254 6.1948e-06
3:77195300 A G 0.126524 -6.2403e-06
3:77199628 T C 0.036116 2.3596e-06
3:77207087 G T 0.992289 -2.3551e-05
3:77212409 G A 0.020872 -1.8098e-05
3:77217707 A G 0.607134 7.6796e-05
3:77237866 T C 0.025665 -1.5768e-05
3:77246729 C T 0.998388 -1.2564e-05
3:77246855 T G 0.052544 -1.2921e-05
3:77246944 G T 0.519571 -3.1475e-05
3:77248126 C A 0.904591 -1.6303e-05
3:77252355 C T 0.053642 -3.2805e-06
3:77253192 G T 1.081154 -1.5556e-05
3:77254053 T C 0.022837 1.7037e-08
3:77256723 C T 0.027386 5.4848e-06
3:77271906 A G 0.066603 1.1505e-06
3:77291151 T C 0.024336 -2.0789e-07
3:77295269 G T 0.075122 -4.1002e-05
3:77295675 G A 1.264258 2.7653e-05
3:77297301 A C 0.022163 4.8088e-06
3:77297325 G A 1.882859 8.0753e-06
3:77312067 T G 0.232918 -2.0016e-05
3:77312267 T C 1.184179 1.1024e-06
3:77320482 T G 0.546385 -1.6307e-05
3:77322648 G A 0.219081 -8.1862e-07
3:77323280 C T 0.325241 -1.0929e-06
3:77332230 G A 0.038326 -2.2164e-05
3:77346578 A G 0.040203 1.7241e-05
3:77351449 T G 0.229230 2.0739e-05
3:77353608 T C 0.108111 3.9453e-06
3:77354009 T C 0.837016 1.5964e-05
3:77358376 T G 0.185916 -2.2032e-05
3:77376849 C T 0.233153 3.0412e-05
3:77383456 T C 1.388049 1.2128e-05
3:77399960 T C 0.031139 4.8650e-05
3:77401676 T C 0.743252 4.1761e-05
3:77412342 C T 0.881142 -2.5427e-05
3:77414751 T G 0.256581 2.1226e-05
3:77416662 C T 0.059164 -4.3478e-06
3:77419337 T C 0.044517 -2.3323e-05
3:77420959 A G 0.027134 3.4646e-05
3:77439175 A G 1.644158 -7.1297e-06
3:77443281 A G 0.608497 -9.8108e-05
3:77443988 G C 1.363716 -2.3690e-05
3:77448904 C T 0.218309 7.5185e-06
3:77450248 C T 0.089483 -1.9271e-05
3:77460660 G A 0.048536 -6.3801e-06
3:77465424 G A 0.280829 -2.0768e-05
3:77470462 G A 0.032784 -1.7195e-05
3:77471462 A G 1.265734 1.9579e-06
3:77472107 G A 0.032672 -3.1114e-05
3:77499799 A G 0.157194 -1.8833e-05
3:77509454 A C 0.726919 2.7571e-05
3:77511957 A G 0.597927 8.5743e-06
3:77521306 C T 0.741678 -3.5274e-05
3:77525588 C A 0.086009 3.1835e-05
3:77525616 C A 0.324700 -2.1440e-06
3:77532353 C T 1.068092 -3.3513e-05
3:77537789 T C 0.067228 9.8690e-07
3:77538471 A G 0.074075 1.1255e-07
3:77543807 T C 0.061214 4.4856e-06
3:77553337 C T 0.119072 2.2573e-05
3:77553932 G T 1.337273 -1.7923e-05
3:77555835 T C 0.206012 -7.3889e-06
3:77556568 G A 0.262344 1.6989e-05
3:77558385 A G 0.835472 -1.1288e-05
3:77562478 G A 0.048352 2.9154e-05
3:77566573 G A 1.405334 -6.8696e-06
3:77567965 T C 0.110266 -2.0751e-05
3:77588489 C T 0.816396 -3.6755e-07
3:77594401 G A 0.032084 2.0459e-06
3:77595880 G A 1.093913 1.0427e-05
3:77612123 G A 0.073280 -6.8059e-06
3:77625959 T C 0.042603 -7.4823e-06
3:77626108 A G 0.075082 -1.8695e-06
3:77637064 C T 0.022510 5.6981e-06
3:77665583 C T 0.227645 -1.5936e-05
3:77667946 C T 0.034127 1.3629e-05
3:77673550 G A 1.004342 1.0761e-05
3:77676851 C G 0.112861 4.3533e-06
3:77677440 T C 0.071998 -5.7341e-06
3:77683049 A G 0.073494 -1.3860e-05
3:77687265 T C 0.073936 2.0785e-06
3:77694204 G A 0.754081 -3.4946e-05
3:77696422 T C 1.123713 -1.9340e-05
3:77696945 G A 0.059398 -9.5327e-06
3:77698357 G A 0.069560 -2.1285e-06
3:77699342 A C 0.106591 1.4027e-05
3:77709064 T G 0.526034 -1.3723e-05
3:77712248 T C 0.065039 1.9990e-05
3:77719800 G A 0.085060 2.8555e-05
3:77720483 G C 0.086947 -1.3906e-05
3:77720924 G A 0.863388 4.0779e-05
3:77722867 C T 0.051507 -8.9840e-06
3:77727993 C T 1.795174 2.3593e-05
3:77728260 G A 0.073987 7.7865e-06
3:77729383 C T 0.035926 -3.6511e-06
3:77740954 C T 0.471559 1.6858e-05
3:77742551 A C 1.484322 2.4737e-05
3:77744838 A G 0.453866 3.5657e-05
3:77746082 C T 0.581111 2.9311e-05
3:77746914 T C 0.026423 7.9772e-06
3:77749428 C T 0.473854 4.3535e-05
3:77750396 T C 0.540130 2.4557e-05
3:77750959 A G 0.087899 2.1121e-05
3:77755170 C A 0.090592 -2.6809e-05
3:77755498 T C 1.706609 2.3790e-06
3:77756847 A C 0.412844 9.2712e-06
3:77758031 T C 1.399551 4.9366e-05
3:77760141 A G 0.048988 -4.4527e-06
3:77761303 G C 0.178198 -3.1097e-05
3:77763119 C T 0.072528 -4.9000e-06
3:77764390 G A 1.915463 1.9444e-05
3:77764439 G C 1.173163 1.3457e-05
3:77767098 A C 0.104936 -3.4471e-05
3:77777119 T G 0.041267 -3.3569e-05
3:77778813 A C 0.276827 -3.8355e-06
3:77790068 C T 1.064090 3.2558e-05
3:77795621 T G 0.125433 1.5457e-05
3:77819279 T C 0.044884 1.3174e-05
3:77822606 C T 0.104885 -3.5250e-05
3:77826554 T C 1.656224 -2.4731e-05
3:77842558 T C 0.087729 -1.6069e-05
3:77853311 C T 0.029983 3.1972e-06
3:77855217 A G 0.103385 -7.3126e-06
3:77862560 T C 0.093944 4.4278e-05
3:77874145 C T 0.120741 -1.5151e-05
3:77875112 T C 0.091098 -2.3973e-06
3:77885564 C G 1.069992 4.1217e-05
3:77897614 G A 0.028273 -3.4817e-06
3:77903203 T C 0.494185 -7.6223e-05
3:77904394 G A 0.115098 4.5548e-05
3:77910688 T C 0.025016 1.2751e-05
3:77918634 T G 1.666134 -2.7520e-05
3:77926394 C T 0.083003 2.5451e-05
3:77933619 C T 0.426688 2.1130e-05
3:77959159 G A 0.112915 -4.0764e-05
3:77962084 A G 0.179793 -1.1346e-05
3:77968334 A C 0.053976 -1.2460e-05
3:77975287 C T 1.939823 4.0155e-05
3:77981632 G T 0.087501 1.8038e-05
3:77985142 G T 0.521036 4.2247e-05
3:77995064 T C 1.102790 6.7661e-05
3:78000683 T C 0.023146 -3.3521e-06
3:78010712 T C 0.042066 -4.1131e-05
3:78012818 A G 0.020593 1.0185e-05
3:78044689 A G 0.706725 -7.9680e-06
3:78062958 C T 0.031309 -1.0793e-05
3:78068758 A G 0.113738 -8.9901e-07
3:78073261 C T 0.090554 1.3443e-07
3:78080907 C G 0.139661 7.2022e-05
3:78092994 A G 0.024547 -3.1669e-06
3:78094108 A G 0.127619 2.0690e-05
3:78099791 C G 0.054567 -1.3507e-05
3:78107128 A C 1.338235 -1.5966e-06
3:78108914 G A 0.059881 9.1209e-06
3:78112031 G A 0.037082 2.1483e-05
3:78122488 C T 0.656948 1.6120e-05
3:78125753 T C 0.096103 -8.7979e-06
3:78132473 T C 0.059388 -1.1000e-05
3:78137372 C T 0.094957 3.0124e-06
3:78144436 T C 0.022204 -1.7218e-06
3:78166383 G A 0.044898 -5.5862e-06
3:78168582 C G 0.024683 -3.5536e-06
3:78173371 T G 0.043270 8.5404e-06
3:78175032 A G 0.061588 -6.0383e-06
3:78185657 T C 0.043038 -1.1527e-05
3:78185797 T C 0.089657 3.9001e-05
3:78187217 C T 0.658981 8.0692e-06
3:78190700 C G 0.119283 1.8979e-05
3:78190973 G C 0.098561 -2.8751e-05
3:78218372 A G 0.104643 1.6782e-05
3:78228753 A G 0.577858 8.4652e-06
3:78231381 A G 0.182812 -7.5803e-06
3:78240914 T C 0.407370 7.2918e-06
3:78243906 C T 0.030252 2.9880e-06
3:78260138 G A 0.809280 3.0679e-05
3:78260896 A G 0.094386 -9.7910e-06
3:78262281 A G 0.046418 -3.2676e-06
3:78273390 A G 0.066286 1.5532e-05
3:78275515 T C 0.038030 6.5008e-06
3:78276135 G T 0.938140 2.5903e-05
3:78277273 C G 0.748121 3.3497e-05
3:78279461 C T 0.812734 2.0805e-05
3:78280867 A G 0.054700 -4.8388e-06
3:78291062 T C 0.184678 1.2993e-05
3:78304283 A G 0.554963 2.1357e-06
3:78307578 A G 0.352939 -2.7503e-06
3:78317310 C T 1.880316 -2.1830e-05
3:78323372 A C 0.081297 -8.7585e-06
3:78325219 A G 0.235309 -2.5172e-06
3:78326286 C T 1.082429 -1.6239e-05
3:78329901 A G 0.147586 -1.2579e-05
3:78334637 T C 0.089687 4.8889e-06
3:78344895 G A 0.552104 -1.0642e-05
3:78366271 A C 0.083136 -6.2371e-06
3:78368350 G A 0.233860 -5.3786e-07
3:78371577 C A 0.456967 1.3257e-05
3:78385636 A G 0.026165 -2.7106e-06
3:78387550 T C 0.152462 -2.1196e-05
3:78399760 A G 0.599990 1.5864e-06
3:78405989 G A 0.058725 -1.9333e-07
3:78406226 A G 0.042593 1.3318e-05
3:78410038 A G 0.444517 -2.6979e-07
3:78420636 A G 1.898162 -1.3173e-05
3:78426234 A G 0.218680 -3.4237e-06
3:78427851 C T 0.033794 2.6068e-05
3:78428086 G A 0.669201 -2.9213e-05
3:78429993 A G 0.022718 -7.2055e-06
3:78449024 T C 0.089704 -1.2086e-06
3:78450879 T C 0.021766 -9.9554e-06
3:78461592 G A 0.438115 1.2496e-05
3:78471190 A C 1.499720 -3.1445e-05
3:78471627 C T 0.020416 -9.7050e-06
3:78472919 C G 0.134687 -3.0692e-05
3:78474222 C T 0.126715 4.1835e-06
3:78485890 C T 0.306926 2.3587e-05
3:78498997 T G 0.524494 -2.6070e-06
3:78504161 C T 0.028460 -1.3484e-05
3:78505090 G A 1.354911 2.0033e-05
3:78552414 T C 1.915242 5.9603e-06
3:78552995 A G 1.295638 7.6830e-06
3:78554086 G A 0.055553 2.2512e-05
3:78555938 A G 0.051932 -2.3059e-06
3:78558745 T C 0.296879 1.5754e-05
3:78563283 T G 1.332186 6.9767e-06
3:78565992 A G 0.049110 -1.8050e-06
3:78568264 C A 0.145713 9.6515e-06
3:78583264 C T 0.072831 2.0284e-05
3:78596025 C T 0.336946 3.4700e-06
3:78597610 G A 0.025971 -1.2470e-05
3:78604287 A G 1.760489 -8.2070e-06
3:78608901 G A 0.502477 7.0050e-06
3:78608998 G A 0.027341 -6.5864e-06
3:78618566 C A 0.119174 -1.6639e-05
3:78622624 C T 1.971013 3.9674e-06
3:78626807 T C 0.951950 -1.4882e-05
3:78627824 A G 0.877379 1.8469e-05
3:78628608 A C 0.040101 1.1400e-05
3:78629055 T C 0.142456 -3.1560e-06
3:78643717 T C 0.123662 1.6785e-05
3:78650560 G A 0.523787 -1.1411e-05
3:78655923 G T 0.027148 -8.9700e-06
3:78657749 A G 0.052639 4.3623e-06
3:78657998 T C 0.905570 5.9751e-06
3:78658127 A C 0.045333 -1.2901e-06
3:78659692 A G 1.841038 6.7171e-06
3:78661232 C T 1.368381 1.7496e-05
3:78663058 A C 0.068965 -2.6331e-06
3:78663634 C T 0.817997 2.8492e-06
3:78663949 A G 0.103089 -1.5786e-05
3:78666765 C T 1.338374 1.3179e-05
3:78670573 C A 0.465276 -8.8717e-06
3:78675814 A G 0.042882 -1.8797e-05
3:78676116 C T 1.020844 4.1321e-06
3:78678920 G A 0.070070 -3.5086e-06
3:78686926 A C 0.098126 8.7237e-06
3:78688811 T C 0.068710 -1.7451e-05
3:78688958 A G 0.102301 -2.3139e-05
3:78692276 G A 0.406201 -6.2168e-06
3:78693840 C T 1.861668 5.8531e-06
3:78695185 G A 0.336851 3.6660e-06
3:78700407 T G 1.947809 2.5646e-06
3:78700901 T G 0.493777 1.3262e-05
3:78702439 T C 1.294255 2.3766e-05
3:78712373 T C 0.495762 -1.1312e-05
3:78714118 T C 0.969929 8.7491e-06
3:78717343 T C 0.501878 1.2146e-06
3:78722982 G A 0.503038 2.4683e-06
3:78733721 C T 0.396290 3.1279e-06
3:78735032 A G 0.032628 -3.8323e-06
3:78765735 C A 0.044123 -6.9670e-07
3:78770988 A G 0.544400 9.6159e-07
3:78775567 T C 0.963765 6.1486e-06
3:78779852 C A 0.067422 1.1395e-05
3:78789362 C T 1.503711 7.0875e-06
3:78793128 A G 0.158877 1.2067e-05
3:78793752 C G 0.044861 -5.2570e-06
3:78794155 C T 0.035569 7.7621e-06
3:78795775 C T 0.035552 7.0182e-06
3:78803850 T G 0.540596 8.5514e-08
3:78813703 T C 0.029939 9.6843e-06
3:78834486 G A 0.478355 1.2868e-05
3:78835068 G T 0.134089 1.6802e-05
3:78840953 A G 1.427222 -2.7360e-07
3:78853171 A G 0.056961 2.1322e-06
3:78883730 C T 1.969068 -2.5730e-07
3:78889612 C T 0.667735 -6.9129e-06
3:78896235 A G 0.136459 -1.2422e-05
3:78897997 T G 0.046482 -2.0795e-05
3:78898240 G A 0.051660 -4.3819e-06
3:78898841 C T 0.056393 -1.0390e-05
3:78902286 G A 0.177083 4.6439e-06
3:78903358 C T 0.032795 -4.8681e-06
3:78908085 A G 0.027899 1.7849e-06
3:78908171 C T 0.826286 -1.9192e-05
3:78909737 A G 0.058460 -3.3621e-05
3:78918008 C T 1.533820 -1.8311e-05
3:78919423 A G 0.094824 -1.0557e-05
3:78937776 C T 0.722925 8.5673e-06
3:78952189 G T 0.023989 3.7283e-05
3:78959600 A G 0.713307 4.3993e-06
3:78976196 G A 0.087885 8.4080e-06
3:78977507 T C 0.321276 -1.5140e-05
3:78979741 G C 0.863473 -6.5123e-06
3:78987603 A G 0.028032 -1.8457e-06
3:79000698 T C 0.092227 1.2181e-05
3:79012107 T C 0.181666 -2.4115e-06
3:79025569 C T 0.335426 -2.0267e-05
3:79031274 T C 0.021269 -5.3109e-06
3:79035931 A G 1.978982 -4.5435e-06
3:79045887 C T 0.096334 -1.1625e-06
3:79046223 A G 0.039050 1.5982e-05
3:79046369 T C 0.142136 -6.8649e-06
3:79055785 G A 0.290420 -1.1940e-05
3:79064388 A C 0.020402 7.9477e-06
3:79075298 G A 0.042583 -5.5527e-06
3:79080497 T C 0.072059 -2.2401e-06
3:79080845 A G 0.036507 1.2382e-05
3:79113590 G A 0.033764 1.7765e-06
3:79120700 C T 0.051820 -1.2142e-05
3:79130440 A C 0.037272 2.2599e-05
3:79132836 T C 0.270925 -2.2006e-05
3:79134634 A G 0.033373 -1.3766e-05
3:79134817 C T 0.140708 -2.2100e-05
3:79148237 A C 0.200267 -1.0367e-05
3:79159597 A C 0.035967 8.5167e-06
3:79172433 C A 0.043695 1.6982e-05
3:79173831 G A 0.044912 2.9195e-06
3:79177030 G A 1.406717 -9.4067e-07
3:79197923 A G 1.330412 -1.8121e-06
3:79203167 T C 0.124111 2.5324e-05
3:79227227 A G 0.033298 -8.5137e-06
3:79236285 T C 0.139389 -7.9222e-06
3:79238823 G A 0.037221 1.6184e-05
3:79265926 T C 0.164541 -5.6665e-06
3:79269562 C G 0.030731 7.1430e-06
3:79275286 C T 0.049675 8.0577e-06
3:79275588 G A 0.031003 1.0433e-05
3:79293241 T C 0.238521 -2.1572e-05
3:79297382 T C 0.039377 2.4001e-05
3:79302700 C T 0.069329 -1.1940e-05
3:79307668 T C 0.024438 6.6651e-06
3:79307728 T C 0.039601 1.6019e-05
3:79308972 C G 0.105891 1.8463e-05
3:79310206 T G 0.043229 -1.2789e-05
3:79310895 A G 0.095222 -5.0046e-06
3:79315415 C T 0.055771 2.0778e-05
3:79335644 C T 0.127381 -3.7177e-06
3:79340238 T C 0.048597 2.4081e-07
3:79364255 C T 0.049321 -4.0193e-06
3:79373033 T C 0.025318 3.0120e-06
3:79373890 G T 0.412708 -6.8256e-06
3:79380050 C T 0.233911 -1.9397e-06
3:79390314 G A 0.047577 1.3743e-07
3:79393357 T C 0.217337 -1.5117e-05
3:79402333 G A 0.112391 -1.0440e-05
3:79406815 C T 1.963802 -2.5417e-05
3:79414063 G A 0.022680 9.2431e-07
3:79417704 T C 0.110365 -6.0309e-06
3:79419101 C G 1.116458 1.3060e-06
3:79420495 G A 0.047747 -4.6701e-06
3:79442368 T C 0.055193 4.2294e-06
3:79461797 T C 0.255143 -9.7367e-06
3:79489117 A G 0.145954 4.7788e-06
3:79489727 T C 0.090989 -3.9963e-06
3:79490636 G A 0.062115 4.5269e-06
3:79505811 C A 0.064685 -3.3230e-05
3:79518304 T C 0.023863 -4.8223e-06
3:79525342 T C 1.229430 -6.1586e-06
3:79526644 G A 0.055580 -4.5779e-06
3:79527377 C T 0.138607 -3.6042e-05
3:79531888 G A 0.047145 1.1855e-05
3:79535011 T C 0.037962 1.8364e-05
3:79535727 G A 0.737642 1.7583e-06
3:79544083 A G 0.034345 -1.7741e-05
3:79552832 C A 0.098370 7.0742e-06
3:79559251 A G 0.174339 -1.2089e-05
3:79571762 A G 1.347492 -1.5780e-05
3:79580066 A G 0.304070 -8.4257e-06
3:79580895 A G 0.074324 -3.8151e-06
3:79581972 A C 0.068921 -1.5564e-05
3:79601060 G A 0.030479 -4.5150e-06
3:79612556 T G 1.063478 -1.7024e-05
3:79616786 T C 0.394226 -2.3056e-05
3:79630583 G A 0.098034 1.2209e-05
3:79637519 C G 0.058443 -1.0393e-06
3:79648736 T C 0.178565 -8.9763e-06
3:79651529 A G 0.065022 -4.5190e-06
3:79652408 G A 0.070618 -3.2777e-05
3:79654284 A G 1.667491 -3.0588e-05
3:79666138 A C 1.230110 7.3085e-06
3:79670296 A G 0.042498 3.4020e-05
3:79696496 T C 0.060592 1.8670e-05
3:79696997 T C 0.484322 -3.5754e-05
3:79704470 A G 0.026621 8.2447e-06
3:79712822 T C 1.162736 -5.7783e-05
3:79750882 T G 1.869977 -2.5029e-05
3:79753906 G T 0.068449 -2.2376e-05
3:79756338 C T 0.105425 6.9727e-06
3:79756484 G A 0.491601 -9.1994e-06
3:79766106 G A 0.660980 -4.2911e-05
3:79784416 A G 1.766147 -2.9093e-05
3:79787972 A G 0.162998 -3.6985e-05
3:79791414 C T 0.820387 3.9648e-05
3:79795913 A C 0.206322 1.2383e-05
3:79798237 T C 0.079631 -1.2086e-05
3:79813292 T G 0.569338 1.1344e-05
3:79829860 A G 0.250832 3.4343e-05
3:79843344 T C 0.042202 9.9349e-07
3:79849516 C T 0.027052 -1.8323e-06
3:79851614 T C 1.045694 -5.7269e-06
3:79856456 C A 0.795171 -3.4384e-05
3:79860798 A C 0.039737 1.6752e-05
3:79871754 T C 0.024326 9.2636e-07
3:79878360 C T 0.036711 -5.7114e-06
3:79892470 A G 0.210299 -2.0902e-05
3:79892886 T C 0.042981 -5.7055e-07
3:79897037 C T 0.594367 -1.2697e-05
3:79897447 T G 0.658260 4.1302e-06
3:79901627 A G 0.028977 -2.0708e-07
3:79915270 G A 0.154845 3.6364e-06
3:79923392 C T 0.050450 -6.7106e-06
3:79923942 T G 0.042046 4.0389e-06
3:79925143 G A 0.031380 4.6705e-06
3:79928718 A G 0.132936 4.0968e-06
3:79949641 T C 0.101063 1.5609e-05
3:79955568 A G 1.540436 9.1593e-06
3:79955749 G A 0.082949 -2.2954e-05
3:79959839 T C 0.286625 1.6018e-05
3:79959946 T C 0.026447 -1.4550e-06
3:79967874 C A 1.545345 5.8856e-06
3:79997287 A C 0.114445 1.4471e-05
3:80018451 G A 0.087250 5.0740e-06
3:80026701 A G 0.029201 -4.0661e-06
3:80032643 T G 0.045255 -7.8759e-06
3:80037724 A G 0.029402 8.4741e-06
3:80043563 C A 0.074813 6.4338e-06
3:80044717 C T 0.288121 1.8108e-05
3:80048541 G A 1.546440 3.1767e-06
3:80054620 T C 0.021946 1.7286e-06
3:80055071 T C 0.092234 3.5765e-06
3:80065597 A G 0.147450 -9.6893e-06
3:80074897 A G 0.064726 -8.6971e-06
3:80084680 C T 1.590638 9.7157e-06
3:80090349 A G 0.021953 2.9687e-06
3:80101634 T C 0.063308 -1.1007e-05
3:80101914 G A 0.285840 1.1131e-05
3:80117338 C G 0.083470 1.6679e-06
3:80118232 A C 0.594102 1.8202e-05
3:80122427 T C 0.110154 8.8574e-06
3:80176908 A C 0.742487 -8.0231e-06
3:80185929 G A 0.161247 -1.2817e-06
3:80190900 A G 0.092166 4.1301e-06
3:80204124 G A 0.071260 -3.3208e-06
3:80231457 A C 0.041648 -4.5430e-06
3:80236745 T C 0.041702 -1.5477e-05
3:80242957 T C 0.083761 -2.0602e-05
3:80258260 T C 0.039108 1.2184e-06
3:80262713 G A 0.783064 3.3846e-06
3:80281731 G A 0.025148 -7.8620e-06
3:80293067 C T 0.030061 2.3625e-06
3:80293383 G A 0.070091 3.8603e-06
3:80297143 G A 0.065868 -1.3472e-05
3:80303443 G A 0.041019 1.3046e-05
3:80309201 A C 0.051878 2.2424e-05
3:80310975 C T 0.201983 1.1078e-05
3:80316748 T C 0.546474 1.5880e-05
3:80319153 C T 0.446305 -1.7068e-05
3:80344634 A G 0.026563 1.9161e-05
3:80345903 C T 0.376360 -2.9793e-06
3:80346072 T C 0.053591 -2.5665e-05
3:80353731 A G 0.158092 -1.3280e-07
3:80356812 G A 0.954844 -1.6395e-05
3:80374261 C G 0.025614 -1.0374e-05
3:80381180 A G 1.430550 5.9956e-06
3:80387560 A G 0.047819 9.7184e-06
3:80387716 T C 0.053833 -8.9894e-06
3:80392376 G A 0.097113 1.2661e-05
3:80401106 T C 0.266866 1.7361e-05
3:80415216 A G 0.046965 -8.6493e-06
3:80415502 C T 0.090945 5.7605e-05
3:80417042 A G 0.060636 5.7397e-05
3:80419795 C T 0.756240 -3.2536e-05
3:80422133 A G 0.046802 -2.5744e-06
3:80450140 G T 0.699354 8.0714e-06
3:80450555 C T 0.074983 -5.9794e-06
3:80454668 T C 0.560903 -4.5729e-05
3:80461247 C T 1.910721 -2.3125e-05
3:80469990 A G 0.065392 -8.3647e-06
3:80471418 C T 0.035382 1.1446e-05
3:80472420 C A 1.375942 -1.8967e-05
3:80494468 G T 0.069652 3.0933e-05
3:80511325 C T 0.033206 -4.5147e-07
3:80514191 C T 0.594496 -3.6960e-05
3:80529170 C T 0.131675 3.3518e-05
3:80536202 A G 0.115200 5.4748e-06
3:80546383 C T 1.366467 1.1817e-05
3:80571362 A G 0.055356 2.2604e-06
3:80571717 A C 0.045452 1.0187e-06
3:80593803 T C 0.076085 -1.0851e-05
3:80635204 G T 0.068292 2.7115e-05
3:80668272 T C 0.129435 -2.5725e-05
3:80677274 C T 0.118980 2.5262e-05
3:80686428 G A 0.041797 -9.9628e-06
3:80690363 A G 0.049515 -1.1449e-05
3:80698764 A G 0.191362 5.2987e-05
3:80707325 C T 0.649862 -3.7708e-05
3:80709804 G T 0.108359 1.2350e-05
3:80712150 A C 0.040879 1.6804e-05
3:80738030 T C 0.056665 5.5559e-06
3:80745277 A G 0.039832 -2.9583e-06
3:80772841 T C 0.327960 -6.4137e-05
3:80775874 A G 0.034134 -1.4481e-05
3:80783485 C G 0.059442 -8.6945e-06
3:80803809 C A 0.024693 -1.4545e-05
3:80807564 C T 0.043436 5.0443e-06
3:80809794 G A 0.099686 1.6061e-05
3:80818910 T C 0.043878 -1.6023e-05
3:80831249 C T 0.069139 -8.0587e-06
3:80835167 G A 0.073426 -7.2444e-06
3:80837070 A G 0.057902 -9.8383e-06
3:80845720 T C 0.037609 1.7632e-05
3:80865764 C G 0.627196 -1.3383e-05
3:80870214 T C 0.076197 -1.1920e-05
3:80876966 T G 0.492474 4.4184e-06
3:80883870 G A 0.113768 -1.2962e-05
3:80890492 C T 0.058375 -1.8595e-05
3:80903465 G T 0.073202 -5.4580e-06
3:80910210 C T 0.057056 9.0178e-06
3:80930676 A G 0.044293 7.0652e-06
3:80937640 G A 0.100852 -1.9602e-05
3:80938949 A G 0.028086 -4.0145e-06
3:80938958 A G 0.021711 1.5888e-05
3:80940139 G A 1.301360 -2.8405e-05
3:80950211 C T 0.039241 -5.2172e-06
3:80960557 G T 0.053714 -7.3115e-06
3:80963734 T C 0.074782 2.9197e-05
3:80974733 T C 0.104572 6.4569e-06
3:80985757 A G 0.072712 -3.7554e-06
3:80985800 A G 0.030894 1.1523e-05
3:80991418 A C 0.118426 2.3487e-05
3:80997637 C T 1.342869 1.9751e-05
3:81005080 T C 0.033379 -8.5013e-06
3:81013703 T C 0.037735 1.2534e-05
3:81047281 T C 0.040798 -2.1696e-05
3:81062830 A G 0.081501 6.8358e-06
3:81070688 T C 1.690609 -6.6342e-05
3:81077236 T A 0.062910 -1.6493e-05
3:81084174 T C 1.539599 1.8555e-05
3:81085877 T C 0.025295 9.5850e-06
3:81090449 T G 0.190295 1.5975e-05
3:81126108 A G 1.603897 -4.0196e-05
3:81132276 G T 0.213652 9.3061e-06
3:81149237 T C 0.034743 6.2592e-06
3:81152616 C T 1.401944 1.5576e-05
3:81155856 A C 1.951794 -9.4725e-06
3:81157287 G A 0.668007 3.2639e-05
3:81163037 G A 0.368272 -2.8713e-05
3:81163304 T C 0.212965 -2.0731e-06
3:81166146 A G 0.057178 8.1705e-06
3:81171031 T C 0.027120 -1.6358e-05
3:81174118 C T 0.034508 -9.0733e-07
3:81176602 A G 0.037089 1.8320e-05
3:81184150 G A 0.393608 8.0592e-06
3:81190212 T C 0.046765 2.5869e-05
3:81191942 C A 0.790132 -5.3113e-06
3:81199947 T C 0.046258 -3.2708e-05
3:81200998 C T 0.030646 -2.4339e-05
3:81201523 A G 0.060065 5.5490e-06
3:81208570 C A 0.135701 7.6201e-06
3:81217636 A G 1.578119 1.5601e-05
3:81220354 A G 0.448695 -1.2335e-06
3:81221576 A G 0.067755 1.5552e-06
3:81223303 C T 0.051766 -3.2764e-05
3:81238464 A G 0.136248 -1.1625e-05
3:81239869 C T 1.568699 -1.1089e-05
3:81244694 C A 0.120180 1.0739e-05
3:81245621 T G 0.039003 -1.1812e-05
3:81246367 G A 0.626111 -2.0664e-05
3:81247345 C T 0.057607 -3.3034e-05
3:81264437 T C 1.633183 -1.8870e-05
3:81266913 A G 0.036878 2.3487e-05
3:81274681 T C 1.596013 -1.4376e-05
3:81277117 A G 0.391595 1.9060e-05
3:81278620 C A 0.621307 1.1720e-05
3:81278943 T C 0.090605 1.1025e-05
3:81284419 C T 0.052714 -1.0367e-05
3:81290980 A G 0.026947 6.4713e-06
3:81291603 G A 0.091159 4.9255e-06
3:81304978 C A 0.034376 2.9063e-05
3:81335443 A G 0.099894 -2.7303e-05
3:81336180 T C 0.051735 -1.2326e-05
3:81340067 T G 0.034416 1.9707e-05
3:81344873 C T 0.069081 1.0676e-06
3:81346458 A G 0.036337 -6.0900e-06
3:81369946 C T 0.130764 1.0664e-07
3:81375463 T C 0.027066 6.1934e-06
3:81385060 A C 0.075490 6.6315e-06
3:81387047 G A 0.181299 -1.2246e-06
3:81390329 C A 0.038153 -1.6071e-05
3:81391273 G A 0.045245 2.8824e-06
3:81396303 T C 0.054275 -6.2023e-05
3:81398910 A G 0.393523 2.1295e-05
3:81399696 T C 0.039979 -9.8987e-06
3:81414458 C T 0.069533 1.6066e-05
3:81416945 C T 0.064304 1.8417e-05
3:81419502 A G 0.072671 -6.4436e-06
3:81419933 T C 0.101593 3.6713e-05
3:81420481 T C 0.394254 7.8003e-06
3:81425973 T C 0.038221 -1.8989e-06
3:81428061 G A 0.569678 2.9520e-05
3:81432439 C T 0.546742 -6.3694e-06
3:81433234 G T 1.068887 6.5226e-06
3:81437140 C T 0.028389 -5.4352e-06
3:81438657 C T 0.170902 8.2993e-06
3:81440480 A G 0.031921 9.5119e-07
3:81441511 T G 0.388369 3.5533e-06
3:81454990 T C 0.117025 1.0978e-05
3:81455569 C T 0.183584 -4.3784e-06
3:81456288 A G 0.031081 5.8684e-06
3:81456652 A G 0.381705 -1.3869e-05
3:81463835 C T 0.041828 6.8084e-06
3:81466122 T G 0.295387 6.5297e-06
3:81467259 A C 0.169716 -3.6674e-05
3:81488842 T G 0.043419 4.6976e-06
3:81490081 G A 0.028168 -1.3488e-05
3:81490660 T C 0.055771 6.6327e-06
3:81494663 A G 0.042528 -6.5772e-06
3:81499726 A G 0.628471 -3.1058e-06
3:81500701 A G 0.064743 8.5332e-06
3:81512914 C T 0.029453 -3.4547e-05
3:81519291 G A 1.452652 2.4194e-05
3:81521315 G A 0.050793 -3.5420e-05
3:81548296 T C 0.021674 -2.8260e-06
3:81548592 A C 0.074177 -9.8371e-07
3:81550520 C A 0.425304 1.6247e-07
3:81551871 T G 0.115635 -8.4104e-06
3:81561765 G C 0.103205 -1.6705e-06
3:81561964 C T 0.574985 1.4057e-05
3:81567793 C T 0.028644 -1.3246e-05
3:81567907 A G 0.034580 -2.9123e-05
3:81573465 A C 0.025240 -1.2413e-05
3:81606853 C T 0.041753 -3.0962e-05
3:81615311 C T 0.543866 -2.3232e-05
3:81620370 G T 0.545389 -2.5793e-05
3:81623502 C T 1.122237 -4.7302e-06
3:81624468 C T 0.050732 3.0999e-06
3:81627175 C T 0.053238 7.0320e-06
3:81634071 G T 0.490088 -2.9236e-05
3:81643167 C T 1.942648 -6.4427e-06
3:81655382 C T 0.028820 -5.1934e-06
3:81674303 C A 0.516011 -2.7372e-06
3:81676188 A G 0.416638 -1.6254e-06
3:81677425 C T 0.054193 -1.8069e-06
3:81685147 A G 0.076248 -2.2027e-06
3:81687388 T C 0.035015 -4.3443e-05
3:81689089 C T 0.048889 8.1839e-06
3:81698119 T C 0.058790 1.4350e-05
3:81698130 C T 0.615296 4.6989e-07
3:81700976 G A 0.097011 3.9294e-06
3:81718019 C T 0.042692 -2.8407e-05
3:81721601 C T 0.032193 3.1812e-06
3:81723365 A G 1.050797 -5.3214e-07
3:81728956 C T 0.101186 1.1555e-05
3:81736535 A C 0.049739 8.5566e-06
3:81744885 A G 0.051501 2.1999e-05
3:81759051 G C 1.962347 3.6751e-06
3:81776242 T C 0.643624 -3.8552e-06
3:81784878 A G 1.869120 -1.5181e-05
3:81789795 C T 0.052425 2.3083e-05
3:81819040 A G 0.688699 6.3285e-06
3:81821483 G A 0.028847 1.2639e-05
3:81831631 G A 0.072107 6.1353e-06
3:81844807 A C 0.895581 2.0099e-06
3:81863512 A C 0.081212 1.0929e-05
3:81863639 G A 0.131131 1.2369e-05
3:81865372 G A 0.064641 8.2552e-06
3:81871540 T C 0.050929 2.1852e-05
3:81884651 T C 0.118232 -2.1839e-05
3:81890928 T C 0.339183 -1.5630e-05
3:81893008 C T 0.034185 1.3672e-05
3:81893118 A G 0.023581 2.4844e-05
3:81897989 T C 0.051800 2.4713e-05
3:81900733 G C 0.170294 1.2934e-05
3:81905441 A C 0.710213 3.3422e-06
3:81905625 A G 0.026678 -4.6702e-05
3:81921467 C T 1.101216 -7.8671e-06
3:81947741 T C 1.961647 6.0933e-06
3:81954784 T C 0.077941 -3.3599e-06
3:81960061 C A 0.086162 -1.9379e-06
3:81961269 A T 0.034182 -1.0087e-05
3:81962838 T C 1.096664 3.2940e-06
3:81965477 T C 0.773779 1.5153e-05
3:81973984 G C 0.034682 3.5306e-06
3:81994615 C T 0.097218 -1.8260e-05
3:81999639 A G 0.131699 -9.5408e-07
3:82001712 T G 0.516300 -1.0525e-05
3:82001774 T C 0.077540 -3.6957e-06
3:82007857 T C 0.024530 -1.0531e-05
3:82009031 T C 0.090286 4.0460e-06
3:82011016 T C 0.277769 -8.3654e-08
3:82018229 C T 0.296961 1.0882e-05
3:82020398 T C 1.127901 6.3998e-07
3:82022800 A G 0.021075 -1.3740e-05
3:82026780 G T 1.205458 6.1815e-06
3:82036326 A C 0.076027 -1.1384e-05
3:82039566 G C 0.029378 6.7359e-06
3:82046113 G A 0.140940 -1.6809e-05
3:82049826 C T 1.770648 -1.4781e-05
3:82069479 C T 0.091615 1.1323e-05
3:82091883 G A 0.139223 -1.5399e-05
3:82094406 T G 0.058814 -2.0389e-05
3:82097314 G A 0.812238 2.5522e-06
3:82108417 G C 0.032132 2.5785e-05
3:82115632 A G 0.037197 -5.3677e-08
3:82123037 A G 0.770665 4.6812e-06
3:82127705 G A 0.215352 -3.7718e-06
3:82128014 C T 0.047319 5.3191e-06
3:82148325 A G 0.172289 1.3114e-05
3:82153236 A G 0.036426 -1.7177e-05
3:82179545 A C 0.047927 4.7073e-06
3:82196446 T C 0.044289 -3.4336e-05
3:82200397 T G 0.161930 -2.1347e-05
3:82208357 A G 0.042678 1.2733e-05
3:82246420 T C 0.030612 -3.9922e-07
3:82247788 T C 0.074388 -1.5801e-05
3:82248170 A G 0.113751 1.5356e-05
3:82249916 G T 0.022381 7.2323e-06
3:82263606 C G 0.022650 1.8082e-05
3:82268450 A G 1.250842 -4.2934e-06
3:82282035 A G 0.047254 -7.9785e-07
3:82284007 C A 0.226690 1.1669e-06
3:82285270 A G 0.078753 -3.5440e-05
3:82292717 T G 0.023693 7.9541e-06
3:82294434 C T 1.010193 -2.0666e-07
3:82301081 G A 0.040217 2.3742e-05
3:82326097 C T 0.155974 -3.0339e-05
3:82326281 G A 0.125491 -1.0335e-05
3:82332171 T C 1.489432 7.0218e-06
3:82335965 A G 0.502691 -3.7593e-06
3:82341280 A C 0.057865 1.0850e-05
3:82363842 G A 0.053102 -4.5801e-05
3:82373805 G A 0.020936 8.8650e-06
3:82374038 C T 0.062013 -4.5616e-06
3:82386023 A G 0.026536 -2.0991e-05
3:82402101 G A 0.634318 6.9213e-06
3:82405745 C G 0.030398 1.0235e-05
3:82413464 A G 0.021018 -9.7467e-06
3:82428322 A G 0.027732 -1.8016e-05
3:82431859 A C 0.500512 6.8162e-06
3:82432532 C T 0.023867 9.6096e-06
3:82447612 C G 0.396185 3.1229e-05
3:82447782 A G 1.104483 5.0760e-05
3:82448062 A G 0.085210 1.5282e-05
3:82453932 G A 0.402284 -2.3411e-06
3:82456903 A G 0.232255 1.0674e-05
3:82458251 T C 0.802073 -6.3969e-05
3:82470650 C T 0.263357 -1.7196e-05
3:82477875 G A 0.120184 1.1944e-05
3:82479605 G A 1.135619 -2.3707e-05
3:82480866 A C 0.895782 -1.8885e-05
3:82482253 T C 0.270058 -2.4729e-05
3:82493206 G A 0.873867 -9.1316e-06
3:82497513 T C 0.031703 4.1205e-06
3:82499607 C T 0.301251 -3.7544e-05
3:82502044 T G 0.293333 2.1965e-05
3:82504148 G A 0.329994 -3.2522e-06
3:82504989 A G 0.055937 1.1097e-05
3:82519328 G C 0.342046 4.8240e-06
3:82522606 G A 0.324479 -1.5684e-06
3:82528042 T C 0.040509 6.7325e-06
3:82536757 G T 0.807536 -5.6117e-06
3:82538915 A G 0.236005 7.8170e-06
3:82542044 T A 0.033631 -3.7016e-06
3:82544495 C T 1.094797 -7.0632e-06
3:82547403 A G 0.025016 5.9518e-07
3:82556809 T C 0.136510 -2.0810e-05
3:82566370 A G 0.221509 -1.4801e-05
3:82569569 A G 0.157786 -2.4567e-05
3:82574535 T C 0.102824 2.8885e-05
3:82582304 A G 0.340387 5.5454e-06
3:82583881 C T 0.158116 -2.3994e-05
3:82584508 A G 0.095970 3.6539e-05
3:82588695 A C 0.074347 -1.5952e-05
3:82592985 C T 0.289366 1.0625e-05
3:82594405 A C 1.930004 -6.5905e-06
3:82599662 A C 0.101203 3.0330e-05
3:82610954 A G 1.157827 1.7161e-05
3:82618612 C A 1.339659 -3.1460e-06
3:82622125 G T 0.331432 1.7159e-05
3:82631295 T C 0.033026 1.2146e-05
3:82648518 T C 0.535601 4.0052e-06
3:82658634 C T 0.107132 -1.1192e-05
3:82663988 C T 0.804041 -1.1520e-05
3:82665045 A G 0.154719 1.6154e-05
3:82674710 G C 0.265169 -2.4390e-05
3:82697313 T C 1.139151 -3.1733e-06
3:82697984 T C 0.446934 1.7621e-05
3:82703900 A G 0.411158 8.7950e-06
3:82718431 T C 0.051936 -1.8240e-06
3:82720809 C T 0.080953 -1.7155e-05
3:82738464 A G 0.517854 -7.9185e-06
3:82744653 C A 1.129717 -1.2022e-05
3:82757731 G C 0.051810 1.2634e-06
3:82765927 G A 1.267841 -1.0239e-05
3:82773696 T C 0.154049 2.8528e-06
3:82775843 T G 0.272241 1.9168e-05
3:82777446 A G 0.144537 -2.7222e-05
3:82782352 A G 1.104453 7.5784e-06
3:82789667 G A 0.041981 -1.5977e-05
3:82793539 A G 0.024730 1.0091e-05
3:82803715 A G 1.830505 3.3576e-05
3:82822951 G A 0.020181 -8.1821e-06
3:82824124 T G 0.033148 -1.5738e-05
3:82832243 C A 1.701904 4.5125e-07
3:82848314 T C 0.057263 1.5675e-05
3:82852406 G A 0.197591 -1.6155e-05
3:82868418 T C 0.249445 3.7434e-05
3:82898923 T C 0.054047 1.0255e-06
3:82899726 G A 0.028698 1.4520e-05
3:82905733 C T 0.107033 -1.5639e-05
3:82923002 A G 0.141181 -1.2834e-05
3:82925802 A G 0.230617 -2.8255e-05
3:82932295 G A 1.007024 -1.2823e-05
3:82939812 T G 0.054057 1.6642e-05
3:82964148 A G 0.956458 7.4684e-06
3:82974877 C A 0.052456 2.1258e-06
3:82977217 T G 0.186252 1.5694e-05
3:82987800 T C 1.941557 8.6772e-07
3:83001661 C T 0.061112 -2.7296e-06
3:83014797 G C 0.070964 1.0988e-05
3:83022018 A G 0.868801 -1.4470e-05
3:83029799 A G 0.125943 1.6387e-05
3:83042523 T C 0.125372 1.9419e-05
3:83049236 C A 0.038680 5.2155e-06
3:83049404 T C 0.559706 -1.0608e-05
3:83049977 A G 0.032451 3.0006e-05
3:83053419 G A 0.093988 -1.3236e-05
3:83057602 A G 0.078913 4.7651e-06
3:83062261 A C 0.035443 3.5165e-06
3:83064688 T C 0.097714 1.7067e-05
3:83077150 T G 0.024302 1.6542e-06
3:83089849 C A 0.048536 4.6626e-06
3:83107976 G A 0.033696 1.0705e-05
3:83108451 A C 0.054139 3.3619e-05
3:83112400 A G 0.198641 4.7705e-05
3:83113338 A G 0.051293 1.1010e-05
3:83139610 T C 0.239181 -2.9745e-05
3:83178795 C T 0.902214 -1.9817e-05
3:83190271 T C 0.047020 2.0182e-05
3:83222505 T C 0.116131 -1.9077e-06
3:83228209 G A 0.066745 -2.6647e-05
3:83228895 A G 0.357243 8.9975e-06
3:83229399 T C 0.044687 2.0721e-05
3:83230002 C T 0.035759 -1.6152e-05
3:83283699 G C 0.062689 3.3778e-05
3:83290023 A G 0.030442 6.1293e-06
3:83292493 G A 0.044395 2.4401e-05
3:83323886 C A 0.874203 1.6319e-05
3:83345924 A G 1.381511 3.4436e-05
3:83351972 A G 0.087328 7.6107e-06
3:83354089 C A 0.084404 -1.1299e-05
3:83354133 G A 0.042545 -2.5987e-05
3:83368921 G A 0.036184 3.2526e-06
3:83373385 A G 0.229675 -3.2200e-05
3:83384799 G A 0.181421 -3.2625e-05
3:83400564 A G 0.323208 -7.0990e-05
3:83429272 T G 0.034294 1.3351e-05
3:83439722 G A 0.054200 -9.7163e-06
3:83458648 A G 0.130404 -1.0707e-05
3:83460659 A G 0.034110 -4.1454e-08
3:83463065 T G 0.109478 -2.1680e-06
3:83471780 C G 0.065994 -4.1152e-06
3:83473505 A G 0.072131 2.9687e-05
3:83506945 T C 0.072930 1.0514e-06
3:83507867 C A 0.347846 1.4260e-05
3:83513659 A G 0.061999 4.0037e-05
3:83532973 T C 1.234163 3.5771e-05
3:83539972 G A 1.195112 -8.5783e-06
3:83546741 A G 0.089123 3.5163e-06
3:83557490 C T 0.083489 2.8268e-05
3:83561904 A G 0.054380 3.2274e-05
3:83562317 G A 1.723299 2.0156e-06
3:83572449 A G 0.027226 -6.6389e-07
3:83576781 G A 0.094246 -1.0888e-05
3:83595697 A C 0.072362 9.8263e-06
3:83613699 A C 0.031425 8.4962e-06
3:83620617 T C 0.168696 9.5909e-05
3:83623284 G A 0.064889 1.3104e-05
3:83628791 A G 0.558516 2.0477e-05
3:83649988 G A 0.085992 -8.8970e-06
3:83659990 G A 1.149694 -1.2454e-05
3:83670922 A G 0.030959 -7.3315e-06
3:83682335 A G 0.040774 1.9249e-05
3:83693025 G A 0.165316 -2.0745e-05
3:83702744 T C 0.075048 2.4733e-06
3:83725630 A G 0.137132 -1.4655e-05
3:83747694 C A 0.590879 2.1587e-05
3:83759179 T C 0.075894 5.7095e-05
3:83763020 G A 0.335746 -6.7634e-07
3:83766370 T G 0.139991 -4.9772e-06
3:83800021 C T 0.042454 -3.6333e-06
3:83811694 T C 0.152465 -2.4160e-05
3:83820407 C T 0.105928 2.2727e-05
3:83826280 T C 0.048862 3.2777e-05
3:83832189 T C 0.026757 2.1036e-05
3:83837306 T C 0.986227 -1.1959e-05
3:83842913 C G 0.044500 3.0461e-06
3:83843079 C T 0.150401 5.3131e-06
3:83855673 C G 0.070308 -6.7192e-06
3:83859124 C T 1.726185 -2.2588e-06
3:83870788 C T 0.139879 4.8982e-05
3:83883330 T C 0.642111 -5.1945e-06
3:83887166 A G 0.096239 3.2515e-05
3:83897368 C A 0.025890 -3.1512e-06
3:83899282 G A 0.092050 4.1508e-06
3:83904985 A C 1.544410 -9.8916e-06
3:83917603 G T 0.330636 9.5353e-05
3:83922435 T G 0.745683 3.0952e-06
3:83927734 C T 0.237328 2.6476e-06
3:83930650 A G 0.161539 -1.1962e-05
3:83944827 A G 0.042763 -1.3981e-05
3:83954938 A C 0.253787 1.4155e-05
3:83966303 C A 0.043195 1.8392e-05
3:83968623 T G 0.306215 -3.8448e-06
3:83970288 C T 0.812724 -3.7120e-05
3:83982256 T C 0.040451 4.8989e-05
3:84027905 G C 0.038136 2.8548e-06
3:84033463 T A 0.043086 2.5354e-05
3:84065105 G A 0.443027 -1.9917e-05
3:84071782 T C 0.181857 -1.9623e-05
3:84072595 C T 1.402957 8.1289e-06
3:84075391 G A 0.034770 -3.3773e-05
3:84078169 T G 0.078162 -2.0602e-05
3:84095766 T C 0.122149 -1.0460e-05
3:84116804 A G 0.032662 -9.0406e-06
3:84129031 T C 0.055611 -1.0811e-05
3:84147443 G C 0.196741 -1.6037e-05
3:84159305 T C 0.130805 1.1255e-04
3:84171360 A G 0.038279 -2.9191e-05
3:84185239 C T 0.353765 -9.8724e-07
3:84200533 C T 1.092774 4.4318e-05
3:84208625 T C 0.212846 -1.7957e-05
3:84210710 A G 0.055784 -1.1440e-05
3:84219642 T G 0.096667 8.7491e-06
3:84223725 G A 0.190264 -2.8278e-05
3:84227826 T G 0.287367 4.3686e-05
3:84228854 T C 0.023466 -1.1750e-06
3:84255220 G A 0.160686 1.9854e-05
3:84304714 T C 0.046200 6.4040e-06
3:84308635 C T 0.049158 -3.2275e-06
3:84336945 C T 0.318594 -1.1660e-05
3:84339845 C T 0.039747 -6.0798e-06
3:84344504 C T 1.082262 -1.5190e-05
3:84373677 C T 0.115536 -1.8351e-05
3:84375793 T C 0.025148 -2.1551e-06
3:84388803 A G 0.267413 3.3196e-05
3:84401023 A G 0.209789 -1.7260e-05
3:84401332 G A 0.631561 -2.3002e-05
3:84401519 A G 0.805391 -6.3956e-05
3:84415603 G C 0.516379 -2.5869e-05
3:84424761 A C 0.281278 4.4050e-05
3:84431555 A G 0.040594 1.0635e-05
3:84447781 T G 0.020525 -6.6240e-06
3:84455590 C A 0.023554 4.1015e-06
3:84462556 T C 0.028990 1.2040e-05
3:84480665 A G 0.362564 7.2404e-05
3:84481068 T G 0.216565 -1.8999e-05
3:84481659 A G 0.037391 -3.5009e-05
3:84482036 C T 0.039849 8.2921e-06
3:84489822 G T 0.041168 -1.9364e-05
3:84495297 C A 0.154978 -1.9892e-05
3:84495554 T C 1.455617 -2.7243e-05
3:84503320 A G 0.039356 6.3005e-06
3:84536960 T G 0.074878 -2.1093e-05
3:84539655 T C 0.340805 5.9236e-05
3:84546416 A G 0.043844 -1.6570e-05
3:84566845 T C 0.624908 4.1941e-05
3:84572340 T C 0.112456 -2.7990e-05
3:84582705 T G 0.061190 -2.4740e-05
3:84583179 T C 0.828098 -1.4079e-04
3:84595433 A G 0.026196 4.4183e-06
3:84603308 T A 0.108080 -3.3513e-06
3:84603909 A G 0.404562 7.3230e-05
3:84610800 A G 0.042545 -1.8122e-05
3:84637309 T C 0.048920 2.1748e-05
3:84652227 G A 0.152914 -4.1819e-05
3:84658159 T C 0.063485 2.4881e-05
3:84658692 A G 0.029697 1.2913e-05
3:84659731 G A 0.037357 -3.1764e-05
3:84659883 A G 0.107071 -8.0903e-06
3:84662453 G A 0.069428 4.4799e-06
3:84666874 A G 0.043542 -1.7732e-05
3:84668779 G A 0.620066 3.2891e-05
3:84688723 T C 0.826806 1.3607e-05
3:84707940 C T 0.188265 2.7959e-06
3:84710618 G A 0.111939 -2.0664e-06
3:84719605 C T 0.218755 3.7074e-05
3:84728231 C T 0.124869 -1.6142e-05
3:84745853 A C 0.638466 1.6055e-06
3:84755854 G A 1.292810 2.8607e-06
3:84774861 C T 0.119517 7.3636e-06
3:84779079 T G 0.792866 4.0785e-06
3:84809650 T G 0.119562 5.5442e-06
3:84832223 T C 0.577052 -5.2251e-06
3:84835951 A G 0.946222 -1.5124e-05
3:84856220 G A 1.489207 -4.3871e-05
3:84870750 T C 1.141909 -1.6263e-06
3:84870886 T C 0.524633 3.4723e-05
3:84874662 C T 0.618805 -3.5054e-05
3:84875192 C T 0.047434 3.7663e-06
3:84886594 C T 0.048655 1.3006e-05
3:84908642 G A 0.045697 -1.8259e-06
3:84911212 G A 0.192059 -3.1432e-05
3:84911291 G A 1.487256 -3.9709e-05
3:84912189 A G 0.142449 -1.9134e-05
3:84929685 T C 0.189289 -1.6274e-05
3:84952678 T C 0.564670 -3.7197e-05
3:84961960 G A 0.047278 8.7799e-06
3:84966018 A G 1.310227 -1.5499e-05
3:84975820 T C 0.092003 1.4658e-05
3:84983083 C A 0.063485 7.1948e-07
3:84986304 G A 0.537794 -4.1850e-05
3:84992166 A G 0.290243 -2.5482e-05
3:85003523 G A 0.114193 -2.5609e-05
3:85015779 A G 1.028120 1.1448e-05
3:85017400 A G 0.130560 5.8240e-06
3:85019056 C T 0.137625 1.7534e-05
3:85020984 A C 0.111837 -6.2366e-06
3:85022554 G A 0.179929 -6.6095e-06
3:85051839 A G 0.077227 1.2703e-05
3:85053698 C T 0.073018 -1.5596e-05
3:85053710 A G 0.040533 4.9516e-06
3:85079082 G A 0.037010 -7.3821e-06
3:85083919 G C 0.079172 -1.0153e-05
3:85090081 A G 0.094984 4.8592e-06
3:85101168 G A 0.076969 6.0132e-06
3:85102758 C T 0.034967 -9.5576e-06
3:85113612 G A 0.147090 -1.3836e-06
3:85132724 T C 0.026148 -1.1709e-05
3:85135013 G A 0.089837 -4.4171e-05
3:85137468 G A 0.042389 -4.4287e-06
3:85137753 G A 0.097728 -1.7271e-05
3:85151828 G T 1.198811 2.2187e-06
3:85173079 G C 0.065362 1.4711e-05
3:85173828 G T 0.048209 4.0437e-06
3:85200179 G A 0.310251 1.0523e-05
3:85211843 G A 0.121914 -3.1824e-06
3:85225379 T G 0.133477 -1.0631e-05
3:85231931 G A 0.116080 -1.9418e-05
3:85236371 A G 0.100519 1.6203e-06
3:85249455 C A 0.051150 2.7865e-05
3:85260355 C T 0.028892 3.0282e-06
3:85267543 G A 0.077281 2.3834e-06
3:85279626 C T 0.131056 -8.2721e-06
3:85296405 C T 0.201416 -1.3216e-05
3:85301031 G A 1.237471 -1.7364e-05
3:85307872 A G 0.085676 -1.1749e-05
3:85327836 T C 0.039554 -3.0398e-05
3:85329836 G A 0.369581 2.0322e-05
3:85336559 A G 0.231657 -5.6470e-05
3:85350817 C T 0.049025 1.8833e-05
3:85352069 C T 0.107866 2.3212e-05
3:85362180 C A 0.121282 -1.9914e-05
3:85372648 G A 0.032360 1.7980e-05
3:85372814 T C 0.164946 -2.5269e-05
3:85387998 G A 1.764538 4.7236e-05
3:85391672 A G 0.631850 3.7791e-05
3:85397224 C T 0.977099 -2.2669e-05
3:85402469 C T 0.746825 3.3530e-05
3:85407980 T G 0.471736 3.8685e-05
3:85412537 G A 0.619359 2.8671e-05
3:85413512 A C 1.923048 2.6948e-05
3:85433248 T C 0.528740 -1.1527e-05
3:85439863 G A 0.029062 1.5284e-05
3:85442454 A G 0.046571 4.5344e-06
3:85444684 T C 0.060153 2.9790e-06
3:85453144 G A 0.043936 5.4057e-06
3:85461788 T C 0.026287 -5.6106e-06
3:85464424 A C 1.731530 -1.9979e-06
3:85468913 G A 0.244056 -2.5269e-05
3:85472462 A G 1.240507 -2.7899e-05
3:85474435 C T 0.052364 -1.3791e-05
3:85491526 A G 0.284677 -3.9893e-05
3:85520339 A G 0.037347 1.4976e-06
3:85521875 A G 1.751973 -6.5686e-06
3:85533031 A G 0.021993 -1.0261e-05
3:85536058 G A 0.041855 -1.7466e-05
3:85547445 T C 0.471790 5.8797e-06
3:85547852 T C 0.052799 9.5996e-06
3:85552803 A G 0.083455 -1.0161e-05
3:85558363 G C 0.157602 2.4805e-05
3:85589243 A G 0.053857 -1.8297e-05
3:85591302 T C 0.136955 2.7168e-05
3:85592342 A C 1.256775 -3.7702e-05
3:85603643 G T 1.299824 -3.7599e-05
3:85618843 C T 0.524460 -1.3678e-05
3:85635652 T C 0.092533 -4.7719e-06
3:85636185 A G 0.040512 7.7189e-06
3:85636711 G A 0.734705 -2.0930e-05
3:85640838 T G 0.036752 1.8764e-05
3:85644855 C T 0.041624 5.7957e-06
3:85649418 G A 0.047988 1.1260e-05
3:85658338 G T 0.052670 8.6609e-06
3:85687128 C T 0.263078 -3.9230e-05
3:85702403 T G 0.022677 9.1064e-06
3:85703795 A G 0.925574 2.7333e-05
3:85706033 G A 1.406578 1.3404e-05
3:85723238 C A 0.052027 -2.6933e-06
3:85724064 G A 0.480558 1.4358e-05
3:85727802 A G 0.178195 6.9571e-06
3:85732917 G A 0.038061 6.9305e-06
3:85752400 G A 0.070101 -1.6913e-05
3:85763107 T C 0.845583 -5.5573e-05
3:85769458 G T 0.044670 -1.6938e-07
3:85798950 G A 0.030853 5.0704e-06
3:85816461 T C 0.060758 8.1660e-06
3:85830581 G A 0.143190 1.4886e-05
3:85861603 T C 0.020212 3.7193e-06
3:85867177 A G 0.124097 -3.2942e-05
3:85868786 C T 0.022126 1.5497e-05
3:85873741 A C 0.058916 -1.6583e-05
3:85874476 C T 0.475265 2.0949e-05
3:85874496 C G 0.033158 1.1947e-05
3:85884150 G A 0.398687 -7.6633e-06
3:85885467 C T 0.038190 -1.1708e-05
3:85896590 G A 0.115023 1.4313e-05
3:85907046 T C 0.025635 -3.8818e-06
3:85918789 T G 0.037160 1.6448e-06
3:85949213 A G 0.138029 -8.3106e-06
3:85959467 A G 1.149436 7.3993e-06
3:85960953 A G 0.091676 -5.8456e-06
3:85964737 A G 0.314113 -1.1560e-05
3:85970773 A C 0.024567 5.2892e-06
3:85985162 G A 0.040196 -1.0620e-05
3:85987161 C T 0.779780 2.2686e-05
3:86010600 A G 0.332054 -1.6962e-05
3:86015648 T C 0.043140 5.8740e-06
3:86055628 T C 0.047740 -1.4056e-06
3:86063320 C T 0.171082 1.2487e-06
3:86063849 A G 0.027518 1.6435e-05
3:86081775 A G 0.324442 -1.8287e-05
3:86095584 T C 0.024074 8.0711e-06
3:86149654 A G 0.052180 3.7519e-06
3:86158885 T C 0.392204 -2.5505e-06
3:86163862 G C 1.306321 -4.0498e-06
3:86176047 G A 0.301656 -2.9750e-05
3:86176336 T C 0.054350 1.7893e-05
3:86177581 C T 1.711974 -4.2923e-05
3:86177752 G A 0.076057 -1.3190e-05
3:86179202 C G 0.257496 1.2638e-05
3:86204789 A G 0.022320 1.7610e-05
3:86207105 C T 0.032363 6.8075e-06
3:86219871 C T 0.093529 1.9509e-05
3:86228221 G A 0.113727 -9.4473e-06
3:86228676 A G 1.664645 -2.2018e-05
3:86229733 T C 0.273550 1.5912e-05
3:86231562 A C 0.043902 2.0304e-07
3:86233034 A G 0.096953 7.4202e-06
3:86241876 A G 0.593779 -2.8981e-05
3:86243021 G A 0.061547 1.4600e-06
3:86245962 T C 0.072324 -3.1257e-05
3:86254241 G A 1.229865 -3.5787e-05
3:86257272 T C 0.526310 5.2441e-06
3:86265034 T G 0.035399 1.2296e-05
3:86268314 T C 0.044616 2.7350e-06
3:86269158 G A 1.786399 -6.1471e-05
3:86291399 G A 0.292548 6.7232e-06
3:86306259 C A 1.192637 -4.3262e-06
3:86306972 G A 0.111395 -2.2109e-05
3:86315425 T C 0.569076 -6.1018e-06
3:86319598 T C 0.035994 1.1461e-05
3:86320780 T G 1.797639 -2.0629e-05
3:86323272 A G 0.024836 2.3799e-05
3:86355821 T G 0.070285 1.3965e-05
3:86355891 A G 0.036089 -4.9233e-06
3:86357493 T C 0.036201 1.2797e-05
3:86364123 T C 1.153203 3.4778e-06
3:86375594 G C 0.332027 1.6487e-05
3:86378386 A G 0.087297 -2.3035e-05
3:86378796 G A 0.031387 2.1126e-06
3:86394709 C T 0.028093 5.1068e-06
3:86413067 G A 0.185012 -5.3588e-05
3:86413934 C T 0.280200 -8.4927e-06
3:86415135 T C 0.024149 3.9223e-06
3:86416567 T C 0.026505 -4.0294e-06
3:86421805 A G 0.597012 5.8578e-05
3:86423029 C A 0.220716 6.0668e-06
3:86447301 C T 0.035858 -2.7813e-06
3:86456731 T G 0.035790 1.8345e-06
3:86458421 C T 0.088793 9.2595e-06
3:86459128 G T 0.319509 9.1054e-06
3:86476515 T C 0.033400 8.4178e-06
3:86480028 C A 0.036806 9.4875e-06
3:86489768 A C 1.244294 -7.1156e-06
3:86492420 C T 1.193209 -1.6103e-07
3:86498658 A C 0.068078 -1.4365e-06
3:86500502 A G 0.062989 9.2512e-06
3:86503033 T G 0.069173 -4.5111e-06
3:86504385 A G 0.050392 -6.5054e-06
3:86512653 T C 0.140957 1.2076e-05
3:86513456 T C 0.065824 8.4129e-06
3:86532185 T C 0.453499 -1.8055e-05
3:86540035 C A 0.075938 -5.5260e-06
3:86542718 C G 0.070213 6.1425e-06
3:86542834 A G 0.615908 -2.0451e-05
3:86546333 C T 0.039329 -2.4815e-06
3:86561893 T C 0.279153 -2.8805e-05
3:86565628 T C 0.080355 -5.1244e-05
3:86566745 A G 0.095943 -1.4020e-05
3:86570685 G A 0.963690 -4.1705e-05
3:86576026 C G 0.046768 -3.6613e-07
3:86593947 T G 0.633591 -2.3288e-05
3:86597140 G T 0.033560 -1.2834e-05
3:86611137 G A 0.035729 2.7063e-06
3:86614715 T C 0.067956 4.1921e-06
3:86618842 C T 0.040764 1.0799e-05
3:86654878 G A 0.032400 5.6099e-06
3:86659464 T C 0.180510 -1.8154e-05
3:86666009 A C 1.655190 2.1557e-05
3:86669969 T C 0.049821 1.2458e-05
3:86684769 A C 0.621712 -1.9080e-05
3:86684975 C G 0.298130 -3.0714e-06
3:86691640 G A 0.071801 -1.6341e-06
3:86701944 C A 0.036317 1.1995e-05
3:86703243 T C 0.079440 -3.7897e-05
3:86716070 A G 0.026910 -3.0180e-06
3:86724011 T C 0.687577 -2.3468e-05
3:86763610 A G 0.105425 -1.8008e-05
3:86778385 C T 0.096555 -3.7366e-05
3:86784220 T G 0.759112 1.5111e-05
3:86790149 C T 0.719168 1.5404e-05
3:86801926 T G 0.035984 6.5297e-06
3:86805828 A G 0.178378 6.4159e-06
3:86809057 C A 0.028627 5.4525e-06
3:86812386 G T 0.039778 6.8830e-06
3:86844802 A G 0.067106 -1.1642e-05
3:86854808 T C 0.034348 2.7333e-05
3:86889207 C T 0.048985 6.6597e-06
3:86889617 A G 0.122710 1.1487e-06
3:86896832 G A 0.249336 -8.9238e-06
3:86906568 C A 0.185324 4.8088e-06
3:86916394 A G 0.093206 -1.5512e-05
3:86916882 G A 1.234656 -1.3050e-05
3:86928199 A C 1.271381 -1.1908e-05
3:86937265 C T 0.107064 -5.8259e-06
3:86944049 A G 0.105123 -1.2337e-05
3:86959091 G A 0.276599 -1.9328e-05
3:86959960 A G 0.035426 -4.6500e-06
3:86964922 G A 1.271914 -1.5628e-05
3:86973666 G T 0.351834 -2.7398e-05
3:86974124 C A 0.031527 1.3732e-05
3:86974632 T G 0.034685 -1.3710e-05
3:86986970 C T 0.108301 -1.8957e-05
3:86988351 A G 0.030969 1.3935e-05
3:86993787 G A 0.098870 -3.0774e-06
3:86995306 G A 1.266267 -3.4168e-05
3:86997391 G T 0.065991 8.6301e-06
3:87001049 A G 1.498309 -1.6992e-05
3:87001527 G A 0.090408 -1.1702e-06
3:87006367 G A 0.090486 8.9424e-06
3:87015443 T C 0.043334 -3.7967e-06
3:87018099 A T 0.023051 -2.0345e-06
3:87020552 A C 0.044881 4.5471e-06
3:87021285 A G 0.063492 1.5778e-05
3:87037299 C T 1.451976 -1.0793e-05
3:87037543 G A 0.180364 -3.1751e-05
3:87038795 T C 0.061105 7.2744e-06
3:87044278 A G 0.126671 -2.0816e-05
3:87051183 C T 0.046860 2.2156e-06
3:87051596 A C 0.099581 2.5866e-08
3:87064974 T C 0.027817 -1.5272e-05
3:87065071 G A 0.038037 1.7459e-07
3:87065836 C A 1.470199 -6.9972e-06
3:87085522 G A 0.054928 2.2004e-06
3:87087944 C T 1.532473 -2.7570e-06
3:87093644 C T 0.024618 -2.5198e-05
3:87096861 G A 0.984578 -3.0446e-06
3:87103453 T C 1.693509 2.0027e-05
3:87103605 G C 0.025886 -1.1703e-06
3:87110674 C T 1.808427 1.6786e-05
3:87120845 T C 0.053734 -1.0159e-05
3:87122690 G A 0.055924 -1.7176e-05
3:87128172 G T 1.679801 2.7641e-05
3:87134800 G A 0.138237 -2.1674e-05
3:87138431 A G 0.199454 -2.3273e-05
3:87152169 G A 0.251981 -2.3267e-05
3:87154497 G A 0.042015 1.6646e-05
3:87173324 A G 0.994485 4.5546e-06
3:87177413 A G 0.090078 -1.2300e-05
3:87185751 G A 0.098421 8.5943e-06
3:87189927 C T 0.114890 -9.3983e-06
3:87196208 A G 0.040380 -5.9358e-06
3:87204024 T C 1.225061 -1.6345e-05
3:87211142 A G 1.361201 -4.8152e-06
3:87215077 T G 0.133358 2.2517e-05
3:87236373 C G 0.121622 -1.4491e-05
3:87240325 T C 0.032040 2.4985e-06
3:87241497 T C 0.684313 2.0415e-05
3:87251069 C T 0.070978 -3.4204e-06
3:87260176 G A 0.051385 -8.4694e-06
3:87261319 G A 0.044759 1.8351e-05
3:87266077 C T 0.150316 -2.0436e-05
3:87276522 A C 0.031836 -7.3853e-06
3:87276699 T C 0.146828 -1.6997e-05
3:87280397 T C 0.057035 -5.3295e-06
3:87280696 A C 0.086933 -6.5771e-06
3:87285584 C T 0.038942 -1.7163e-05
3:87303203 C T 0.034556 1.5765e-05
3:87318299 A G 0.032951 1.0166e-07
3:87325753 A G 0.098000 -7.1552e-06
3:87327824 C T 0.042940 3.2413e-05
3:87327901 C A 1.872823 6.2519e-06
3:87328365 A G 0.237403 1.3792e-05
3:87345033 A G 0.047509 1.7461e-05
3:87352350 T C 0.035226 -1.9168e-05
3:87354991 T C 1.879391 5.9167e-06
3:87356524 C T 0.870110 3.2887e-05
3:87360523 T C 0.110715 -3.4425e-06
3:87367660 T C 0.129625 -1.0104e-05
3:87380025 G T 0.564167 3.0364e-05
3:87388376 T C 0.057749 8.8209e-06
3:87397841 C T 0.228910 5.7449e-06
3:87403681 A G 1.567583 1.2074e-05
3:87404425 G A 1.776798 1.2834e-05
3:87411172 C A 0.060238 3.2278e-06
3:87413938 T C 1.396348 2.0211e-05
3:87422515 A G 0.042783 4.7881e-07
3:87423728 A G 0.060051 1.5471e-05
3:87427186 T C 0.562892 1.6795e-05
3:87427829 G T 0.107822 1.2923e-05
3:87439269 T C 1.940619 -1.5961e-05
3:87458840 A G 0.118698 1.3546e-05
3:87470838 A G 0.066569 9.5084e-06
3:87471221 T C 0.106003 2.1934e-05
3:87473426 C A 1.639677 3.3705e-05
3:87488369 T G 0.358168 -5.4840e-06
3:87489314 T C 0.075949 -1.8655e-05
3:87489771 A G 0.062190 3.4306e-05
3:87489902 T C 0.046343 1.7957e-05
3:87493858 C T 0.037973 5.1300e-05
3:87496872 T C 0.053914 -1.8822e-05
3:87497931 T C 0.114574 -2.5123e-05
3:87521293 T C 1.281869 3.6468e-05
3:87530357 T G 0.026498 -8.3975e-06
3:87534424 G C 0.146461 1.4140e-05
3:87535317 A G 1.809199 3.1516e-05
3:87541905 A C 0.169196 -1.2745e-05
3:87559995 A G 0.047659 2.3362e-05
3:87564872 G A 0.078971 5.4528e-05
3:87565245 C T 0.062268 1.5377e-05
3:87567548 A G 1.221424 3.0974e-05
3:87581776 C G 0.118579 6.8931e-06
3:87582409 T C 0.423587 -8.3568e-06
3:87582728 G T 1.395110 2.8630e-05
3:87590636 A C 1.171671 4.5745e-05
3:87591038 T C 0.095079 -7.9201e-08
3:87591666 C T 0.023129 1.0619e-05
3:87593728 G A 0.670479 1.5065e-05
3:87596319 G A 1.356587 8.1859e-06
3:87611243 C A 0.051871 -2.9237e-06
3:87625928 C A 0.049454 -1.3361e-05
3:87641652 A G 0.063060 -7.4740e-07
3:87648534 C T 0.036592 6.1263e-06
3:87649547 C T 0.509045 -1.1151e-05
3:87664602 T C 0.093546 2.0869e-05
3:87677344 T C 0.160172 -5.9717e-06
3:87680670 T C 0.243414 3.9244e-06
3:87686989 A G 0.026879 -2.9935e-07
3:87692373 G A 0.028542 1.0640e-06
3:87703580 A G 0.050096 -8.0063e-06
3:87704963 G A 0.582447 2.3817e-06
3:87712501 C T 0.112823 1.6071e-05
3:87716835 A C 0.181449 7.5250e-06
3:87718351 G A 0.718372 -3.1440e-06
3:87721275 T G 0.106397 -1.9893e-06
3:87766123 T C 0.046119 2.3604e-05
3:87775873 T C 0.364597 -1.6104e-05
3:87783976 G A 0.467856 -4.1056e-06
3:87796751 C G 0.101179 2.2915e-05
3:87812006 T C 0.413228 1.3033e-05
3:87816694 T C 0.180748 1.2450e-05
3:87840314 C T 0.454175 8.0751e-06
3:87840870 C T 1.948075 1.7106e-05
3:87867846 T C 0.095620 8.4715e-06
3:87881321 A C 0.216028 -2.3172e-05
3:87891146 G C 0.102263 -5.3383e-06
3:87907365 C T 0.217031 -6.1106e-06
3:87920980 A G 0.141681 2.0687e-05
3:87928198 G C 0.060031 -6.4144e-06
3:87949733 C T 0.221957 -6.3479e-06
3:87978852 C G 0.063478 4.0559e-06
3:87979209 G T 1.878269 1.9020e-05
3:87983413 G A 0.745754 -1.6954e-06
3:87997315 G A 0.089269 3.7027e-05
3:88001643 T C 0.099329 -1.2838e-05
3:88005139 T C 0.027481 -2.1893e-06
3:88013368 G A 0.621783 -1.3642e-05
3:88015859 T C 0.048553 -3.9933e-06
3:88016037 T C 0.119905 -2.2542e-05
3:88019493 C T 0.282151 2.5650e-05
3:88022363 C T 1.838791 8.1067e-06
3:88023529 C T 0.028297 -1.2600e-06
3:88026035 C T 0.046659 2.1721e-05
3:88031527 G A 0.062455 5.7129e-06
3:88031836 A G 1.213913 1.4510e-05
3:88033202 T C 0.084455 3.3535e-06
3:88044451 A G 0.051263 -1.1404e-05
3:88046767 A G 0.065926 -4.6503e-06
3:88050964 C T 0.065175 -6.1116e-06
3:88067937 C T 1.924011 2.0826e-05
3:88072777 G A 1.913801 3.3603e-05
3:88080774 T A 0.122917 1.3944e-05
3:88088822 A G 0.165449 7.0812e-06
3:88091543 C A 1.314701 1.7865e-05
3:88094764 G A 1.918034 2.1449e-05
3:88096998 T C 0.124247 7.3957e-07
3:88098032 G C 0.031306 2.1360e-05
3:88104411 C A 0.229206 -2.1532e-05
3:88121425 A G 0.087369 -4.0318e-06
3:88124769 G T 0.063730 1.2205e-05
3:88128442 A G 0.050382 -7.4792e-06
3:88128809 A G 0.065481 -1.0362e-05
3:88160190 C G 0.031098 9.0809e-06
3:88171228 C A 0.257050 5.0393e-06
3:88225600 A G 0.076921 -6.5818e-06
3:88245858 A G 1.688943 3.0231e-05
3:88254280 C A 0.077995 -1.0870e-05
3:88258983 G A 0.121023 7.8349e-07
3:88264569 C T 1.769240 2.6973e-05
3:88270639 A C 1.686615 3.8942e-05
3:88274601 T C 0.064420 -9.0556e-06
3:88277712 C T 0.491431 1.0347e-05
3:88278490 A G 0.127296 1.1519e-05
3:88279236 A T 0.182543 1.0566e-05
3:88287780 T C 0.041090 2.0989e-05
3:88287868 C T 0.112092 8.6581e-06
3:88292309 C T 0.074711 1.0299e-05
3:88296807 C T 1.726913 2.9683e-06
3:88301893 C A 0.052605 1.4962e-05
3:88313265 G T 1.661796 8.8744e-06
3:88324396 T C 1.095093 2.8885e-06
3:88329736 G T 0.025978 8.6308e-06
3:88330566 G A 0.106061 2.1080e-05
3:88332156 G T 0.044446 2.0652e-05
3:88347211 G A 0.134007 7.3492e-06
3:88349956 T C 0.051990 -1.7685e-05
3:88354316 T C 0.886888 -3.5272e-06
3:88354524 T G 0.048838 -1.4805e-05
3:88358364 A G 0.062047 2.7797e-05
3:88361631 T C 0.031115 2.2185e-06
3:88365696 G T 0.486093 2.3839e-06
3:88365729 C T 0.221274 -3.7386e-06
3:88374390 T G 0.021997 1.1328e-05
3:88374941 G T 0.376908 1.1868e-05
3:88382725 A G 0.215603 -5.8716e-06
3:88382904 C T 0.066752 -7.3283e-06
3:88382967 G A 1.120146 3.1481e-06
3:88392577 T G 0.110124 4.8749e-06
3:88398852 G A 0.026910 6.2963e-06
3:88399733 A C 0.378798 -6.6552e-07
3:88402151 C A 0.036079 1.5032e-05
3:88410879 G A 0.037826 2.0449e-05
3:88418911 G T 0.222467 5.5590e-06
3:88426964 T C 0.213006 -5.0091e-06
3:88430140 A G 0.049481 1.4600e-05
3:88432316 G C 0.055866 -1.1739e-06
3:88433354 G A 0.062088 -1.3350e-05
3:88436093 A G 0.063342 -5.7733e-06
3:88442694 G T 0.029374 5.4342e-06
3:88449404 T C 0.070710 1.7835e-06
3:88455705 C T 0.372247 -2.4988e-05
3:88458338 G A 0.067541 1.1753e-05
3:88459954 A G 0.038292 -1.3320e-05
3:88464173 C A 0.022133 -2.5614e-06
3:88466055 G A 0.949173 -2.5544e-05
3:88479786 A G 0.315014 -3.4409e-05
3:88483865 C T 0.146186 1.3735e-05
3:88488383 A G 0.062876 -8.5119e-06
3:88490356 G T 0.245984 1.2684e-05
3:88490835 C G 0.246130 -6.6594e-06
3:88515285 T C 0.065457 -1.3976e-05
3:88521785 T C 0.065572 2.3942e-06
3:88524175 T C 0.540116 -2.0570e-05
3:88525093 A G 0.040621 3.3882e-05
3:88535273 G T 1.472212 3.4714e-06
3:88542423 T C 0.033512 1.3043e-06
3:88547484 T C 0.371346 -1.9295e-05
3:88562904 G A 0.158928 -1.1700e-05
3:88580113 T G 0.087753 1.0847e-05
3:88597404 G A 0.319845 -1.7409e-05
3:88614754 T C 0.110790 9.0198e-06
3:88615092 T C 0.027375 -8.2614e-06
3:88619296 T C 0.060265 4.5264e-07
3:88623037 G A 0.543088 -2.3214e-05
3:88624775 G A 0.197227 -4.9613e-06
3:88625185 T C 0.022228 -1.9311e-06
3:88625415 T C 0.036422 -3.6228e-05
3:88640845 T C 0.200593 8.2989e-06
3:88647357 G A 0.050848 -5.0782e-06
3:88659709 C A 0.469794 -1.9445e-05
3:88667332 G A 0.065637 3.3476e-06
3:88674897 C A 0.020916 3.1517e-06
3:88675405 C T 0.331350 -2.6358e-05
3:88684386 T C 0.036636 1.9436e-05
3:88692480 A G 0.030075 6.3135e-06
3:88709905 T C 0.817253 3.7121e-05
3:88710494 C T 0.140052 -1.9701e-07
3:88732572 C T 0.021752 8.0009e-06
3:88754891 G C 0.062462 -2.0408e-06
3:88755488 G A 0.074698 2.4249e-05
3:88755698 C T 0.022874 -1.6836e-05
3:88756095 A G 0.153978 8.0768e-06
3:88758184 A G 1.003668 -2.1053e-05
3:88758243 T C 0.409063 -1.4721e-05
3:88761581 A G 1.851530 -7.1136e-06
3:88761738 A G 0.049988 -1.5239e-05
3:88770445 G T 0.049709 2.4040e-06
3:88773006 T C 0.055084 -2.3065e-05
3:88777721 A G 0.248762 3.2764e-06
3:88791125 T G 0.055370 5.5324e-07
3:88795383 C G 0.137064 -2.3464e-05
3:88795626 C T 1.312484 3.2944e-05
3:88806057 G C 1.637844 8.6321e-06
3:88808807 T C 0.038744 -1.3420e-05
3:88815135 C T 0.552590 -4.0925e-05
3:88815354 G C 0.086338 1.3363e-05
3:88833306 G T 0.235581 1.5162e-05
3:88861764 C T 1.622535 5.9110e-06
3:88871273 T C 0.943250 4.7980e-06
3:88889270 T C 0.071872 1.0804e-05
3:88890860 G A 0.096759 -1.6324e-05
3:88925519 T G 0.133990 7.1725e-06
3:88933154 T C 0.142714 3.1694e-05
3:88934655 C T 1.302112 9.2568e-08
3:88950535 T C 0.035457 2.2655e-05
3:88969330 G A 0.047312 -2.6375e-05
3:88972500 G C 0.035069 2.2535e-08
3:88973798 G T 0.083816 2.8165e-05
3:88978277 G A 1.612284 1.1450e-05
3:88979119 T C 0.023527 -1.0062e-05
3:88989354 C T 0.246793 2.0442e-05
3:88996797 C T 0.063407 -1.7982e-07
3:88997832 T C 0.812670 5.3211e-06
3:89012406 T C 0.025264 2.0170e-06
3:89013058 T G 1.673943 -1.1634e-05
3:89034908 G A 0.150820 5.0562e-06
3:89062317 T G 0.057365 -4.5323e-06
3:89063354 A G 0.077747 -9.9293e-07
3:89065754 A G 0.937443 -5.4731e-06
3:89076933 A G 0.104772 2.0265e-05
3:89080294 A G 0.130373 6.0615e-06
3:89107320 C T 0.775292 3.5193e-05
3:89107560 G T 0.048111 -1.1257e-05
3:89108180 G A 0.036280 2.5520e-05
3:89109620 G A 0.037548 1.7843e-05
3:89111407 C T 0.110841 4.2686e-06
3:89117266 G A 0.040726 1.2031e-05
3:89135125 T G 0.280669 -1.1307e-05
3:89171930 T C 0.033335 -1.5849e-05
3:89172791 T C 0.062271 1.3884e-05
3:89183016 C A 0.450031 9.2534e-06
3:89192869 A G 0.196704 -4.5976e-05
3:89195493 T C 0.078944 -3.0040e-05
3:89213312 G A 0.264469 5.9131e-06
3:89215555 T G 1.886609 -1.7701e-05
3:89227100 G A 0.043293 -2.4274e-05
3:89263679 G A 0.198917 -6.0060e-05
3:89286083 T G 0.348383 -3.2317e-05
3:89299059 T C 0.572768 1.3065e-06
3:89323057 T C 0.053894 3.2007e-06
3:89328382 C G 0.065443 1.7632e-06
3:89332453 G A 0.922181 -2.4186e-05
3:89336522 A C 0.114557 9.0100e-06
3:89364655 C A 0.038615 -1.4026e-05
3:89367901 C T 0.938116 -2.0056e-05
3:89421529 A G 0.055988 1.7449e-06
3:89426579 T A 0.039849 -3.8312e-06
3:89428776 T C 0.564289 -1.3719e-05
3:89443641 G A 0.020409 -5.8795e-06
3:89461949 T C 0.030435 5.3439e-06
3:89463290 T C 0.507913 -2.8145e-05
3:89466864 C T 0.133831 -3.1769e-05
3:89486346 T C 0.078009 -7.7397e-06
3:89490810 T C 0.063903 -3.9038e-06
3:89521664 A G 0.178868 -8.7588e-06
3:89521693 C T 0.788334 -5.7877e-05
3:89525505 G A 0.809603 -6.3351e-05
3:89530956 A G 0.528655 -2.5234e-05
3:89532620 A G 0.031241 -2.5890e-06
3:89534248 C T 0.550458 -2.6474e-05
3:89534377 C T 0.802820 -4.3870e-05
3:89534925 G A 0.042804 3.9391e-06
3:89543067 T C 0.202565 -4.2892e-07
3:89563810 G A 0.037058 -1.0199e-05
3:89571946 T C 0.029585 1.3572e-05
3:89573786 C T 0.246310 5.7165e-05
3:89577028 C T 0.058691 -1.3305e-05
3:89584935 C G 0.181506 -6.3781e-06
3:89624884 A G 0.041614 -2.1520e-05
3:89635377 C T 0.072284 5.9842e-06
3:89639259 C A 0.106207 9.2131e-07
3:89646932 A G 0.039132 -3.8401e-05
3:89649101 T C 0.067330 1.0527e-05
3:89649621 C T 0.119541 1.6965e-05
3:89651139 G A 0.042511 3.8820e-06
3:89678909 T G 0.062200 -1.7429e-05
3:89689122 A C 0.093165 -4.7415e-05
3:89703565 C A 0.062162 -1.2688e-05
3:89707750 A G 0.102600 1.2951e-05
3:89708622 A G 0.047264 -4.1438e-06
3:89721082 G C 0.064355 -6.3328e-05
3:89723742 G T 0.076822 2.5088e-05
3:89727003 A C 0.026236 2.0100e-06
3:89727068 T C 0.071797 2.4087e-06
3:89729256 G A 0.180160 1.9227e-07
3:89730658 T C 0.035368 -4.7578e-06
3:89747810 T C 0.076010 -1.0461e-05
3:89751559 A G 0.024955 1.9521e-05
3:89763171 T C 0.063923 -2.5887e-05
3:89767245 A G 0.080328 -8.9300e-06
3:89770615 C A 0.046785 -3.3265e-05
3:89770695 G T 1.597934 -4.4710e-05
3:89790574 C A 0.084098 3.2802e-05
3:89791518 C T 0.056298 -9.3971e-07
3:89821429 T C 0.124739 -7.5267e-06
3:89823487 T C 0.864384 -1.4417e-05
3:89833691 A C 0.034855 -5.7905e-06
3:89839503 T C 0.081028 3.0807e-05
3:89861361 G A 0.093913 3.0342e-05
3:89877200 A G 0.042171 -8.7612e-06
3:89880178 T C 0.063505 2.7389e-05
3:89911476 A G 0.030456 1.0676e-05
3:89926795 T G 0.065671 -6.0352e-06
3:89937757 G A 0.099785 -1.2682e-05
3:89955506 G A 0.170103 -1.2065e-05
3:89960940 A G 0.025104 1.6865e-05
3:89962587 T C 0.473568 9.7138e-06
3:89974444 A G 0.036657 2.1839e-05
3:89975677 T C 0.042059 2.0128e-05
3:89983366 T C 0.050453 1.1498e-05
3:89984654 C T 0.080783 -7.7071e-06
3:89987083 A G 0.027977 -3.0327e-05
3:90001588 T G 0.825783 -2.3731e-05
3:90003315 G C 0.034988 -8.8894e-06
3:90003931 G A 0.100971 3.2352e-05
3:90005415 C T 1.975579 -2.5723e-06
3:90022028 C A 0.058701 -3.9015e-05
3:90030947 A G 0.036171 -5.6976e-07
3:90032621 G C 0.029833 2.5284e-05
3:90074289 T C 0.073644 1.4635e-07
3:90082867 C A 0.227288 2.2915e-05
3:90088917 G T 0.027940 3.2357e-05
3:90108471 A C 0.050120 -2.7647e-05
3:90108616 A C 0.065321 4.1920e-06
3:90110972 T C 0.030316 -3.0256e-05
3:90111765 G A 1.663890 -1.9853e-05
3:90117482 G C 0.053863 -3.4869e-06
3:90119550 C T 0.030279 7.2540e-06
3:90125639 A G 0.024360 -6.2015e-06
3:90139504 A G 0.059228 -1.6726e-05
3:90140163 G A 1.922872 3.4475e-06
3:90143583 A C 0.057858 -2.5352e-06
3:90149475 A G 0.038812 -5.3640e-06
3:90171212 A G 0.030177 2.0564e-05
3:90180985 T C 1.307208 -2.7008e-05
3:90183755 A G 0.105615 1.6816e-06
3:90185363 C G 0.095022 -1.0350e-05
3:90192355 A G 1.890165 -2.6154e-05
3:90194352 T G 0.334498 2.2443e-05
3:90236166 G T 0.081042 6.8476e-05
3:90264056 T C 0.199607 2.1405e-05
3:90264768 G A 1.898379 -3.4247e-05
3:90298313 A G 0.501402 1.3575e-05
3:90302223 T G 0.503327 6.0040e-06
3:90355624 A G 0.027430 2.8532e-05
3:90438692 G C 0.299086 4.0441e-06
3:90485813 T C 0.037143 -7.9998e-06
3:93529128 T C 0.104902 -4.2655e-05
3:93536704 G A 0.028997 2.6193e-05
3:93539479 T C 0.071233 1.4661e-06
3:93539608 T C 0.247014 5.6423e-06
3:93545404 T C 1.967566 -1.5530e-05
3:93546445 T C 0.185586 2.1339e-05
3:93562572 T G 0.521781 3.2414e-05
3:93583790 G A 0.037694 2.0900e-06
3:93593119 C T 0.802300 -8.6220e-06
3:93605739 C T 0.115815 -8.5003e-06
3:93647895 C T 0.028555 2.7314e-05
3:93650508 A G 1.665604 -3.2334e-05
3:93676563 T C 0.155249 3.0342e-05
3:93681489 T C 0.529682 3.4023e-05
3:93715030 C T 0.069802 -1.4139e-05
3:93725515 C A 0.061448 4.9635e-06
3:93752529 G A 0.055624 -1.8608e-05
3:93759765 G A 0.106737 -8.8919e-06
3:93768268 G C 0.219884 -1.8470e-05
3:93779860 T C 0.219758 -1.5468e-05
3:93781615 T G 0.242951 2.4176e-05
3:93797787 A G 0.097514 3.2631e-06
3:93812793 T G 0.523753 4.0016e-05
3:93818956 A G 0.021075 -7.2465e-06
3:93831288 A G 0.639747 -1.3450e-05
3:93845062 G A 0.020195 1.4772e-06
3:93850168 A G 0.020691 7.2266e-06
3:93852257 G A 0.040284 -2.5267e-06
3:93862561 G A 0.136635 -1.4409e-05
3:93869349 A G 0.039948 4.1799e-06
3:93869952 A C 0.217633 -1.8131e-05
3:93883598 C T 0.071121 1.3153e-05
3:93895100 A G 0.056559 4.8432e-06
3:93903459 A C 0.125341 3.1678e-05
3:93912190 C A 1.072865 -1.0421e-04
3:93913339 C G 0.031792 -6.7136e-06
3:93923823 C T 0.042522 -2.0533e-05
3:93925098 T C 0.045612 1.2491e-05
3:93946007 T C 0.163042 2.8308e-05
3:93965012 C G 0.238294 -8.4221e-06
3:93976211 G A 0.157388 1.8056e-06
3:93977404 T G 0.052728 -7.5794e-06
3:93978741 C T 1.096960 -1.3810e-04
3:93984434 G A 0.774646 -8.9704e-05
3:93991319 A G 0.235448 -2.8902e-06
3:93996560 A T 0.040828 -9.0167e-06
3:94000113 T G 0.028287 2.2449e-05
3:94018657 T C 0.086260 -1.4299e-05
3:94027407 C T 0.093465 1.0950e-05
3:94039318 G A 0.477923 -9.2373e-06
3:94042394 T C 0.158479 3.7173e-05
3:94042656 C T 0.058984 -1.2386e-06
3:94045567 A C 1.122550 -5.4985e-05
3:94050286 G A 0.065413 -1.5193e-05
3:94061278 G A 1.614008 -8.0404e-06
3:94067947 C T 0.585303 5.1165e-05
3:94069313 T G 1.632132 -9.2216e-06
3:94071618 C T 0.291817 7.4105e-06
3:94080666 T C 0.024384 -8.5928e-06
3:94093919 T C 0.172714 2.8637e-05
3:94099519 G C 0.187813 1.3300e-05
3:94122632 A G 0.087202 -1.1892e-05
3:94125103 T G 1.889003 -2.1518e-05
3:94126503 C T 0.264527 -6.8632e-06
3:94136129 C A 0.069564 1.6138e-06
3:94138587 T A 0.030476 -2.5461e-05
3:94141581 A G 0.044041 -2.6246e-05
3:94143342 T G 0.036990 -2.2206e-05
3:94144836 C T 0.155059 4.5964e-06
3:94153143 G T 0.519007 -2.6041e-06
3:94176332 T C 1.118504 -5.3042e-05
3:94180393 A G 0.068792 -5.7584e-07
3:94182127 A C 0.049093 4.5688e-06
3:94183112 C A 0.477967 4.0778e-05
3:94194009 A G 0.118814 1.7462e-05
3:94215091 A G 0.074228 7.5967e-06
3:94216669 G A 0.065069 -2.0235e-05
3:94227870 A G 0.133841 -5.4722e-06
3:94246856 G T 0.049046 -4.7633e-06
3:94247735 T C 0.877045 3.3535e-05
3:94251976 C T 0.140175 4.3970e-06
3:94252199 A T 0.264217 -2.5671e-05
3:94253526 T G 0.584678 1.7179e-05
3:94255394 A G 1.837815 -1.1222e-05
3:94256654 T C 1.095304 4.2696e-06
3:94265487 A C 0.094430 -1.4950e-05
3:94267127 G A 1.418165 -4.1111e-07
3:94268778 A C 0.026808 1.1096e-05
3:94277347 C A 0.053163 -7.8561e-06
3:94296236 A C 1.048328 8.9969e-06
3:94305500 A G 0.209868 -1.4972e-06
3:94323810 T C 1.401288 3.4116e-06
3:94326815 G A 0.041675 2.1605e-05
3:94329150 G A 0.021225 -2.3374e-07
3:94332213 C T 0.149657 -1.4790e-06
3:94362594 A G 0.139502 1.1896e-05
3:94373578 G A 0.063369 -4.9837e-06
3:94394370 C T 0.073392 -2.6390e-06
3:94415669 T G 0.142157 -8.5906e-06
3:94422133 G A 1.181513 1.1033e-05
3:94436973 G A 1.391660 1.1269e-05
3:94438792 A G 0.088086 5.0338e-06
3:94441383 A G 1.387559 1.3057e-05
3:94442734 T C 0.258081 2.6099e-05
3:94447199 C T 0.405490 4.8724e-06
3:94456365 T C 0.209096 -3.5301e-06
3:94457044 A G 0.035396 -1.2351e-05
3:94458047 T C 0.120687 -2.6493e-06
3:94461872 T C 0.126079 -6.9490e-06
3:94490276 A C 0.112820 -3.5065e-05
3:94498464 G A 0.037837 1.0250e-05
3:94499176 A G 0.036640 -1.4839e-05
3:94505895 A C 0.104483 6.0055e-05
3:94520561 A G 0.178803 -2.4693e-06
3:94525813 C A 0.785060 7.9266e-05
3:94529404 A C 0.195752 -1.1330e-06
3:94532753 G A 0.047557 -3.2443e-06
3:94549686 G T 0.170090 2.8496e-05
3:94564520 T C 0.026882 -9.1879e-06
3:94582984 G A 1.891491 3.1903e-05
3:94583795 G T 0.765688 -1.8402e-05
3:94584683 T C 1.124627 4.0502e-05
3:94587113 T C 0.051303 -2.1424e-05
3:94589382 T C 0.054775 5.0213e-06
3:94592014 G A 0.768533 -1.5705e-05
3:94597996 A C 0.117634 -2.2136e-05
3:94609667 C T 0.526041 2.3983e-05
3:94614746 A G 0.183577 -4.1594e-05
3:94623056 A G 0.029272 -1.6053e-05
3:94625185 C T 0.023234 -1.0900e-05
3:94625622 G A 0.195996 -2.5509e-05
3:94650344 T C 0.089103 -8.2589e-07
3:94667847 C T 0.024139 2.1293e-05
3:94675697 T G 0.153012 1.2790e-05
3:94683120 G A 0.088773 7.6307e-08
3:94684838 C A 0.748274 -7.6777e-06
3:94697628 A G 0.108237 -1.0954e-05
3:94712832 T C 0.071444 -1.1824e-05
3:94744310 G A 0.042651 -1.5258e-05
3:94756312 T C 0.025580 2.0625e-05
3:94759174 A G 0.201327 6.7532e-06
3:94762681 T C 0.030003 1.6773e-05
3:94776351 C G 0.032156 7.4618e-06
3:94798322 C T 0.749066 -1.2775e-05
3:94805559 G A 0.024768 5.4338e-06
3:94807321 A G 0.066181 -9.6689e-06
3:94807394 G A 0.116753 -1.9388e-05
3:94807686 G A 0.059748 5.2705e-06
3:94819667 G C 0.052847 6.7587e-06
3:94820441 G C 0.033679 -1.5348e-06
3:94822521 A C 0.877984 -2.6498e-05
3:94837993 T G 0.054577 3.8618e-06
3:94840854 G T 0.171875 1.0121e-05
3:94856160 C A 0.026274 -1.6207e-05
3:94863994 T G 0.120272 -1.4089e-05
3:94865190 G A 1.390266 -4.6082e-05
3:94911167 C T 0.121095 -1.9202e-05
3:94914058 T C 0.058545 -5.5340e-06
3:94915056 G T 0.785543 -1.8629e-05
3:94917899 G C 0.341672 5.4088e-05
3:94952592 T C 0.731540 -2.5012e-05
3:94958861 G A 0.074942 -7.4970e-06
3:94974431 C T 0.077074 4.0050e-07
3:94975525 C T 0.246307 -1.8961e-05
3:94977532 T C 0.084271 -1.9951e-05
3:94983900 G T 1.121853 4.4346e-05
3:95011897 T C 0.046302 1.5736e-05
3:95015831 T C 0.030772 1.6392e-05
3:95017966 G A 0.146305 -1.2839e-05
3:95022367 A G 0.447746 -9.3833e-06
3:95026759 T C 0.081201 -1.7450e-05
3:95027685 A G 0.074494 -1.1626e-05
3:95029952 T C 0.058756 8.3105e-06
3:95030962 G A 1.197132 5.7976e-05
3:95032201 A G 0.091428 1.1397e-05
3:95032395 T C 0.039428 -1.4322e-05
3:95035216 T C 0.025196 -5.4015e-07
3:95041124 A G 0.045568 -6.6664e-06
3:95041831 C T 0.184179 1.9108e-05
3:95048893 C T 0.045139 -2.5870e-05
3:95059815 T C 0.620893 2.8842e-05
3:95064422 A C 0.088032 1.4075e-05
3:95070188 G C 0.131594 -6.9332e-05
3:95071874 T C 0.100251 7.8058e-05
3:95075462 A C 0.123828 -1.6237e-05
3:95078603 C T 0.192464 -7.9246e-06
3:95085171 A C 0.726712 6.1471e-06
3:95087142 G A 0.988349 -1.8591e-05
3:95094734 C T 0.037456 2.1186e-06
3:95095023 A G 0.452527 1.2531e-05
3:95101155 T C 0.083561 1.1465e-05
3:95108627 G A 0.093118 1.4690e-06
3:95111840 T C 0.054448 -1.5545e-05
3:95118102 A G 0.197938 -2.2051e-05
3:95130376 G T 0.099734 -4.3185e-07
3:95160719 T C 0.054122 -3.8985e-05
3:95168205 C T 0.038003 7.4003e-06
3:95176677 A C 0.872649 -1.3998e-06
3:95177030 T C 0.044779 2.5695e-05
3:95183004 C T 0.908429 -1.7059e-06
3:95183693 T C 0.251186 -2.6928e-05
3:95208445 A G 0.052595 1.3532e-05
3:95212043 A G 0.036065 1.2623e-06
3:95221216 C T 0.036834 7.9010e-07
3:95226789 A G 0.197989 4.5089e-06
3:95227614 T C 0.153179 6.1213e-06
3:95244965 C T 1.953824 1.2575e-05
3:95247695 C T 0.022575 1.2400e-05
3:95249121 A G 0.056536 -5.2035e-06
3:95255136 A G 0.038394 -7.8936e-07
3:95265661 G A 0.129101 3.6047e-05
3:95296753 T C 0.043909 3.2206e-05
3:95305670 G T 1.063859 1.4611e-06
3:95320714 G A 0.096106 -4.6078e-06
3:95321743 C G 0.062200 -2.9334e-06
3:95331048 T C 0.851105 -1.0429e-05
3:95344172 C A 0.025380 6.8365e-06
3:95356619 T C 0.058994 2.5723e-05
3:95358906 A G 0.095130 -5.9679e-06
3:95359331 A G 0.037211 6.0591e-07
3:95359405 G A 0.033043 -4.0337e-06
3:95359496 A G 0.044796 2.5898e-05
3:95367910 C A 0.538797 -2.9132e-06
3:95374636 T C 0.210082 -3.9943e-07
3:95383367 A G 0.374004 -2.9365e-06
3:95389510 T C 0.079671 2.6263e-05
3:95404773 C T 0.042185 2.5243e-05
3:95410053 A G 0.718267 3.1653e-05
3:95431074 T C 0.095980 3.9162e-05
3:95438570 T G 0.057573 1.2698e-05
3:95438996 C A 0.280360 1.6608e-05
3:95441862 A G 0.044106 2.9214e-05
3:95449694 A C 0.096545 -6.2419e-06
3:95450714 G T 0.041406 2.5263e-05
3:95451501 A G 0.037296 -2.0470e-05
3:95452089 G A 0.020419 3.8142e-06
3:95456880 A C 0.054156 -4.7571e-06
3:95461725 A G 0.649074 1.6089e-05
3:95479746 C T 0.040193 -1.2913e-05
3:95481802 G A 0.074092 -1.3569e-05
3:95486527 G A 0.036137 5.4490e-06
3:95504779 T G 0.151510 1.6103e-05
3:95508109 A G 0.042868 -2.2921e-05
3:95514348 T G 0.020872 1.5984e-06
3:95516686 A C 0.068020 2.4132e-05
3:95532288 A C 0.181823 -8.3904e-06
3:95536968 A G 0.062268 -6.2234e-07
3:95542732 G A 0.032230 2.4951e-05
3:95542821 T C 0.678129 1.5569e-05
3:95567221 A C 0.022456 -1.8546e-05
3:95601030 T C 0.057913 4.4157e-05
3:95603153 G T 0.666491 2.9825e-05
3:95623644 C A 0.071726 3.7530e-06
3:95640882 G A 0.918979 2.1915e-05
3:95644234 T G 1.091884 3.6408e-05
3:95644274 C T 0.056233 -1.3173e-05
3:95648900 A G 0.042950 -2.6599e-05
3:95671313 A G 0.173996 1.5656e-05
3:95681191 G A 0.061265 3.9192e-06
3:95688843 G A 0.462729 2.8578e-05
3:95704041 C G 0.047071 2.9266e-05
3:95706879 A G 0.038425 -2.5635e-06
3:95711214 T A 0.058586 3.8452e-05
3:95713253 C T 0.308677 1.0381e-05
3:95726984 G A 0.234401 3.4271e-08
3:95727916 T C 0.371101 9.9759e-06
3:95731493 C T 0.071519 2.0917e-05
3:95736603 T C 0.071631 -1.2179e-05
3:95737461 C T 0.035756 9.5289e-06
3:95746913 G T 0.278258 1.1108e-05
3:95751309 T C 0.096922 1.2804e-05
3:95758159 T C 0.033458 6.8725e-07
3:95759720 A G 0.033988 -1.7510e-05
3:95766145 T C 0.050899 -8.3886e-06
3:95778523 T C 0.043474 -7.8297e-06
3:95797500 C T 1.088606 2.2548e-05
3:95807178 A C 0.055376 -7.5451e-06
3:95826542 T C 1.065049 2.9919e-05
3:95829467 A G 0.230909 -1.9620e-07
3:95833922 G A 0.052361 3.6691e-05
3:95845782 A G 0.313783 1.4345e-05
3:95861229 T C 1.722163 -2.2477e-05
3:95863359 C A 0.190047 3.1482e-05
3:95882260 G T 0.932697 -7.2678e-06
3:95886501 C A 0.884998 -1.1976e-05
3:95895263 G A 0.027120 8.5534e-06
3:95910059 T C 0.283018 -2.7633e-05
3:95921182 G A 0.114900 -3.2254e-06
3:95935457 C T 0.068408 -1.5392e-05
3:95935653 C A 1.807934 -1.9985e-05
3:95940194 A G 0.120289 -1.2163e-05
3:95946498 A G 1.080640 -1.3164e-05
3:95957943 A G 0.423699 2.6151e-05
3:95979104 A C 0.049301 -2.5945e-06
3:95980691 C T 0.360864 -3.1096e-06
3:95998128 T C 0.087685 -1.8307e-05
3:95998559 C T 0.060160 -1.0670e-05
3:95999630 G A 0.021460 5.8409e-06
3:96011973 T G 0.408642 -1.3254e-05
3:96023457 C A 0.039475 -8.0915e-06
3:96024742 A G 0.023687 3.5471e-05
3:96025591 T C 0.595108 -1.3566e-05
3:96029931 G A 0.022405 5.8668e-06
3:96040332 G A 1.062890 -3.2449e-05
3:96050029 T G 0.114458 -6.4874e-06
3:96055454 T G 0.046312 -3.0251e-05
3:96056259 A G 0.691133 -1.4471e-05
3:96057308 C G 0.062275 -2.9992e-05
3:96069913 T C 0.139763 -2.5427e-05
3:96073585 T C 0.815090 2.9384e-05
3:96081825 G A 0.046853 -1.4436e-06
3:96084072 T C 0.070108 -2.3207e-05
3:96105142 G C 0.053911 -5.2035e-06
3:96121935 C T 0.443612 -4.3282e-05
3:96138986 T C 0.884518 -5.9156e-05
3:96139221 C T 0.276674 -1.0928e-05
3:96144029 T C 0.991198 -4.8461e-07
3:96154290 T C 0.031537 -1.2604e-05
3:96162869 G A 0.157606 -1.8180e-05
3:96178193 G A 0.163287 -3.1169e-05
3:96187283 A C 0.129513 -1.1504e-05
3:96197469 T C 0.031601 -1.4456e-05
3:96203892 G A 0.035481 2.4469e-05
3:96226112 T C 0.540827 -3.9414e-05
3:96239516 T G 0.132450 -1.2751e-05
3:96242096 A G 0.064134 8.1568e-06
3:96243351 G A 0.038775 -1.1534e-05
3:96244775 A G 1.513064 -2.7703e-05
3:96245055 T G 0.032132 -5.5206e-06
3:96259507 C T 0.024278 2.6918e-05
3:96270105 T C 0.166975 1.3030e-05
3:96274137 C T 0.037578 -1.8349e-05
3:96275546 C T 0.077492 8.7642e-06
3:96276726 T C 0.139913 7.1423e-07
3:96281018 G A 0.020579 5.9854e-06
3:96287652 G T 0.082446 -1.1189e-05
3:96296473 G A 0.218615 2.1288e-05
3:96299198 T C 0.038952 -1.4918e-05
3:96308055 T G 1.498247 2.2311e-06
3:96333148 G A 0.068530 -1.2737e-06
3:96346543 G A 0.080583 -6.9753e-06
3:96347670 A G 1.617537 1.1033e-06
3:96355429 T G 0.036596 2.7709e-06
3:96362420 G A 0.040512 -6.1413e-06
3:96368711 T C 1.618418 5.0759e-06
3:96396377 G T 1.698126 6.5024e-07
3:96408023 A G 0.025373 -8.5813e-07
3:96417783 A G 0.074609 -1.0450e-05
3:96422717 A G 0.077020 1.6328e-06
3:96425327 G A 0.062417 4.7072e-07
3:96427578 T C 0.075350 5.3985e-06
3:96438800 G A 0.044922 -1.1932e-05
3:96442435 T C 0.117817 -1.6708e-05
3:96450345 C T 1.856572 -2.5450e-06
3:96453523 G C 0.147600 -3.0207e-05
3:96466872 C T 0.039744 2.7555e-06
3:96472739 T C 1.653609 1.9696e-05
3:96473272 G C 0.087073 -1.4938e-05
3:96486276 A C 0.056335 -1.9694e-05
3:96530959 C T 0.475118 5.9166e-07
3:96534853 T C 1.799869 -6.2953e-06
3:96545893 G A 0.187442 -2.5100e-05
3:96549123 T C 0.100441 2.1369e-05
3:96559267 C T 0.158078 -1.8635e-06
3:96565080 T C 0.053245 7.7804e-06
3:96583264 G A 0.021371 1.9191e-05
3:96587281 G A 0.087199 1.4524e-06
3:96595809 T G 0.135486 -2.1055e-05
3:96599937 T C 0.093403 3.7705e-06
3:96612914 C G 0.144652 -7.0950e-07
3:96613214 G T 0.049066 8.5964e-06
3:96625332 C T 0.046853 7.5470e-07
3:96632262 G A 0.022442 -2.9165e-06
3:96667749 G A 0.024826 1.3651e-05
3:96668157 G A 0.145009 7.3541e-06
3:96684147 A G 0.021385 2.6055e-05
3:96710451 T C 0.434681 -5.9698e-05
3:96713431 T C 0.130006 1.1234e-05
3:96719929 T C 0.063315 1.7845e-05
3:96739595 C A 0.548164 -2.5833e-05
3:96751716 A G 0.031438 -6.4987e-06
3:96759492 A G 0.116937 -2.7735e-06
3:96760251 T C 0.022690 -9.3328e-06
3:96763148 C T 0.179184 1.8916e-06
3:96764785 C G 0.111589 2.1132e-05
3:96765968 G A 0.133450 1.4042e-05
3:96768299 A G 1.837451 2.5760e-06
3:96771138 A G 0.436384 -4.9152e-05
3:96780366 T G 0.141572 5.5906e-06
3:96785687 A G 0.113129 1.4477e-05
3:96830145 A G 0.200630 -5.4241e-06
3:96831174 C A 0.403518 -3.8121e-05
3:96849665 C T 0.241092 -1.7230e-05
3:96856082 C T 0.032988 9.5386e-06
3:96862258 T C 0.035668 5.4399e-06
3:96872447 G A 0.321032 -1.5369e-05
3:96889813 G A 0.238198 2.4538e-05
3:96896897 G A 0.459663 -1.2871e-05
3:96900268 C A 0.062132 4.2792e-06
3:96919479 T C 0.112755 -5.0906e-07
3:96922673 G A 0.492386 -5.7904e-06
3:96932303 G A 0.381756 2.5786e-05
3:96972081 T C 0.020950 9.8119e-06
3:96972155 C T 0.022803 -1.2133e-05
3:96982615 A G 0.067939 -5.3429e-06
3:97015594 G A 0.052986 -1.6015e-05
3:97016178 G A 0.232918 1.9742e-05
3:97017096 G A 0.280445 -3.9928e-05
3:97033745 C T 0.076329 3.0853e-06
3:97041943 T C 0.095151 -1.8114e-05
3:97044929 C T 0.057756 -1.4391e-05
3:97059005 T C 0.059646 -1.5429e-05
3:97062536 G A 0.051654 -1.6287e-05
3:97062881 G C 0.278945 -2.4358e-06
3:97066819 A C 0.441511 7.3369e-05
3:97113608 C G 0.082993 8.7821e-06
3:97131758 C T 0.084210 -4.8047e-05
3:97152615 A G 0.083153 8.6244e-07
3:97161733 A C 0.080906 -3.7134e-06
3:97167898 T G 0.034818 1.5768e-06
3:97192602 A G 0.096473 -3.6076e-06
3:97193648 C T 0.023809 -6.3962e-06
3:97194242 T C 0.187949 1.9859e-07
3:97204543 C T 0.654513 5.2805e-05
3:97270130 A G 0.030503 7.8849e-06
3:97270233 A G 0.291304 -7.4821e-06
3:97278329 G A 0.028698 1.7342e-05
3:97299779 A G 0.082891 -3.1613e-05
3:97301195 A G 0.215780 5.5597e-05
3:97303578 C T 0.037058 3.5800e-05
3:97307766 A G 0.067990 -6.5923e-08
3:97323910 A G 0.314331 -3.0374e-06
3:97324953 T C 0.087494 1.9024e-06
3:97325319 G A 0.119579 1.8507e-06
3:97345408 C T 1.269392 -1.0692e-05
3:97345758 T C 0.028025 1.1444e-05
3:97347094 G C 1.686825 -3.1912e-06
3:97348310 G A 1.976959 -7.9911e-06
3:97349788 T C 0.043837 -1.4770e-05
3:97356243 T C 0.042494 3.3714e-06
3:97358914 T C 0.053139 -3.0082e-06
3:97359008 T C 0.482527 6.7076e-06
3:97364939 G A 0.220550 -5.7376e-06
3:97369160 A G 0.034148 2.4773e-05
3:97370530 G T 1.130162 -1.4740e-05
3:97381963 G C 0.720660 2.2033e-05
3:97384488 C T 0.539671 -2.3099e-05
3:97392702 G T 0.274855 -1.8153e-05
3:97398548 G A 0.064185 1.2671e-05
3:97401401 G A 0.087413 7.0424e-06
3:97402853 A G 0.112718 -1.6620e-06
3:97404599 C T 0.028627 -1.5780e-06
3:97418346 A G 0.146468 1.7949e-05
3:97424006 T C 0.021895 4.9920e-06
3:97432583 A G 1.374569 1.2051e-05
3:97434630 C T 0.088508 -9.1619e-06
3:97437897 C T 0.212404 1.5968e-05
3:97444560 C T 0.618829 -6.8890e-06
3:97452146 T C 0.960208 2.4028e-05
3:97461458 C T 0.180425 -5.5134e-06
3:97466432 G T 0.448579 -2.4660e-05
3:97468431 C T 0.557299 1.6713e-05
3:97472333 C T 0.030258 3.3895e-05
3:97472556 A G 0.570558 3.7392e-06
3:97487786 G A 0.231450 -3.0455e-06
3:97505448 C T 0.076064 -5.1192e-06
3:97506781 T C 0.023887 9.4466e-07
3:97512465 G A 0.021242 -2.6714e-05
3:97530132 C A 0.025067 -8.6688e-06
3:97566573 A G 1.798931 -6.4217e-06
3:97595566 C T 0.105887 -4.3185e-06
3:97603036 G A 0.377866 1.9542e-05
3:97608510 A G 0.021861 -3.0877e-06
3:97638604 A G 0.547745 1.7249e-05
3:97664725 T C 1.017329 -2.7880e-05
3:97670677 A G 0.689804 -2.5907e-05
3:97677897 G T 0.028868 -7.1748e-06
3:97680056 G A 0.036140 2.2578e-06
3:97680074 G A 1.949285 -2.3727e-05
3:97686019 A G 0.033393 2.9701e-06
3:97687076 C G 0.052109 -1.3909e-05
3:97694286 C T 0.035379 3.5936e-06
3:97696825 G T 0.141776 -6.8529e-06
3:97699725 C T 0.071434 -1.7046e-06
3:97704434 A C 0.492322 2.2342e-05
3:97710954 A G 0.145999 4.6911e-06
3:97713383 A G 0.053884 1.2622e-05
3:97716113 G A 0.157827 -3.0790e-06
3:97717387 G T 0.087559 -9.6438e-06
3:97720339 G A 1.244185 3.3661e-05
3:97721745 C T 1.078682 3.7382e-05
3:97722331 C T 1.496643 7.6575e-06
3:97722612 T C 0.172640 -2.7220e-05
3:97722748 C A 0.133606 -9.8879e-06
3:97728775 A G 0.159210 1.7210e-05
3:97737025 A G 0.933751 4.4740e-06
3:97739149 G A 0.342226 1.4122e-05
3:97740924 A G 1.596465 1.1433e-05
3:97751942 A G 0.040488 -2.8146e-06
3:97754909 A C 0.192036 2.5105e-05
3:97755683 T C 0.035355 -3.0672e-06
3:97755908 C T 0.033845 -1.5271e-06
3:97756098 A C 0.081225 3.8877e-06
3:97759540 C T 1.391177 2.4142e-06
3:97759777 A C 0.048264 -8.1100e-06
3:97764285 A G 0.024326 8.2758e-06
3:97777077 C T 0.338367 -1.8903e-06
3:97777388 C T 0.865673 9.9052e-06
3:97784441 A G 0.667453 -9.8361e-06
3:97784982 A T 0.024503 1.8732e-05
3:97791448 T C 0.106887 -3.0342e-07
3:97796008 T C 0.122122 -2.1966e-05
3:97799308 A G 1.148559 1.5164e-05
3:97801301 T C 1.125147 8.5138e-06
3:97806305 C G 0.033845 -7.7139e-06
3:97806616 A G 1.008333 -1.5865e-06
3:97806742 C A 0.035246 -6.6082e-06
3:97806944 C T 0.476319 -4.9408e-05
3:97807234 C T 1.040019 1.6779e-05
3:97821846 C T 0.069186 1.3615e-05
3:97832757 A G 0.201939 -2.3916e-05
3:97842278 T G 0.799608 3.2119e-05
3:97842688 G A 0.300725 -1.3746e-05
3:97846868 C T 0.083520 4.6036e-06
3:97849656 T C 0.099758 6.9436e-06
3:97852083 T C 1.102182 1.7056e-05
3:97852291 G A 0.026185 8.6627e-06
3:97858238 T C 0.846614 -2.0747e-06
3:97862237 T C 0.095787 1.2178e-05
3:97864489 A T 0.054690 8.7534e-06
3:97868419 A G 1.100475 1.7641e-05
3:97880870 G T 0.250387 3.0411e-05
3:97886592 T C 0.752894 -1.2968e-06
3:97887985 A T 1.104157 1.9894e-05
3:97888337 T C 0.351324 2.9993e-05
3:97888438 C G 0.038445 -3.5805e-06
3:97901305 T C 0.217113 2.3774e-05
3:97903374 G A 1.105847 1.8967e-05
3:97904673 C A 1.158085 3.7081e-05
3:97905290 T C 0.115703 7.5893e-06
3:97926111 T C 0.570167 1.4506e-05
3:97927538 C A 0.066021 1.4646e-06
3:97929864 T C 0.218745 2.9947e-05
3:97933776 A G 0.092149 1.8274e-05
3:97937964 G T 0.068316 -3.7025e-07
3:97940488 G A 1.118266 3.7245e-05
3:97940932 G A 0.896883 9.9365e-06
3:97950777 A G 0.152186 3.2836e-05
3:97957349 A G 1.116743 2.9643e-05
3:97957539 T C 1.117379 3.0797e-05
3:97961242 C T 0.121601 1.5875e-05
3:97961300 T C 0.052537 1.0667e-05
3:97968381 T C 0.022537 1.7394e-05
3:97982035 C T 0.119786 6.6817e-06
3:97983711 C T 1.377843 1.6544e-05
3:97983942 G A 1.378550 1.3376e-05
3:97984891 A C 1.153495 -1.1056e-06
3:97997981 T C 0.040900 -1.0967e-05
3:97998166 G C 0.112473 4.3860e-06
3:98002419 G A 0.203381 -3.5009e-05
3:98002587 G A 0.424396 -9.7571e-06
3:98003091 G A 0.155763 2.2381e-05
3:98023219 C T 0.201157 -3.5464e-05
3:98029034 T C 0.404089 -1.0256e-05
3:98030869 T C 0.095470 2.0168e-05
3:98034526 A G 0.048468 -2.8176e-06
3:98036421 T C 0.042171 -6.2272e-06
3:98038651 T C 0.155804 2.9422e-05
3:98040544 A G 0.254650 -1.3984e-05
3:98040549 A G 0.037051 -7.5890e-06
3:98053033 C T 0.204612 1.8609e-05
3:98064436 G A 0.207155 -3.0560e-05
3:98074618 C T 1.218010 2.6767e-05
3:98091812 C T 0.022452 6.8086e-06
3:98093239 A C 0.187276 2.2471e-05
3:98102684 A G 1.595391 9.9493e-06
3:98109640 A G 0.322606 -2.4035e-05
3:98110987 C G 0.246355 -1.7827e-06
3:98116101 G A 0.308881 -1.2284e-05
3:98120480 C T 0.072086 4.0110e-06
3:98120608 A G 0.379747 -1.0216e-05
3:98133557 T C 1.927111 4.4770e-07
3:98133840 A G 0.244797 -2.2022e-06
3:98135495 A C 1.926764 -4.3531e-07
3:98151196 A C 0.705524 -1.9559e-07
3:98156336 A G 0.527486 -5.0677e-05
3:98162816 A G 0.025998 4.4113e-06
3:98164299 T C 0.082616 -3.1121e-05
3:98165398 G A 0.072328 -4.5242e-06
3:98166165 C A 0.090313 1.2458e-05
3:98170557 A G 0.178181 -4.8633e-05
3:98173987 A C 1.185029 -1.2912e-05
3:98174978 T G 0.085319 8.3162e-06
3:98188580 T C 0.077322 2.9293e-05
3:98190827 A C 0.107574 2.8276e-05
3:98203058 T C 0.933370 2.3801e-05
3:98207818 T C 0.039771 -7.6865e-07
3:98212517 G T 0.145563 3.5716e-05
3:98214883 A G 0.675817 -2.3420e-06
3:98216252 G A 0.394084 -4.2811e-05
3:98216586 G C 0.020793 -1.6369e-05
3:98217712 T G 0.394107 -7.3194e-06
3:98219839 T G 0.393030 1.0357e-05
3:98224336 G T 0.375514 1.8474e-06
3:98229459 T C 0.222059 -5.8235e-06
3:98231270 C T 0.262286 9.5300e-06
3:98238981 A G 0.050096 -3.3145e-06
3:98242103 C T 0.113649 -9.8512e-06
3:98242114 A G 0.038520 -2.4466e-05
3:98242584 C T 0.479042 -1.2766e-05
3:98245784 A G 1.074521 -1.3340e-05
3:98250986 T C 0.291021 -1.0378e-05
3:98255392 G T 1.299351 2.9274e-05
3:98265438 G C 0.155997 -1.7411e-05
3:98267675 C T 0.032071 -5.8046e-06
3:98267990 G A 0.050273 5.9485e-05
3:98273318 T C 0.319056 5.7826e-05
3:98280720 G A 0.968677 2.4889e-05
3:98284706 T C 0.622355 4.2736e-05
3:98291135 A G 0.856194 -1.3536e-05
3:98295375 G A 0.642709 4.7991e-05
3:98301934 C T 0.730537 9.0381e-08
3:98302602 A G 1.290838 -1.3242e-05
3:98304403 A G 0.022259 1.3640e-06
3:98305299 G A 1.061224 3.3025e-05
3:98305367 A G 1.347690 3.6896e-05
3:98306981 C T 0.022408 8.1775e-06
3:98307630 T C 0.162919 3.9114e-07
3:98307696 G T 0.258988 5.5082e-08
3:98310085 T C 0.193460 3.2807e-05
3:98317776 C T 0.092003 -1.1095e-05
3:98322158 C T 1.726831 3.6689e-05
3:98333868 G A 0.870555 1.2979e-05
3:98341191 C T 0.085417 -3.8727e-06
3:98355029 C T 0.029932 -3.0441e-06
3:98366047 A G 0.328596 -4.8838e-07
3:98367525 G A 1.276412 2.6514e-05
3:98373046 G A 0.048944 -8.5483e-06
3:98374786 T G 0.026087 -1.1450e-05
3:98402998 T C 0.053581 -9.5933e-06
3:98410273 A C 0.094773 1.2583e-05
3:98415373 G A 0.045473 -8.3010e-06
3:98416900 T G 0.880340 2.5290e-05
3:98420168 G A 0.027525 -1.1377e-05
3:98425233 G T 0.021266 4.9457e-06
3:98428155 T C 0.891087 1.9744e-05
3:98429057 A C 0.032312 -9.4798e-06
3:98430494 C T 0.348784 -2.6103e-05
3:98432598 A G 0.030513 2.8045e-06
3:98433967 A G 0.076387 2.0207e-05
3:98440021 C T 0.908783 -4.0629e-06
3:98449742 T C 0.508294 2.2429e-05
3:98453010 A C 0.323629 -2.3446e-05
3:98453880 A G 0.027386 -3.5106e-06
3:98463808 G A 0.306620 1.9741e-05
3:98485991 G A 0.095912 -7.2935e-06
3:98487206 G A 0.253365 -5.1356e-06
3:98489410 A G 0.333863 7.9752e-07
3:98489630 G A 0.123400 1.6926e-05
3:98499212 A G 0.887996 -2.1721e-05
3:98501337 G A 0.047326 2.5538e-05
3:98502628 G T 0.897866 -1.9984e-05
3:98503792 G A 0.099098 -5.0624e-06
3:98509230 G T 0.043919 6.3335e-06
3:98512540 A G 0.099091 -5.7685e-06
3:98540982 G A 0.682582 4.2060e-05
3:98550810 T C 0.413279 7.4067e-05
3:98593407 C T 0.097864 8.3265e-06
3:98596927 C A 0.044391 -3.4519e-06
3:98600385 C T 0.099628 -6.9539e-06
3:98608385 G A 0.042202 -1.7543e-05
3:98612778 G T 0.134375 -1.4766e-05
3:98615605 A G 0.099938 6.1611e-07
3:98628868 T C 0.102984 -1.1442e-05
3:98632116 G A 0.025244 -1.1514e-05
3:98633281 C A 0.672617 4.2085e-05
3:98636636 A G 0.020413 -8.3378e-06
3:98658085 T C 0.066334 -1.3486e-05
3:98671118 A G 0.107683 -1.4777e-05
3:98680478 A G 0.687084 -7.7720e-06
3:98681275 A G 0.372046 -1.3372e-05
3:98681312 C T 0.268549 -1.6923e-05
3:98681335 G A 0.051684 -1.5127e-05
3:98683370 A G 0.164647 -1.1850e-05
3:98712597 T G 0.091146 1.0867e-05
3:98714813 G A 0.101118 -7.9939e-06
3:98723897 G A 1.291593 4.8385e-06
3:98728493 T C 0.142840 1.4574e-06
3:98732771 G A 0.032159 -1.0598e-05
3:98738726 C A 0.035423 -8.1400e-06
3:98752035 A G 0.166221 -1.3481e-05
3:98760658 G A 1.344728 1.0945e-05
3:98763760 A G 0.056794 -2.8198e-06
3:98768784 T C 1.270769 -3.7068e-05
3:98769118 T C 0.035433 -1.0746e-05
3:98776414 T C 0.071998 1.6858e-05
3:98788651 G A 0.682484 -4.1779e-05
3:98789408 A G 0.028705 -7.6518e-06
3:98790509 T C 0.270211 -1.6499e-05
3:98791568 T A 0.600895 1.6248e-05
3:98793597 T C 0.592871 1.3472e-05
3:98803704 A G 0.024129 1.1183e-05
3:98805890 T C 0.079039 1.6379e-05
3:98811520 G A 0.065634 9.4899e-06
3:98837946 A G 0.064212 2.1661e-05
3:98842792 T C 0.309578 -1.1386e-04
3:98844767 G A 1.426144 -1.4007e-05
3:98854293 C A 0.078407 -1.7082e-05
3:98862383 C T 0.090435 1.2243e-05
3:98869808 G A 0.085230 2.2449e-05
3:98870339 A G 0.118331 9.6527e-06
3:98875847 T C 1.933159 5.8557e-06
3:98884735 A C 0.021725 2.8874e-06
3:98903915 C T 0.108305 -4.0146e-06
3:98919147 C T 0.033849 -8.6372e-06
3:98919271 T C 0.202300 2.0939e-05
3:98926090 T C 0.320630 -1.0733e-04
3:98936941 T C 0.084265 1.7934e-05
3:98958894 C T 0.050188 -1.6105e-05
3:98959866 T C 0.030785 1.9454e-06
3:98970607 C T 1.895190 -9.4885e-06
3:98970710 T G 1.448205 -3.8284e-05
3:98987607 C T 1.195463 9.7305e-06
3:98987753 A G 0.112796 -1.3309e-05
3:98988774 A G 0.159962 -8.8324e-06
3:98999197 A G 0.086152 -2.6687e-05
3:99025760 C T 1.336310 1.8166e-06
3:99033031 A G 0.050453 -1.4421e-05
3:99033845 T C 0.415557 -9.3442e-06
3:99037955 G A 0.111123 8.3771e-06
3:99051114 G A 0.037225 -7.8794e-06
3:99051153 T C 1.912128 -8.2372e-06
3:99053815 A G 0.088443 1.6331e-05
3:99053835 T C 0.116882 -4.5031e-06
3:99054982 A C 0.481524 2.1782e-05
3:99065296 T G 0.120412 3.9132e-06
3:99073758 T C 0.023874 1.7822e-06
3:99075067 C T 0.117304 -3.6218e-06
3:99079642 G A 0.132070 3.3218e-06
3:99088011 A C 0.109797 -2.5226e-05
3:99089731 T C 0.034838 -1.3613e-07
3:99090556 C T 0.037170 -1.4353e-05
3:99092891 A G 0.397072 4.5695e-05
3:99100991 A G 0.086502 3.1768e-05
3:99104844 G A 0.084214 -2.8507e-06
3:99115939 T C 0.059004 -1.0125e-05
3:99125218 C T 0.118453 2.0551e-05
3:99128882 T C 0.111018 -2.8839e-05
3:99131534 G A 0.432056 3.5159e-05
3:99134540 T C 0.037099 -1.0535e-06
3:99142176 G A 0.044942 4.0179e-05
3:99142230 G A 0.027290 -9.8574e-06
3:99150655 G A 0.084339 -2.0782e-06
3:99152807 A G 0.058671 -2.2857e-06
3:99154087 T C 0.071379 2.0312e-05
3:99158504 G C 0.034498 5.8980e-06
3:99167107 C A 0.731101 -2.0807e-06
3:99186739 C G 0.034569 -2.5216e-06
3:99189574 C T 0.274332 -1.2071e-05
3:99190963 G A 0.116502 4.1748e-06
3:99199552 C T 1.304084 -2.9287e-08
3:99201047 A G 0.150670 -2.0861e-05
3:99203899 T G 0.054656 -6.7016e-06
3:99221309 A G 0.154015 -1.5911e-05
3:99226294 A G 0.084703 3.6549e-07
3:99234184 G T 0.050419 -1.8407e-06
3:99243739 A G 0.033050 -1.4246e-06
3:99252044 T C 0.143731 4.4371e-05
3:99253911 G A 1.416607 -1.8727e-05
3:99255124 G A 0.163205 3.9916e-07
3:99256867 T C 0.068024 1.4816e-05
3:99262981 A G 0.082945 1.5080e-05
3:99266337 T C 0.111558 -1.6816e-05
3:99269714 G A 0.032033 1.1126e-05
3:99269750 C T 0.585419 2.4769e-05
3:99273395 T C 1.270051 -6.9706e-06
3:99275470 A G 0.150588 -2.2250e-06
3:99289129 T C 0.070747 9.8009e-06
3:99299671 A G 0.065154 -1.6082e-06
3:99300470 G A 0.035154 -5.3590e-06
3:99305630 A G 0.117617 -2.2112e-05
3:99306038 G A 0.021487 1.3505e-05
3:99320707 C A 1.570225 -2.1595e-06
3:99321894 T C 0.185899 -1.5050e-05
3:99321942 T C 0.095032 -9.6406e-06
3:99331072 A G 0.208059 1.4598e-05
3:99340486 T C 0.061652 -9.9776e-06
3:99345023 A G 1.469821 -8.3250e-06
3:99345189 A G 0.040499 -9.6582e-06
3:99352604 T C 0.330949 2.6024e-06
3:99353985 G T 0.108679 1.8377e-05
3:99373762 C T 0.021769 -1.2846e-05
3:99391933 T G 1.192110 3.8936e-05
3:99394807 C T 0.677010 2.8937e-05
3:99396272 C T 0.205383 5.8669e-06
3:99402876 G A 0.112279 -2.4768e-05
3:99410162 G A 0.299977 7.9528e-07
3:99422235 C T 0.066331 9.6067e-06
3:99430397 A G 0.036640 3.3476e-06
3:99442780 T C 0.156416 -8.5081e-06
3:99448778 T C 0.093519 -1.2394e-05
3:99450187 C G 0.920866 1.5864e-05
3:99471251 C T 1.137227 1.4500e-05
3:99480620 A G 0.060425 -9.9684e-06
3:99487658 C T 0.222284 2.0481e-06
3:99497118 A G 0.067174 -2.4315e-05
3:99505203 T C 0.814985 1.5312e-05
3:99511032 A G 0.123781 2.6111e-05
3:99515515 A C 0.040369 -8.4286e-07
3:99518657 C A 0.031680 -6.5192e-06
3:99544380 G A 1.334301 3.3250e-06
3:99565858 C T 0.061782 -1.1047e-05
3:99572007 C G 0.067694 3.5928e-05
3:99581439 G A 0.154070 -4.3330e-06
3:99582798 T C 0.030887 7.0974e-07
3:99587229 G A 0.034801 2.0064e-06
3:99592596 T C 0.969259 -1.9390e-05
3:99612852 G A 0.041138 -3.5399e-06
3:99620077 A G 0.060734 1.9365e-05
3:99622845 G A 0.041515 6.2763e-06
3:99640121 T C 0.659685 -8.9618e-07
3:99643176 T C 0.672995 -5.6993e-06
3:99679461 A G 0.802324 2.2838e-05
3:99679754 G A 0.043028 6.8775e-06
3:99688403 A G 0.031397 -5.4926e-06
3:99690970 T C 0.382466 -2.6902e-06
3:99700583 A G 0.064743 6.7791e-06
3:99709732 G A 0.053455 -8.4969e-06
3:99742628 T G 0.196462 -1.7183e-06
3:99744651 A G 0.025737 -8.4773e-07
3:99757792 A G 0.455974 -1.0491e-05
3:99759963 G A 0.035243 -6.7085e-09
3:99776445 A G 0.142000 -1.9637e-05
3:99783920 C T 0.033910 -4.2190e-06
3:99788031 A G 0.234037 1.1638e-05
3:99865606 T C 0.031346 -2.8865e-06
3:99885236 G A 0.056366 -4.4985e-06
3:99886662 A G 0.365155 9.3268e-06
3:99892825 T C 0.758517 1.0253e-05
3:99906250 G A 0.366093 9.6415e-06
3:99914139 G A 0.923123 5.6671e-06
3:99914698 T C 0.092108 -9.1594e-06
3:99933972 G T 0.033995 -3.6881e-06
3:99942320 T C 0.490584 7.4300e-06
3:99956556 C G 0.669238 1.3595e-06
3:99975458 A T 0.027824 -1.6228e-05
3:100014606 A G 0.191396 2.0086e-05
3:100031474 G C 0.099509 -2.8191e-05
3:100039018 A C 0.058559 -1.0481e-05
3:100041880 G A 1.206539 4.4355e-06
3:100043346 C T 0.063607 3.1672e-05
3:100043834 C A 0.020810 -8.0898e-06
3:100049275 G T 0.100230 -2.1359e-05
3:100049603 A G 0.041712 3.8566e-06
3:100059467 T C 0.032686 1.7451e-05
3:100061906 C T 0.080657 6.3118e-06
3:100064902 T C 0.669932 1.5178e-05
3:100074759 C G 0.689402 -6.4329e-05
3:100080557 C T 0.112276 -1.0734e-05
3:100083853 G A 0.040312 1.0983e-06
3:100084020 A T 0.506189 -3.5362e-05
3:100091155 A G 0.040533 -1.0772e-05
3:100106302 T C 0.498237 -3.4416e-05
3:100112271 A G 0.035076 5.6816e-06
3:100121140 C T 0.635026 1.5416e-05
3:100125307 T G 0.040315 5.9041e-06
3:100130270 A G 0.080096 -8.4132e-06
3:100131921 A G 0.021283 -2.8960e-06
3:100137692 G A 0.050243 -9.1578e-06
3:100146976 A G 0.124491 -7.3027e-06
3:100170553 A G 0.533371 -2.9350e-05
3:100180646 T C 0.026294 -2.7426e-06
3:100187380 A G 0.024887 -9.7793e-06
3:100200657 A G 0.225517 -1.7259e-06
3:100201381 G A 0.875390 1.5583e-05
3:100204054 C G 0.225017 -2.1069e-05
3:100204356 C T 0.175883 1.9478e-06
3:100209602 T C 0.629426 -1.8243e-05
3:100220376 G A 0.046945 3.1288e-05
3:100222478 A G 0.071070 -2.7501e-05
3:100226588 C T 1.856748 8.9066e-06
3:100228110 A G 0.021956 2.2052e-06
3:100235696 A G 0.033339 3.5395e-06
3:100237389 T A 0.076836 -1.4858e-06
3:100240509 G A 0.083309 5.6056e-07
3:100242358 C T 0.425304 -5.9297e-06
3:100244355 G A 0.032077 -7.1379e-06
3:100244825 A G 0.325999 1.8435e-08
3:100246080 T C 0.046231 1.3528e-05
3:100262212 C A 0.117185 -1.8179e-05
3:100270619 G A 0.856116 3.3477e-06
3:100278816 A G 0.088154 -4.4489e-06
3:100280809 A G 0.081436 -5.5457e-06
3:100285243 A G 0.097752 2.4620e-06
3:100301531 A G 0.624911 1.1019e-05
3:100303359 G A 0.238096 4.1452e-06
3:100320634 T G 0.167139 -5.0793e-06
3:100322043 T C 1.048356 1.0925e-07
3:100322660 C T 0.726297 -4.2274e-06
3:100323948 T C 0.030479 2.5815e-05
3:100324442 T G 0.090731 3.7323e-07
3:100345918 A G 0.118963 -8.0278e-06
3:100354524 G A 0.706864 -4.8749e-06
3:100355338 G A 0.135150 -7.7591e-06
3:100356027 G C 1.289451 9.8509e-07
3:100368475 A G 0.259658 3.1039e-06
3:100368546 G A 0.096562 1.9525e-06
3:100374121 T C 0.096895 9.4466e-07
3:100379856 G A 0.433226 4.7154e-06
3:100400628 G A 0.108900 2.6600e-05
3:100411361 A G 1.308092 6.2455e-08
3:100411638 G T 0.502388 6.6098e-06
3:100414043 G C 0.029786 2.4000e-05
3:100426477 C T 0.499451 7.6176e-06
3:100431606 C A 0.031669 -6.0657e-06
3:100447791 A G 0.052945 -8.2938e-06
3:100452614 G A 0.098846 -6.3566e-06
3:100464565 C T 0.098952 -1.7093e-05
3:100466421 C A 0.055155 -1.1882e-05
3:100471452 A G 0.038364 -5.2192e-06
3:100473505 T C 0.796000 -7.4358e-06
3:100475568 T C 0.654748 -5.3450e-06
3:100480812 T C 1.311444 1.9474e-07
3:100495178 C G 0.070591 6.4995e-06
3:100499690 C T 1.890720 1.8636e-05
3:100504263 T G 0.930304 2.0898e-05
3:100508189 G A 0.129788 1.6718e-05
3:100514481 T C 0.290229 1.0827e-05
3:100519020 C T 0.036235 -2.4291e-05
3:100527316 T G 0.416839 -3.3063e-05
3:100530856 C T 0.797160 -5.3262e-06
3:100540229 A G 0.114278 1.6977e-07
3:100542536 A G 0.111433 -1.6086e-07
3:100543493 G A 0.020790 -7.9301e-06
3:100545234 T A 0.021164 2.0234e-05
3:100546974 T C 0.090476 7.8543e-08
3:100548484 C T 0.426970 -2.6203e-05
3:100549242 T C 0.036718 1.6315e-05
3:100551061 T C 0.405000 -1.9377e-05
3:100551066 T G 0.322055 6.6431e-06
3:100553071 C T 0.056352 1.8057e-06
3:100553332 T C 0.087267 9.1893e-06
3:100556957 G A 0.170603 -7.0244e-06
3:100558416 C T 0.400088 2.4946e-05
3:100559959 T C 1.286078 -1.0509e-05
3:100560203 G A 0.059561 -2.1464e-05
3:100560285 A C 0.185882 4.8025e-06
3:100560860 A G 0.169491 -9.4652e-06
3:100563415 G A 0.468213 -9.7472e-06
3:100566951 A G 0.104619 -1.8568e-05
3:100572274 C T 0.642424 -6.9235e-06
3:100575928 T C 0.187677 -1.3860e-05
3:100579007 A G 0.630385 2.2849e-05
3:100579200 G C 0.073151 -7.3834e-06
3:100580419 T C 0.079338 2.6748e-05
3:100584369 T C 0.048509 -1.7971e-05
3:100585792 T C 0.024404 7.9411e-06
3:100592621 G T 0.219268 -6.3266e-06
3:100592709 C T 0.253848 3.5818e-06
3:100592854 C A 0.359592 -1.9251e-05
3:100592998 T C 0.117834 -3.3745e-05
3:100593266 G A 0.712929 -1.9039e-05
3:100594684 C T 0.914328 2.2729e-05
3:100594967 C T 0.624299 -2.4929e-05
3:100596371 A G 1.561144 3.7758e-06
3:100599443 G A 0.042749 -3.0104e-06
3:100601750 A G 0.094892 1.5234e-06
3:100605206 G A 1.758191 -8.2325e-06
3:100612482 G A 1.924976 1.2665e-07
3:100613493 C A 0.039683 -2.2438e-06
3:100617751 T C 0.031894 2.2532e-07
3:100619865 A G 0.051038 1.4869e-05
3:100625703 A G 0.359419 -1.4328e-05
3:100631677 T C 0.325373 -1.3270e-05
3:100633625 G A 0.098000 -3.9297e-06
3:100638766 A G 0.061401 -1.7250e-05
3:100643807 T C 0.504999 5.6627e-06
3:100675750 T C 0.045303 8.7297e-06
3:100677842 T C 1.675677 1.6201e-05
3:100679777 A G 0.038051 -2.3248e-05
3:100680640 G A 0.097007 -2.9779e-05
3:100688476 A C 0.034539 -4.8158e-06
3:100689310 C T 0.314388 -1.5877e-05
3:100690573 A G 0.028990 7.7030e-06
3:100696838 C T 0.567444 6.6777e-06
3:100705928 C T 0.044466 1.5147e-05
3:100712764 G A 0.552696 -4.7452e-06
3:100713091 C T 0.038636 1.8275e-05
3:100717066 T C 0.040135 -8.0831e-06
3:100717150 C T 1.665845 -8.9963e-06
3:100720366 C T 0.029782 1.7703e-06
3:100732020 A G 0.086536 -1.0297e-05
3:100739318 G A 1.740288 -4.9320e-06
3:100759503 C T 0.201592 -1.1450e-05
3:100773785 T C 0.027909 -1.1024e-06
3:100774228 G A 0.362492 1.3807e-05
3:100779924 T G 0.093189 1.5798e-05
3:100781100 T C 0.063468 -2.2084e-05
3:100796683 A C 0.966165 -2.7803e-05
3:100804641 A C 0.058562 -3.2524e-05
3:100807622 G A 0.378767 1.6978e-05
3:100809977 G A 1.289937 -2.2191e-05
3:100810540 G A 0.135170 2.1116e-05
3:100811289 C A 0.327209 -2.6804e-05
3:100811938 C T 1.239103 -3.3202e-06
3:100817168 C T 0.371934 -5.1333e-06
3:100818693 G A 0.516450 7.9406e-06
3:100819849 G T 0.046323 1.8688e-05
3:100820459 T C 0.031557 -8.7254e-06
3:100821919 A G 0.105758 1.0421e-05
3:100824661 T C 0.028293 6.9749e-06
3:100825301 G A 0.203078 -1.9171e-05
3:100836431 C T 0.294180 -1.9011e-05
3:100843284 A G 0.067449 2.1417e-05
3:100844145 T C 0.461750 -4.3140e-06
3:100847795 A G 0.335216 -2.9800e-05
3:100850365 C T 0.020688 -1.6514e-05
3:100852656 A C 1.225425 -1.6430e-05
3:100864047 G A 0.046540 -1.4514e-05
3:100867239 A G 0.262456 1.8086e-05
3:100871443 G A 0.322514 2.4028e-06
3:100872536 A C 0.443269 9.6656e-06
3:100885183 G A 1.359297 -8.2717e-06
3:100899402 T C 1.422914 2.6507e-06
3:100902840 A G 0.045615 7.5696e-06
3:100910420 C T 0.254290 1.3269e-05
3:100928103 A G 1.578011 -1.0432e-05
3:100954892 G T 0.049158 1.0642e-05
3:100963154 A G 1.311628 -2.6570e-05
3:100970412 C T 0.152111 -9.0399e-06
3:100975476 A G 0.056053 2.0090e-05
3:100984611 T C 0.025067 1.8015e-05
3:100987259 T C 0.038710 8.4790e-06
3:100989797 T C 0.118997 8.0076e-06
3:100991053 C G 0.053064 -1.4129e-05
3:100999839 G A 0.260637 2.7565e-05
3:101020877 G A 1.572782 -3.6267e-05
3:101028755 C A 0.211860 4.5658e-06
3:101049800 A G 0.052707 -1.6657e-05
3:101050546 A G 0.081099 -3.2029e-06
3:101057457 G A 0.261858 2.6764e-05
3:101067901 T C 0.038462 2.0562e-06
3:101067945 T C 0.468210 1.5100e-06
3:101101361 A G 0.759612 -5.4868e-05
3:101143863 A G 0.057246 1.3904e-05
3:101177848 G T 0.167394 1.0835e-05
3:101180284 T C 0.035739 2.1698e-05
3:101211487 G A 0.810324 1.4247e-05
3:101226952 G C 0.209300 -4.0722e-05
3:101242751 G A 0.673872 -4.2120e-05
3:101265823 G T 1.243322 4.6104e-05
3:101280892 A G 0.020654 3.2262e-06
3:101291984 C A 0.325883 2.6779e-05
3:101293943 T C 0.133341 1.1123e-06
3:101295026 C A 0.030071 -7.4833e-06
3:101304094 G A 0.029789 2.9346e-06
3:101305170 G T 0.480334 3.2124e-06
3:101331252 G T 1.761091 -1.2528e-05
3:101333441 G A 1.842632 -1.1938e-05
3:101355590 A G 0.149147 -1.2474e-05
3:101372512 G A 0.132651 -1.8142e-05
3:101374451 A G 0.230301 5.8712e-05
3:101384861 C T 0.044459 2.4204e-06
3:101386490 A C 0.203595 -1.0401e-05
3:101397011 G T 0.051079 6.8446e-06
3:101401995 C T 0.712151 -2.3771e-05
3:101404892 A G 0.035987 -3.1379e-05
3:101426832 C T 0.245913 2.9593e-05
3:101445126 G A 0.715010 -1.9556e-05
3:101453870 A G 0.059266 -1.3305e-05
3:101453991 G A 0.148327 5.8879e-06
3:101473640 A G 0.135116 -1.6886e-05
3:101484335 A G 1.819694 4.5153e-06
3:101489712 C T 0.698205 -3.8600e-06
3:101493878 G A 0.034304 1.4519e-05
3:101504624 C A 1.842833 7.1902e-06
3:101513696 A C 0.091782 -1.3481e-05
3:101523842 C T 0.050906 -6.7588e-07
3:101532448 T C 0.703039 -1.6801e-05
3:101537310 A G 1.967783 1.3891e-05
3:101540387 G T 0.093822 7.6914e-06
3:101543150 C G 0.048291 -2.1879e-05
3:101545106 C G 0.182615 3.8035e-06
3:101545319 G A 0.414761 4.2917e-05
3:101551879 C T 0.093264 -9.4646e-06
3:101552553 A G 0.555157 9.1572e-06
3:101556546 T C 0.515971 1.8229e-05
3:101564596 A G 0.033560 -6.6914e-06
3:101564941 A G 0.103919 -1.9101e-05
3:101569726 C A 1.577790 1.8565e-05
3:101574503 A G 1.374555 3.9783e-05
3:101587585 G A 0.935961 3.5504e-05
3:101601059 T C 0.052017 3.4237e-05
3:101613751 T C 0.442534 8.1269e-06
3:101618671 G A 0.148113 1.4627e-05
3:101618783 T C 0.113166 -2.3649e-05
3:101619559 G C 0.116563 6.1584e-06
3:101624854 T C 0.047785 2.1289e-05
3:101631685 A G 1.690110 4.4692e-05
3:101632426 G A 0.797938 6.9610e-06
3:101635330 T C 1.746118 2.3739e-05
3:101644587 G A 0.058997 1.6285e-05
3:101648565 C G 0.260613 -2.8363e-05
3:101652298 A G 0.910700 -1.9472e-06
3:101653958 G A 0.392435 1.0438e-05
3:101660501 G A 0.059932 -1.3794e-05
3:101667708 A G 0.106459 -1.2095e-05
3:101668885 G A 0.588037 1.3120e-05
3:101669900 G T 0.317183 4.9733e-05
3:101671881 C G 1.227584 -1.8110e-05
3:101673934 A G 0.157799 -1.8958e-05
3:101674922 A T 0.557561 -2.8024e-05
3:101676485 G A 1.468853 -2.2615e-05
3:101679494 T C 0.084438 -9.8220e-06
3:101679997 C A 0.751874 -1.1901e-05
3:101680643 C T 0.368973 4.4705e-05
3:101703063 A G 0.714544 -2.0643e-05
3:101708994 A G 0.140392 -1.0798e-05
3:101713472 A C 0.704232 -2.2119e-05
3:101713604 G A 0.198335 9.2572e-05
3:101721475 C A 1.382864 2.1140e-05
3:101722971 C A 0.043916 -6.0798e-06
3:101735863 T C 0.039401 9.9594e-06
3:101742191 C T 0.227693 -2.6744e-05
3:101742431 A C 0.671339 -3.2023e-06
3:101743276 T C 0.043790 -6.0340e-06
3:101743358 C A 0.070523 -2.5353e-05
3:101746456 T C 0.145002 -9.6149e-06
3:101747224 A G 0.035875 7.5225e-06
3:101748638 G A 1.430044 -1.7019e-05
3:101752785 A G 0.144853 5.9008e-06
3:101755794 C T 1.513496 -6.1788e-05
3:101765654 A C 0.897750 -2.0333e-05
3:101772979 A C 0.051613 -2.9093e-06
3:101774043 C G 0.550445 -8.4467e-06
3:101782334 G A 0.039244 1.1353e-05
3:101788323 A G 0.045843 -1.0729e-06
3:101794733 T C 0.044085 2.8720e-07
3:101796818 G A 0.082918 -7.4909e-06
3:101797555 T C 1.209171 2.8467e-05
3:101798525 T C 0.097252 2.7995e-05
3:101798856 T C 0.240854 -2.2574e-05
3:101805540 G A 0.055767 -2.9329e-06
3:101806423 A G 0.073263 -2.2414e-05
3:101810176 A C 0.096759 2.9745e-05
3:101810454 T C 0.789735 -5.3788e-06
3:101810516 T C 0.892909 1.1471e-05
3:101810579 A C 0.063876 3.7859e-05
3:101810719 G A 0.724740 3.0301e-07
3:101810917 T C 0.126439 7.5387e-06
3:101814037 G A 0.045802 4.1407e-06
3:101814637 C G 0.390680 7.0682e-06
3:101819007 C T 0.054098 6.2561e-06
3:101822768 A G 0.034008 -7.8470e-06
3:101835118 G A 0.117318 -1.3483e-05
3:101837764 G A 1.643172 4.7886e-06
3:101843271 T G 0.447284 -1.2780e-05
3:101849528 T C 0.807237 4.6758e-06
3:101850503 T C 0.059398 6.1018e-08
3:101852217 T C 0.197149 1.8837e-05
3:101854725 T C 0.064131 2.8360e-06
3:101878189 A G 0.321620 -7.4390e-06
3:101879030 A G 0.137135 2.8363e-06
3:101881176 G A 0.205601 -8.0142e-06
3:101886745 G A 0.054547 -4.3048e-07
3:101894278 C A 0.226411 -1.2742e-05
3:101894581 G T 0.475187 -1.2530e-05
3:101901067 A G 0.794440 1.8331e-05
3:101902420 T C 0.027222 1.3281e-05
3:101902507 T G 0.054785 3.1140e-06
3:101902560 A C 0.029575 -1.4848e-05
3:101903400 A G 0.027967 -1.1387e-05
3:101903557 T C 0.114486 -1.3293e-05
3:101914261 T C 0.090228 2.6434e-06
3:101915678 A T 0.057222 7.0034e-06
3:101917699 T C 0.060772 6.7042e-06
3:101918343 G A 0.148477 -1.6747e-05
3:101932489 A G 0.050508 -6.6625e-07
3:101942441 G A 0.032339 -7.2811e-06
3:101948917 T C 0.023085 5.3672e-06
3:101959485 A G 0.105483 -2.1855e-06
3:101968466 T C 0.058752 6.3983e-06
3:101972506 G A 0.044004 -1.4748e-05
3:101974506 T C 0.232436 -2.4428e-05
3:101976792 G T 0.760751 -1.8022e-05
3:101976866 T C 0.066677 -6.9773e-06
3:101977580 G A 0.290950 -4.0151e-06
3:101984683 A G 1.152917 -1.1592e-06
3:102009925 A C 0.761853 -1.4487e-05
3:102010644 C T 0.022966 4.5489e-06
3:102015117 T C 0.115295 -2.1953e-06
3:102021769 G A 0.050198 6.8755e-08
3:102043645 G C 0.072817 -7.2186e-06
3:102048462 G A 0.537352 4.8294e-06
3:102061877 T C 0.045486 1.3390e-05
3:102079431 G A 0.061873 1.0854e-05
3:102080186 T G 0.049644 2.6791e-06
3:102082802 T G 0.078162 2.8654e-06
3:102087996 C G 0.031343 -8.2829e-06
3:102098095 T C 0.020926 7.9095e-06
3:102110256 A G 0.046071 -1.5508e-05
3:102112443 C T 0.616996 -3.5392e-06
3:102122127 T C 0.032309 -7.4735e-06
3:102126710 T C 0.046479 -7.2535e-06
3:102129412 T C 0.310037 -1.3375e-05
3:102129478 G A 0.033352 -1.6945e-05
3:102130172 C T 0.041689 2.8336e-06
3:102159828 G T 0.027202 -2.0325e-07
3:102181131 G A 0.309649 -1.6316e-05
3:102192101 T C 0.115489 -4.5056e-06
3:102199515 T C 0.618910 -4.1248e-06
3:102203045 A C 0.192229 1.0820e-05
3:102226999 C T 0.072964 5.3704e-06
3:102239942 T C 1.748012 -4.9455e-06
3:102244925 C T 0.313045 -1.9934e-06
3:102245539 G A 0.042426 -1.7365e-05
3:102245961 G A 0.069917 -1.6049e-06
3:102262976 T A 0.075221 -1.7096e-05
3:102272819 T C 0.020351 5.6302e-06
3:102282330 A C 0.027005 -6.6656e-07
3:102293262 A G 1.069193 5.2287e-06
3:102293328 T C 0.077383 1.0264e-05
3:102306300 T G 1.312019 -2.0406e-06
3:102311701 C T 0.068551 -9.3734e-06
3:102321486 T C 0.020712 -1.0011e-05
3:102324258 C T 0.075517 -1.9800e-05
3:102326452 A G 0.043678 -8.6781e-06
3:102328721 A G 0.033366 8.5532e-06
3:102330042 T G 0.244794 -1.0466e-05
3:102335353 A G 0.074103 2.8165e-06
3:102343690 T C 0.050912 -3.0929e-05
3:102355402 A G 0.382732 -2.1128e-05
3:102359480 A G 0.146777 2.7657e-05
3:102361006 C T 0.858527 -1.4623e-05
3:102387980 G A 0.154413 1.7546e-05
3:102399388 C T 0.046768 -3.5803e-06
3:102412093 C G 0.073576 -3.2542e-05
3:102424262 C T 0.247170 3.2268e-05
3:102427502 C T 0.059106 1.3000e-05
3:102439170 C T 0.053483 3.7177e-06
3:102445501 C T 1.654571 4.1755e-06
3:102454901 C T 0.143622 -5.9520e-06
3:102455773 C G 0.056117 3.7967e-06
3:102459371 A C 0.071036 -1.5248e-06
3:102463968 T C 0.127068 2.4601e-06
3:102468142 T G 0.432995 -1.0525e-05
3:102470556 C T 0.066317 1.2747e-05
3:102490516 T C 0.044320 -1.4835e-05
3:102505939 A G 0.030071 1.9964e-05
3:102508488 A G 0.068119 2.5235e-05
3:102508699 A G 1.535938 4.9191e-06
3:102540775 G A 0.071525 9.3190e-06
3:102549633 T C 0.292800 4.4260e-07
3:102563068 C T 0.047404 -1.2938e-05
3:102563820 A G 0.030945 -8.0002e-06
3:102569183 T C 0.091180 -1.2650e-05
3:102572910 G A 1.303220 -3.8889e-07
3:102581556 A G 1.595234 3.1387e-07
3:102582321 A G 0.059395 -4.6330e-06
3:102589205 C T 1.303689 -3.0149e-06
3:102596864 C T 0.066229 6.6048e-06
3:102601012 G A 0.051256 6.8688e-06
3:102606814 T G 0.076221 5.3794e-06
3:102610117 A G 0.043868 -1.1373e-05
3:102619704 A C 0.225840 1.6252e-05
3:102627090 T C 0.166819 -1.2821e-05
3:102630046 T C 0.081776 -2.7659e-05
3:102632712 G A 0.101226 7.4099e-06
3:102651365 A G 0.283515 7.0821e-06
3:102663068 G C 0.068819 2.4513e-05
3:102666440 A G 0.059368 -3.8181e-06
3:102691324 T C 0.143823 -1.2167e-05
3:102691758 A G 0.026780 3.2640e-05
3:102694282 C T 0.058140 -3.1083e-06
3:102728239 G A 0.101855 -1.3525e-05
3:102738964 C T 0.043463 -8.0085e-06
3:102739151 C T 0.046622 -1.1282e-05
3:102754121 A G 0.133059 -1.1161e-05
3:102754274 T G 0.185433 -6.6739e-06
3:102773508 C T 0.311723 2.4171e-05
3:102774898 T C 0.032869 -1.1503e-05
3:102787562 T C 0.067820 1.2639e-06
3:102808454 C T 0.473697 3.7267e-07
3:102826454 T G 0.063138 -1.7603e-05
3:102827950 G A 1.260862 -2.2443e-06
3:102853034 G T 1.734725 1.8629e-05
3:102861463 G A 0.041872 5.5766e-06
3:102883033 G C 0.080164 8.5861e-06
3:102889183 C T 0.103382 5.9615e-06
3:102889588 G A 0.080946 -2.0864e-05
3:102892138 A G 0.974450 -1.2044e-05
3:102903304 T C 0.034053 -2.4458e-05
3:102916921 G C 0.047278 -2.1834e-05
3:102917680 T C 0.683174 1.0418e-05
3:102926361 T C 0.055686 -2.1142e-05
3:102932374 T C 1.728211 1.4078e-05
3:102946706 T C 0.068204 -2.3158e-05
3:102960626 G C 0.027967 -2.8687e-05
3:102967061 A G 0.115492 1.4915e-06
3:102968833 T G 0.512452 1.7594e-06
3:102979875 G A 0.174363 7.5547e-06
3:102980498 T G 0.468754 1.5428e-06
3:102985609 C T 0.235557 -1.1835e-05
3:102993239 G A 0.027702 6.1904e-07
3:102999034 T C 0.113952 8.3380e-08
3:103006970 T A 0.061085 9.6799e-06
3:103008371 T C 1.421986 -1.7811e-05
3:103013583 G T 0.452673 -3.1974e-05
3:103017741 T G 0.293551 -6.6853e-05
3:103028245 T C 1.549330 -2.6856e-05
3:103033719 A G 0.047577 -2.9671e-06
3:103052071 T C 0.358260 3.2444e-05
3:103055872 C T 0.033264 2.1909e-05
3:103057272 C A 0.708870 9.9925e-06
3:103061414 C G 0.040866 9.7481e-06
3:103075899 T C 0.058579 2.3585e-05
3:103076646 G A 0.119752 -1.3822e-05
3:103077393 G C 0.025648 6.6116e-06
3:103078146 T G 0.373790 3.6484e-05
3:103086279 G A 0.228332 -2.0995e-05
3:103090087 T C 1.087576 -3.4854e-06
3:103093137 G A 0.255507 -4.6280e-06
3:103095579 T C 0.058701 1.0197e-05
3:103099123 A G 0.110467 8.3746e-06
3:103101114 T C 0.072736 -1.0546e-05
3:103105759 A G 0.106217 -3.1469e-06
3:103109250 C G 0.031761 -4.3518e-06
3:103114814 A G 0.649332 -8.8414e-06
3:103119583 T C 0.177678 -3.1811e-05
3:103121427 A G 0.901915 -6.4344e-06
3:103128595 C T 0.087035 -5.8966e-06
3:103165026 G A 0.207522 -7.9624e-06
3:103165362 G A 0.039010 -4.3635e-06
3:103165552 G C 1.571401 -1.3055e-05
3:103166297 G T 1.845985 7.8301e-06
3:103173376 C T 0.677870 -1.8401e-05
3:103174143 C T 0.297954 -2.3161e-05
3:103216164 C T 0.112694 -7.1060e-06
3:103241467 C T 0.035532 -6.2492e-06
3:103245092 T C 0.556864 -1.8853e-05
3:103284485 A G 0.180167 -2.4822e-06
3:103285310 A G 0.023228 9.3985e-06
3:103285460 C G 0.171936 -3.0821e-05
3:103287208 T C 0.369826 9.6107e-06
3:103291949 T G 0.120191 2.4127e-06
3:103295336 T C 0.027505 3.0883e-06
3:103296439 C T 0.105728 -7.3895e-06
3:103300444 T C 0.061965 1.1959e-05
3:103302109 G A 0.147583 -1.9262e-05
3:103303299 G T 0.572805 -4.4196e-06
3:103316111 T C 0.022167 8.7517e-06
3:103331483 A G 0.555806 2.2325e-06
3:103336634 T C 0.555660 3.3438e-06
3:103347707 A G 0.061465 3.4877e-05
3:103359218 T C 0.638657 -1.6909e-06
3:103363061 C A 0.464752 1.0488e-05
3:103375964 G C 0.091805 1.4165e-05
3:103379885 A G 0.023170 2.0891e-05
3:103380852 C T 0.639044 5.2169e-06
3:103393132 T C 0.219853 -5.3715e-06
3:103399162 G A 0.119392 7.0791e-06
3:103400082 A G 0.634135 6.1454e-06
3:103402504 T A 0.048308 2.0440e-06
3:103403514 T C 0.459585 1.3021e-05
3:103404929 G A 0.119072 -5.7937e-06
3:103416050 T C 0.043739 -1.5804e-05
3:103416381 G C 0.172905 -1.6583e-05
3:103416936 T C 0.415870 1.1696e-05
3:103417465 T C 0.045136 -2.2222e-05
3:103427005 T C 0.031839 9.9065e-06
3:103430540 A C 0.033162 2.9595e-07
3:103432523 G T 0.639357 5.9926e-06
3:103435690 A C 0.062805 3.6318e-05
3:103440960 C T 0.040427 2.2419e-05
3:103449668 G T 0.589142 1.5977e-05
3:103449926 T C 0.078084 2.1469e-05
3:103451547 G T 0.039169 5.0749e-06
3:103452283 C G 0.127901 3.1725e-05
3:103453775 G A 1.313538 -7.4688e-06
3:103459491 T C 1.236560 1.0442e-05
3:103465165 T C 0.027029 -1.6011e-06
3:103465219 C T 1.391218 3.5005e-07
3:103481463 A G 0.162243 -9.6014e-06
3:103488650 C T 0.320647 -6.8619e-07
3:103492069 T C 0.126082 -1.1257e-05
3:103505241 T C 0.070577 -5.1841e-06
3:103506909 G A 0.266386 5.0419e-06
3:103507935 A C 0.059619 -1.6715e-05
3:103514002 A G 0.115876 -1.8222e-05
3:103514738 G A 0.182567 -8.8308e-06
3:103516745 T C 0.071780 3.8562e-05
3:103527164 T C 0.132950 3.5393e-05
3:103533215 T C 0.027923 -1.4107e-05
3:103536266 A G 0.086865 1.8205e-06
3:103537504 C T 0.034070 4.6278e-05
3:103537556 A G 0.815767 -1.3551e-06
3:103566784 C T 0.087185 1.5078e-05
3:103568533 T C 0.641985 4.0687e-05
3:103574761 C T 0.062907 2.7270e-05
3:103581938 T C 0.021388 1.6861e-05
3:103592000 G T 0.069322 -1.6045e-05
3:103594555 C T 0.754213 -3.0589e-05
3:103595730 T C 0.071566 -1.6824e-05
3:103597906 T G 0.023452 -8.1921e-06
3:103638028 C T 1.612070 3.9892e-05
3:103641158 A C 0.794923 7.6180e-05
3:103647574 G A 0.089473 1.7160e-05
3:103666417 A G 0.041600 -1.1740e-05
3:103688773 T C 0.030490 -2.2146e-05
3:103689698 C T 0.060527 -8.1662e-06
3:103701940 G T 1.888601 -4.0817e-06
3:103704074 A C 0.728143 2.7732e-05
3:103704391 C A 0.528931 -4.4008e-05
3:103711462 C G 0.079552 -1.3320e-06
3:103716962 C T 0.799631 -4.1233e-05
3:103717140 G A 0.136190 -1.3884e-05
3:103721097 G A 0.176988 -5.8950e-06
3:103728418 T C 0.078835 -9.7442e-07
3:103729291 A G 0.404229 -3.7114e-05
3:103745864 T G 0.285952 -5.8499e-06
3:103748420 G A 0.070937 -1.0461e-05
3:103748729 A G 0.651957 2.7835e-06
3:103749021 A G 0.100305 2.3014e-05
3:103753663 T C 0.288618 9.3588e-06
3:103757541 G A 1.463498 3.0406e-05
3:103762640 T G 0.591103 -1.0254e-06
3:103777446 T G 0.081412 -1.5863e-06
3:103777789 T A 1.664186 8.9478e-06
3:103779439 G A 0.602908 1.2730e-05
3:103780022 C A 0.088117 -8.8533e-06
3:103781849 A G 0.547402 5.6493e-06
3:103797584 C T 1.310747 -7.9973e-05
3:103801733 C T 0.465378 -7.1902e-06
3:103802470 A G 0.113928 1.9229e-05
3:103806619 C T 0.935482 -4.4927e-06
3:103812083 A C 0.411076 -1.8981e-05
3:103819928 T G 0.791431 2.3481e-05
3:103823429 A G 0.064797 1.9216e-05
3:103827256 C T 0.038578 -3.8035e-06
3:103829170 A G 1.421119 -5.3493e-06
3:103829402 A G 0.221529 -2.1359e-05
3:103843809 A G 0.213284 -1.6335e-05
3:103851527 T C 0.057501 -9.8822e-06
3:103855866 A G 0.067918 9.9115e-06
3:103857459 T C 0.276419 -2.3275e-05
3:103859390 T G 0.722129 1.6987e-05
3:103860910 C T 0.159231 -1.2528e-05
3:103889238 A G 1.698334 1.0342e-05
3:103892948 G A 0.049314 1.7841e-05
3:103894932 T C 0.180330 1.7459e-06
3:103896021 G A 1.199046 -2.2329e-05
3:103897159 T C 0.044653 -1.2859e-05
3:103898314 C T 1.907487 -1.8726e-05
3:103910764 G A 0.859751 3.4010e-05
3:103912071 A G 0.021283 -8.7304e-06
3:103923035 A C 0.134538 -8.4052e-06
3:103926581 C T 0.034257 -1.5387e-06
3:103933933 G A 0.456328 1.2408e-05
3:103949640 T C 1.459605 3.1414e-05
3:103953985 T C 1.007129 1.0766e-05
3:103955741 A C 0.041597 -1.9316e-06
3:103963419 A T 0.048930 7.5192e-06
3:103968307 G T 0.139481 1.7506e-06
3:103970257 G T 0.050175 8.6855e-06
3:103970292 C T 0.501137 2.0193e-05
3:103979933 C T 0.218483 -6.2476e-06
3:103980017 T C 1.343311 1.7345e-05
3:104010944 A G 0.841718 -3.3094e-06
3:104022529 A G 0.745258 -9.2032e-06
3:104037443 T C 1.664349 2.2953e-06
3:104041705 C A 1.957808 -1.0622e-05
3:104041966 C A 0.265526 -1.4735e-06
3:104047394 G A 0.319940 -1.2238e-05
3:104051156 A C 1.068143 2.4603e-05
3:104051645 G A 1.962449 -1.9303e-05
3:104078692 G A 1.064770 3.0166e-05
3:104078908 G A 0.130444 -2.8835e-05
3:104088759 G A 0.073739 2.6107e-06
3:104091382 C T 1.607616 7.4270e-06
3:104092020 T C 0.057161 1.9833e-07
3:104100374 G A 0.026230 7.6234e-06
3:104103488 G A 0.443194 2.1905e-05
3:104105586 C T 0.161651 1.3379e-05
3:104108939 T C 1.167009 2.2785e-05
3:104120727 A G 1.127721 6.8237e-06
3:104147598 A G 1.661490 1.0829e-05
3:104153905 T C 0.058939 3.1685e-05
3:104156400 G A 1.620702 3.6878e-06
3:104168423 A C 0.022041 -2.3808e-05
3:104168575 A G 0.089235 2.2951e-05
3:104169426 C T 0.085257 -7.6253e-06
3:104178878 C T 1.646673 4.2387e-06
3:104181201 A G 0.329548 -1.2669e-05
3:104196495 G A 1.249880 6.6150e-06
3:104218531 A G 0.032580 -6.5349e-06
3:104220187 T C 0.403770 -7.6587e-06
3:104239654 A G 1.189418 -1.5008e-06
3:104245490 G A 0.199049 -4.0134e-07
3:104251146 G A 0.051963 1.3191e-06
3:104262709 T G 1.978996 8.6846e-06
3:104274046 A G 0.695087 2.3227e-05
3:104274366 G A 0.486460 -2.2813e-05
3:104275548 T C 0.059721 1.3715e-05
3:104275579 C T 0.038809 1.4996e-05
3:104276074 C G 0.041104 1.6874e-05
3:104276344 C T 0.082096 3.1493e-05
3:104283669 G A 0.055937 4.7814e-06
3:104286240 G C 0.031326 2.6202e-05
3:104308863 A G 0.175880 3.5812e-05
3:104320319 G A 0.218296 5.0676e-07
3:104321438 T C 0.075680 1.3344e-05
3:104336809 A C 0.197547 -9.8912e-06
3:104339615 A G 0.026192 -1.3553e-05
3:104339731 T C 1.121112 5.3632e-06
3:104340075 G C 0.049355 1.2217e-06
3:104342922 C T 0.026763 -6.8862e-07
3:104348000 A G 0.488962 4.4253e-05
3:104358994 C T 1.951049 -3.7106e-06
3:104366660 C G 0.039227 1.0449e-05
3:104372914 A G 0.020151 -1.8200e-05
3:104408174 A C 1.277820 1.0704e-05
3:104420262 C A 0.742256 2.6650e-05
3:104422714 C T 0.039380 -8.0241e-06
3:104428148 C T 1.427579 2.9677e-05
3:104435072 G A 0.054894 -2.7926e-05
3:104448718 C A 0.033672 -1.6466e-07
3:104454012 T C 0.090544 -1.7721e-05
3:104460954 G A 0.042828 -1.2020e-05
3:104469738 T G 0.350875 1.8752e-06
3:104471965 A C 0.067276 6.2821e-06
3:104491967 G C 0.058443 3.2220e-05
3:104493304 A C 0.092591 -4.5569e-06
3:104493439 C T 0.130006 3.0036e-05
3:104517053 T C 0.088321 -3.4841e-06
3:104524769 C A 0.773249 1.4733e-06
3:104539613 A G 0.047071 -2.2916e-05
3:104541049 T C 0.027137 -1.1175e-05
3:104548014 T G 0.751816 -2.1660e-05
3:104559719 A G 0.060802 -6.2925e-06
3:104560856 A G 0.024540 6.4752e-06
3:104570060 A G 1.608582 -4.9364e-06
3:104580647 G T 1.338330 6.2598e-06
3:104587105 A G 0.314834 1.4045e-05
3:104587601 G A 0.020311 -1.9307e-06
3:104588813 C T 0.059799 -2.5356e-05
3:104589485 C G 0.187323 -9.5159e-06
3:104599330 C T 0.608157 6.8388e-06
3:104604813 C A 0.555837 1.3222e-05
3:104612093 G C 0.060530 -1.0039e-05
3:104622028 G C 0.609014 8.7628e-06
3:104630017 G A 0.134466 7.7752e-06
3:104632279 C T 0.049875 1.6859e-05
3:104635152 C T 0.038938 1.4029e-06
3:104638535 A G 0.033971 1.6205e-05
3:104638899 G A 1.674005 2.2155e-05
3:104643090 T C 0.929760 1.0526e-05
3:104644431 A G 0.179120 -1.2630e-05
3:104660085 T C 0.022966 8.9230e-07
3:104660608 C G 0.592463 -1.5931e-05
3:104668183 G A 0.970993 -9.3656e-06
3:104669086 A G 0.034372 1.4872e-05
3:104672251 A G 1.844584 2.8338e-06
3:104678616 T C 0.072617 -6.9011e-06
3:104683554 A C 0.058691 1.4915e-05
3:104690616 G T 0.035185 -1.8204e-05
3:104696296 G A 0.063495 1.0021e-06
3:104707278 G A 0.084469 3.1953e-06
3:104712013 C T 0.134796 1.4528e-05
3:104716712 A G 0.309999 1.3025e-05
3:104719712 T C 0.041729 -1.8492e-06
3:104721308 T C 0.143782 6.9199e-06
3:104722049 A G 0.050382 6.0920e-06
3:104735446 G A 0.327546 2.8186e-05
3:104757531 A G 0.193287 -4.4618e-06
3:104767098 A G 0.033155 -8.0343e-06
3:104770124 A G 0.098993 -4.1211e-06
3:104778133 C T 0.124213 3.6313e-06
3:104780811 A G 0.063114 5.6563e-05
3:104784330 T C 1.002380 -2.0589e-05
3:104800459 C T 0.035198 1.4882e-05
3:104802587 T G 0.637059 3.9955e-05
3:104806120 C T 1.907606 1.3738e-06
3:104813322 C A 0.193807 -5.4381e-06
3:104819164 T C 0.029881 1.2479e-05
3:104834697 G A 0.415020 7.0512e-06
3:104837916 T C 0.079508 1.4431e-05
3:104839517 T C 1.220026 -1.9896e-06
3:104851893 A G 0.244954 -2.2468e-05
3:104859295 A G 0.174781 -1.7234e-05
3:104862485 C T 1.647010 -1.7436e-05
3:104869888 G A 0.325380 2.5551e-05
3:104870677 C T 0.178348 4.6450e-05
3:104877638 G A 0.105728 -2.5193e-05
3:104885045 C G 0.095800 -1.9593e-05
3:104890527 G A 0.055461 -1.3288e-05
3:104893104 G T 0.102641 -5.7112e-06
3:104907697 T G 1.490931 -7.6281e-06
3:104907857 G C 0.094114 -1.8651e-05
3:104912818 C G 0.071553 1.0566e-05
3:104913627 C T 1.033206 -5.9104e-06
3:104916435 C T 0.262293 -4.1992e-06
3:104916535 C G 0.831556 2.0262e-05
3:104917800 G T 0.046238 8.7886e-06
3:104926941 T C 0.049580 -4.8734e-05
3:104928019 T C 0.318121 8.6180e-06
3:104935829 G A 1.865214 -9.8431e-06
3:104944286 C T 0.061428 6.4328e-06
3:104948851 G C 0.025536 1.7497e-05
3:104950929 T C 0.049229 -1.2804e-05
3:104956566 A G 0.082928 -2.8420e-07
3:104957557 A G 0.194596 -2.2467e-06
3:104965397 T C 0.083513 -3.6721e-05
3:104970176 A G 0.264884 -3.7157e-05
3:104974360 A G 0.126898 -1.9788e-05
3:104978748 C T 0.020229 -9.3066e-06
3:104984474 G A 1.090687 3.9789e-06
3:104989884 A C 0.560039 -2.2580e-05
3:104991207 T C 0.088484 2.2257e-05
3:104994066 A G 0.116563 -7.7588e-06
3:105000002 G A 0.081065 1.5263e-05
3:105000024 G A 1.132348 -1.4128e-06
3:105000469 C A 0.481830 -3.7479e-06
3:105005089 C T 0.255085 -2.5399e-05
3:105012805 G A 0.581421 1.0235e-05
3:105013951 G T 0.045918 -1.1648e-05
3:105021171 T G 0.535411 1.2773e-05
3:105034818 G A 0.826752 3.7977e-06
3:105035374 A G 0.254599 -3.5035e-06
3:105039366 A G 0.041124 -2.9254e-06
3:105042312 A G 0.145723 -1.7376e-05
3:105061779 G T 0.261113 -3.4016e-05
3:105069325 T G 0.070414 1.8976e-05
3:105072957 T C 0.321633 8.9900e-06
3:105088509 T G 0.078026 1.2230e-05
3:105132394 A G 0.046499 -1.3389e-06
3:105135968 C T 1.304791 -7.9168e-06
3:105136914 T C 0.374055 4.5766e-05
3:105143721 A G 0.039322 4.4152e-06
3:105143831 C T 0.021018 -1.5693e-06
3:105159165 T G 0.029232 -1.5103e-05
3:105162488 A G 0.142633 -7.0328e-06
3:105169852 A G 0.055747 5.1726e-05
3:105177679 A G 0.343294 -1.2614e-06
3:105180134 C T 0.593395 -5.3359e-05
3:105190870 G A 0.597114 -4.8420e-05
3:105191096 G T 0.242329 -8.0180e-08
3:105203520 A C 0.025342 -1.7942e-05
3:105221432 G A 0.111722 -8.9634e-06
3:105239424 T C 0.116094 -1.3329e-05
3:105242479 G A 0.380699 1.7314e-05
3:105243389 C T 0.139420 -1.4419e-05
3:105248666 T C 0.248626 1.5368e-06
3:105256540 T C 0.036398 -8.8600e-09
3:105258861 G A 0.345674 1.5131e-05
3:105260524 C T 0.023398 -2.8502e-06
3:105263624 G A 0.303584 -2.4148e-05
3:105264176 T G 0.098047 8.2746e-05
3:105270550 C T 0.122057 -1.1759e-05
3:105273519 A G 0.025638 -5.5095e-06
3:105283199 C T 0.073361 1.9286e-05
3:105299699 A C 0.038279 -8.4244e-06
3:105304199 G A 0.453849 1.0942e-05
3:105316804 A G 0.602364 3.4776e-06
3:105318256 G A 0.424883 -4.1048e-06
3:105327909 C T 0.324516 4.5749e-07
3:105328255 C T 0.559883 1.0813e-05
3:105330183 A G 0.057484 1.1713e-05
3:105332265 A C 0.100662 -1.6851e-05
3:105333715 C T 0.641856 1.1907e-05
3:105333786 C T 0.075901 6.6223e-05
3:105334097 G T 0.052517 -1.1092e-05
3:105336861 A C 0.028021 -3.0089e-05
3:105337398 C T 0.715710 1.1645e-07
3:105338152 A G 1.772304 1.8194e-05
3:105338331 T C 0.731227 1.7403e-05
3:105339765 A G 0.256506 7.5490e-06
3:105341214 A G 0.177845 -6.8557e-06
3:105343015 C T 0.972788 8.9570e-06
3:105347224 A G 0.037901 -1.7690e-05
3:105349268 G A 0.030520 -2.5347e-05
3:105351659 C T 0.028028 -1.2266e-05
3:105353145 C T 1.179422 5.6614e-06
3:105353180 T C 0.067286 -1.3163e-05
3:105355424 T C 0.288196 6.3512e-06
3:105355971 G A 0.857629 4.4963e-06
3:105362676 C T 0.768802 -2.1512e-05
3:105363290 G A 0.037225 5.8662e-08
3:105363389 A C 0.046414 -1.2169e-05
3:105367795 C G 0.035069 -1.0716e-05
3:105369731 A C 0.031346 1.3860e-05
3:105370343 C T 0.662275 1.3200e-05
3:105373208 C T 0.029714 -2.9817e-06
3:105381036 T C 0.144193 -1.6102e-05
3:105395942 A G 0.039921 -2.1866e-05
3:105396140 G A 0.047958 -7.3212e-06
3:105402589 T C 0.071053 -1.4136e-05
3:105406695 G A 0.053574 -6.0768e-06
3:105425977 A G 0.067949 -6.4931e-06
3:105442573 G T 0.245528 1.8830e-05
3:105452593 G A 0.700438 -1.4930e-05
3:105464044 C T 0.113863 1.9506e-05
3:105464766 A G 0.040750 1.2190e-06
3:105467984 C T 0.029442 -2.4934e-06
3:105469130 T C 0.443157 1.1175e-05
3:105472282 C T 0.038367 2.8255e-05
3:105486255 C T 0.564231 1.8554e-05
3:105519927 C T 0.093533 4.0867e-05
3:105523720 C A 0.022316 -1.0178e-05
3:105537828 C T 0.346299 -1.4361e-05
3:105545445 C T 0.189251 -1.1976e-05
3:105546562 C T 0.039292 2.4178e-07
3:105548902 C T 0.262317 8.2104e-06
3:105559353 C T 1.517419 2.0578e-05
3:105578583 G A 0.270293 2.9211e-05
3:105583304 T C 0.057545 1.9485e-05
3:105586714 C T 0.410229 -1.2197e-05
3:105629278 T G 0.156320 -7.7050e-07
3:105631428 A G 0.040529 -3.1980e-06
3:105631542 G C 0.040298 7.0876e-07
3:105651675 G A 0.186769 -4.6847e-05
3:105663687 C T 1.836428 2.1107e-05
3:105665269 G A 1.137808 1.3530e-06
3:105671386 C A 1.612189 -1.3388e-05
3:105676779 A G 0.074694 -1.1852e-05
3:105679676 C A 1.902306 1.4727e-05
3:105679835 C G 0.398364 -1.8552e-06
3:105681828 A G 0.589274 -1.2250e-05
3:105684620 A G 0.292103 -4.9950e-06
3:105684987 C T 0.185651 -3.2738e-05
3:105687771 T C 0.061367 -3.1074e-06
3:105693423 T C 1.975820 1.5568e-06
3:105693612 A C 0.669925 9.2846e-06
3:105694856 T C 0.105265 -6.6309e-07
3:105695218 G T 1.687862 4.7738e-06
3:105695477 T C 0.947306 2.3726e-05
3:105695545 T C 0.969735 2.1901e-05
3:105695995 A G 0.600596 3.5302e-06
3:105699882 A G 0.566278 1.4874e-05
3:105702873 T G 0.127425 4.0151e-07
3:105703940 A G 0.248381 -1.3056e-05
3:105723873 T C 0.037782 -3.7169e-05
3:105727925 G A 0.034056 -1.3166e-05
3:105744308 A C 0.078736 3.1520e-06
3:105748054 T C 0.179636 -2.9994e-05
3:105762486 G A 0.034444 -8.9103e-06
3:105766049 G A 0.243920 -1.8571e-05
3:105766475 C T 0.028946 3.2218e-06
3:105775729 G A 0.101434 1.2716e-05
3:105787206 T C 0.056825 -2.4787e-06
3:105796613 T C 0.075102 5.6948e-08
3:105818860 A G 0.226391 -3.6342e-05
3:105825555 C G 0.022809 1.4521e-05
3:105838847 C T 1.532052 3.3474e-05
3:105839482 A C 0.306912 -3.4747e-05
3:105841011 C T 0.144972 -4.2116e-06
3:105847211 T G 0.077366 -3.8031e-06
3:105848694 A G 0.035545 1.1862e-05
3:105854045 C T 0.085414 8.9910e-06
3:105854756 A G 1.281679 -2.0216e-06
3:105859785 A G 0.023894 1.1078e-05
3:105861966 G A 0.120565 1.7291e-05
3:105875712 T C 0.149528 -3.9988e-07
3:105876461 T C 1.292514 -1.1713e-05
3:105878935 A G 0.040009 1.7215e-06
3:105896219 T C 0.024503 -1.0544e-06
3:105912130 C T 0.575352 2.2551e-05
3:105916506 G A 0.550363 1.3169e-05
3:105925374 G A 0.042511 1.7593e-05
3:105927328 A G 0.468934 2.4637e-05
3:105960714 C A 0.037599 -1.1175e-05
3:105983592 G A 0.035022 -1.3472e-05
3:105987534 T A 0.031081 2.2090e-05
3:105991356 G A 1.175397 -1.4129e-05
3:105996388 A G 0.046924 2.8174e-05
3:105996883 G A 0.075918 3.5011e-05
3:105999454 A G 0.077570 3.1407e-05
3:106008354 G T 1.862974 3.7613e-05
3:106015423 C T 0.168648 8.4081e-06
3:106016592 C A 1.005117 1.1893e-05
3:106033427 C T 0.919496 8.4308e-06
3:106035816 A G 0.739206 4.1417e-06
3:106036392 C T 0.145815 -9.6652e-06
3:106053542 T C 0.098146 -9.1150e-06
3:106062882 T C 0.050181 3.5307e-06
3:106066223 T G 0.175645 -1.2253e-05
3:106068253 C A 0.946704 2.2795e-06
3:106075229 T C 0.021004 8.3406e-06
3:106085019 G T 0.914141 -5.0083e-06
3:106087275 G C 0.027100 -1.4952e-05
3:106089387 G A 0.139699 -8.8813e-06
3:106090073 G C 0.169335 -1.1599e-05
3:106092339 G A 1.870861 -2.7743e-06
3:106096178 A G 0.046095 6.9240e-06
3:106099725 G A 0.069693 2.2192e-05
3:106103101 G C 0.292453 1.9747e-05
3:106113769 G A 0.165384 -1.3783e-05
3:106119441 C T 0.926336 1.8699e-05
3:106122183 G A 0.175574 -6.0632e-06
3:106126869 A C 0.086638 5.8370e-07
3:106130323 G A 1.317200 2.1354e-05
3:106132923 C T 0.236366 7.6654e-06
```
