## Supplemental_Data_Files for "Common genetic variation associated with Mendelian disease severity revealed through cryptic phenotype analysis": SupplementalDataFile_8.txt (part 5 of 21)

```
3:106135465 G A 1.907351 7.5470e-06
3:106137507 G C 0.041100 1.4618e-05
3:106141516 G A 1.659028 -3.7131e-05
3:106150812 C A 1.405378 3.2761e-05
3:106156609 T C 0.573247 -4.1926e-05
3:106157752 C T 0.035579 -6.6370e-06
3:106159984 C T 1.261715 -1.2373e-05
3:106161675 C T 0.053547 -1.1723e-05
3:106174535 T C 0.085162 1.3188e-06
3:106175524 T C 1.024720 -3.3020e-05
3:106175546 C T 0.751813 -7.8153e-05
3:106176851 A G 0.032900 -2.3016e-06
3:106184511 T C 1.891029 1.1393e-05
3:106195313 G T 0.616922 -1.5314e-05
3:106199222 G C 0.435840 -6.9725e-06
3:106201408 A G 0.035715 -1.8890e-05
3:106210574 T C 0.071733 3.9718e-05
3:106212542 T C 0.369425 2.2782e-06
3:106215683 G A 0.253695 -3.2956e-05
3:106220368 G T 1.335144 7.8008e-05
3:106225645 A G 0.045456 -1.4586e-05
3:106240318 A G 0.139580 2.7775e-05
3:106241036 C T 0.086383 -7.3265e-06
3:106247828 G A 0.237447 6.5266e-05
3:106248658 C T 0.039588 -6.1023e-06
3:106251689 A G 0.024197 1.5985e-05
3:106252507 G A 0.196353 -2.9417e-05
3:106261098 T C 0.056716 6.0906e-06
3:106275944 G A 0.401247 -1.3253e-04
3:106280467 A G 0.055448 -1.6372e-05
3:106280479 C T 0.071281 6.5136e-06
3:106288549 A G 0.189489 -7.3371e-06
3:106289956 G T 0.190812 -3.8954e-06
3:106292902 T C 0.149721 8.9226e-05
3:106294462 G A 0.067459 5.1451e-06
3:106297994 A G 0.179184 -3.9646e-05
3:106305957 C T 0.046224 -5.2338e-06
3:106320788 G A 0.062819 -2.1054e-05
3:106327107 G A 1.441936 2.6205e-06
3:106327213 A G 0.039904 -1.8936e-05
3:106334927 G A 0.209728 3.4639e-05
3:106335082 T C 0.171650 -2.5380e-06
3:106335488 G T 0.047649 -1.7870e-06
3:106335691 C T 1.388090 4.8296e-05
3:106338119 G A 0.199216 5.5928e-06
3:106338809 A G 0.065963 -2.0705e-06
3:106344400 C T 0.080729 1.2833e-06
3:106347147 A G 1.778937 -1.3845e-05
3:106348141 G T 0.310870 8.1473e-06
3:106355471 A G 1.844632 -2.5876e-05
3:106359618 C A 1.805370 -1.5737e-05
3:106360840 T C 0.043783 -1.0918e-05
3:106363325 T G 0.043147 -6.2580e-06
3:106364551 T C 1.484138 -2.9912e-05
3:106364719 G A 0.276868 2.3158e-05
3:106396897 T A 0.036922 5.1478e-06
3:106397445 G A 1.161189 -1.3738e-05
3:106402233 G A 0.270915 -2.1587e-05
3:106403951 T C 1.058885 2.9451e-05
3:106404559 A G 0.033152 4.8012e-07
3:106405877 C T 1.295142 -8.3108e-06
3:106412180 A G 0.158269 9.1262e-06
3:106412711 T C 0.888907 3.3027e-06
3:106414672 T C 0.097398 -3.1968e-06
3:106418389 A G 0.166350 6.5313e-06
3:106419208 G A 1.685272 -4.1555e-06
3:106419353 G C 1.683266 -4.2997e-06
3:106420030 C T 1.219078 -3.0023e-06
3:106420994 T C 0.046159 -7.1024e-06
3:106421750 T G 1.978041 -1.2815e-05
3:106422157 T C 0.728511 1.1277e-05
3:106422224 C T 1.161121 2.3742e-05
3:106423837 G T 1.287717 -1.5947e-05
3:106429789 G A 0.266509 -5.3189e-05
3:106431049 C T 0.025859 2.0304e-05
3:106435399 G A 1.533980 1.5797e-05
3:106441445 C T 0.075741 3.0052e-06
3:106453841 C T 0.161597 -2.0918e-06
3:106453987 G A 0.123577 -1.1099e-05
3:106456218 C T 0.028559 -1.5030e-05
3:106461295 T C 0.034736 5.8307e-07
3:106470626 C T 0.106853 1.0329e-05
3:106479934 C T 0.034056 1.5044e-05
3:106494252 A G 0.141864 -1.7750e-06
3:106516130 G A 0.023639 -1.2757e-05
3:106521561 C T 1.976432 2.8591e-06
3:106528163 T C 0.282695 -4.2217e-05
3:106534707 C T 0.601731 -1.3906e-05
3:106535279 C T 0.107370 5.9099e-06
3:106538923 C T 0.038343 -1.3454e-05
3:106542970 A G 0.039761 -2.8117e-05
3:106545441 C T 0.020977 1.1855e-05
3:106547271 T C 0.038986 -6.8780e-06
3:106550753 C T 0.038194 5.8258e-06
3:106579711 A C 0.043790 2.4369e-05
3:106579815 A G 0.365444 2.8360e-06
3:106580208 C T 1.494436 -3.1777e-05
3:106582908 C T 0.213757 7.8920e-06
3:106587029 C A 1.975144 -1.8470e-05
3:106589507 C T 0.024520 5.0372e-06
3:106590168 A G 0.023921 1.3820e-05
3:106592120 T C 0.106629 3.9591e-06
3:106598019 C T 0.040495 -2.0396e-06
3:106606098 A G 0.024220 -9.9304e-06
3:106616183 C A 0.085468 1.8836e-05
3:106618385 C T 1.658743 1.2857e-05
3:106622873 C A 0.040458 2.5470e-05
3:106624294 C T 0.287751 -9.4153e-07
3:106656753 T C 0.120058 2.3622e-06
3:106662714 G A 0.086950 1.5904e-06
3:106663246 C G 0.043168 9.1670e-06
3:106682499 G A 1.627777 -3.1230e-05
3:106688530 C T 0.364196 -2.8273e-06
3:106689407 C A 0.052293 -2.1840e-05
3:106690976 C G 0.283797 1.7558e-06
3:106705394 T G 0.031918 -6.2093e-06
3:106707770 T C 0.362034 -4.3041e-05
3:106708686 T C 0.789677 -8.7887e-06
3:106710022 G A 0.364379 -1.4533e-06
3:106717315 C T 0.348533 1.3882e-06
3:106728686 T G 0.287877 -9.0928e-06
3:106742288 T G 0.041930 -5.2377e-06
3:106745015 T C 0.362758 -5.9439e-08
3:106755454 G T 0.037707 1.5015e-05
3:106771468 C T 0.125756 2.5740e-06
3:106777569 A G 0.900015 2.2499e-05
3:106779486 A G 0.059106 1.6182e-05
3:106789164 T C 0.096909 2.9489e-05
3:106790950 T C 0.027474 -6.4239e-06
3:106792426 C T 0.169131 1.4470e-06
3:106795393 T C 0.059024 6.1781e-07
3:106801323 C T 0.023867 -1.1910e-05
3:106807707 A G 0.215263 5.6189e-06
3:106809136 T C 0.057229 -2.0063e-05
3:106809365 A G 0.043072 -3.0586e-06
3:106820223 G A 0.133222 -2.0740e-06
3:106833272 T C 0.268141 5.0440e-06
3:106834309 T C 0.082803 1.1549e-05
3:106834689 C T 0.307252 1.0147e-05
3:106837356 G T 0.864690 -1.8391e-05
3:106838755 C T 0.102814 9.6037e-07
3:106840990 C A 0.025944 -8.4377e-06
3:106850421 C T 0.193732 -1.2722e-05
3:106851255 A G 0.024601 7.1248e-06
3:106860428 A G 1.294744 -8.2193e-07
3:106861650 C G 0.054635 7.4596e-06
3:106870249 A C 1.489625 -1.0211e-05
3:106887082 C T 0.231385 7.0270e-06
3:106887467 A G 0.435092 1.8330e-05
3:106900878 A G 0.072144 -1.1606e-06
3:106900980 C T 0.643627 1.1680e-05
3:106922410 T C 0.042596 -6.0604e-06
3:106922815 C A 0.149599 -3.1819e-06
3:106922856 T C 1.493705 1.1296e-05
3:106925898 G A 0.553563 -2.8871e-05
3:106926025 C T 0.127667 -1.1500e-05
3:106926227 T C 0.047502 -2.0035e-06
3:106926297 G C 0.078760 1.0217e-05
3:106928929 G A 0.036004 4.6339e-06
3:106935803 C A 0.592188 2.4176e-07
3:106938007 G T 0.861794 2.2466e-05
3:106946587 T C 0.465062 1.3383e-05
3:106961498 A C 0.736296 2.5520e-05
3:106967443 T C 0.041128 8.1561e-06
3:106967877 A G 1.079576 -6.3575e-06
3:106971009 C A 0.032526 1.6674e-05
3:106971327 C T 0.232810 6.8046e-06
3:106972315 C T 0.797884 5.1013e-06
3:106978217 A C 0.061098 -5.3881e-06
3:106981727 T C 1.304053 5.0313e-06
3:106982317 A G 0.279503 -2.2193e-06
3:106982535 G A 0.188068 -2.2342e-06
3:106985680 A G 0.187381 -4.5782e-06
3:106985785 C T 0.234615 -1.2696e-05
3:106987471 G T 0.057080 4.5090e-06
3:106987474 G T 0.511959 -1.8287e-05
3:106990245 T C 0.058059 -7.8102e-06
3:106994069 T C 0.070822 -1.0845e-05
3:106995906 G A 0.053003 -2.0070e-06
3:106995967 C A 0.034668 1.5515e-05
3:106996775 A G 0.034420 -1.0352e-05
3:107002851 T G 0.110593 7.5976e-06
3:107042219 T C 0.580778 2.0758e-06
3:107044948 G C 0.053636 -5.3493e-07
3:107060396 T C 0.332703 1.5704e-06
3:107064098 A G 0.085023 -6.8341e-06
3:107071064 C T 0.087783 -1.7736e-05
3:107072274 T C 1.645242 1.5708e-06
3:107078058 T C 0.957363 2.8475e-06
3:107082584 C A 0.220258 -2.7701e-06
3:107084261 A C 0.111711 6.5377e-06
3:107085193 A G 0.471341 1.3978e-05
3:107096121 G T 0.024071 3.6302e-06
3:107097346 A C 0.219608 1.9114e-06
3:107105685 G A 1.267760 -1.5911e-05
3:107113105 A G 0.488629 -2.3169e-05
3:107116564 T G 0.027199 -5.5025e-06
3:107121474 A C 0.776863 5.9826e-06
3:107122958 A G 0.645660 2.3778e-05
3:107139053 C T 0.104660 -3.9765e-06
3:107150826 C T 0.770702 1.9578e-05
3:107151580 C T 0.039547 -8.4835e-06
3:107151617 C T 0.024190 1.8303e-05
3:107153088 C T 1.551856 1.2036e-05
3:107159469 T C 0.203915 -1.1231e-06
3:107178336 G T 0.698269 -1.3805e-05
3:107182873 T C 0.027039 1.4672e-06
3:107185746 G C 1.081943 -1.5827e-05
3:107201576 T C 0.151489 3.8183e-05
3:107216763 G A 0.243590 -2.7750e-06
3:107218627 C T 0.302747 1.5477e-06
3:107219615 G T 1.872966 7.2468e-07
3:107235503 G A 0.382334 1.0171e-05
3:107244909 A G 0.127364 -1.2524e-05
3:107247923 T G 0.088317 -1.8711e-05
3:107250056 A G 0.049634 8.7285e-06
3:107254203 A G 1.064702 -3.9647e-05
3:107270460 G A 0.326699 9.7558e-06
3:107311740 T C 0.083632 -6.2402e-06
3:107312676 A G 0.243264 2.7397e-05
3:107316938 G A 0.353986 9.1261e-06
3:107337903 C T 0.040747 -1.5002e-05
3:107341962 T G 0.039761 -7.8705e-06
3:107352472 G T 0.353888 -6.1680e-06
3:107358323 G A 0.087107 5.7161e-06
3:107369782 T C 0.042049 2.6452e-07
3:107372780 G A 0.027290 4.7920e-06
3:107373125 A G 0.185726 1.0652e-05
3:107375835 T C 0.048447 -1.1309e-05
3:107377040 A G 1.279496 -2.2113e-06
3:107382291 C T 0.535217 2.6572e-06
3:107383677 C T 0.207066 -5.2184e-07
3:107393593 T C 0.272928 6.4834e-06
3:107401178 T C 0.083744 2.3612e-05
3:107433639 G A 0.067799 2.5539e-06
3:107450690 A G 0.020229 2.3909e-06
3:107458463 G A 0.409396 -1.6776e-05
3:107459633 G C 0.026933 1.0746e-05
3:107465817 C T 0.470413 -2.8180e-06
3:107472483 C T 0.041145 3.0801e-06
3:107479754 G T 0.700503 1.4992e-05
3:107479882 C T 0.033930 3.9520e-06
3:107480170 G A 0.034491 -6.5710e-06
3:107481168 C T 0.205655 -6.3126e-07
3:107483205 C T 0.260845 1.0208e-05
3:107488963 T C 0.055852 -6.1912e-06
3:107489647 C T 0.047937 1.2486e-05
3:107491892 A G 0.026933 1.0398e-05
3:107497112 T C 0.041865 -1.3390e-05
3:107513092 G A 0.468468 4.2455e-06
3:107520406 G A 0.058667 -1.5830e-05
3:107532150 G A 0.308289 -9.0650e-06
3:107545126 T C 0.027165 -6.4482e-06
3:107548579 A G 0.025468 -2.0128e-05
3:107548614 G A 0.933921 1.0089e-05
3:107553632 T G 0.034780 -2.5984e-06
3:107554453 A G 0.154202 3.3669e-07
3:107556807 G A 0.799818 -5.8950e-07
3:107560269 A G 0.344650 -4.5160e-06
3:107576819 G C 0.500501 -2.5769e-05
3:107586424 T C 1.059912 9.7175e-06
3:107594430 G A 0.092839 -1.3599e-05
3:107596245 A G 0.035358 -9.5604e-06
3:107597621 A C 1.024754 9.5197e-06
3:107597927 G A 1.701785 2.7795e-05
3:107604090 G A 0.295968 1.0898e-05
3:107609499 C G 0.225905 1.4220e-06
3:107611950 T G 0.021123 -1.2456e-05
3:107626808 G A 1.247184 4.4090e-06
3:107634915 G A 1.034773 5.1999e-06
3:107635062 G A 0.072610 2.4620e-05
3:107649493 T C 0.257843 1.5903e-05
3:107649869 A G 0.022724 -1.1368e-05
3:107663835 G T 1.072569 2.2028e-06
3:107666995 A G 0.042661 -1.1697e-05
3:107671109 G A 0.035049 -7.8465e-06
3:107671598 T C 0.140270 -8.7430e-06
3:107684667 C T 0.789408 -8.0560e-06
3:107685126 A G 0.032465 2.3442e-06
3:107693136 G A 0.295431 -3.4750e-07
3:107699938 G A 0.041036 -4.6894e-06
3:107705154 G A 0.948639 4.0185e-06
3:107705304 T C 0.519857 2.7563e-05
3:107705366 A G 0.060697 4.0194e-06
3:107708877 T G 0.893637 5.2414e-06
3:107720138 A G 0.726049 1.0767e-05
3:107720888 G A 0.104004 -2.3268e-05
3:107725659 C T 0.251067 -3.1755e-05
3:107725831 C T 0.455835 1.1464e-05
3:107727687 A T 0.065674 1.2120e-05
3:107728669 G T 0.064865 -4.4087e-06
3:107728835 T G 1.172391 2.7964e-05
3:107731894 G T 0.059140 -1.1159e-05
3:107733200 A G 0.330677 7.9339e-06
3:107733600 G A 1.809484 -4.3129e-05
3:107733618 T C 0.040499 -1.6511e-05
3:107735643 G C 0.167383 5.6768e-06
3:107737519 T C 1.084248 -1.1230e-05
3:107739547 A G 0.438230 -2.0313e-05
3:107750920 T C 0.239198 -9.4939e-06
3:107761471 C T 0.028929 -6.4509e-06
3:107771909 T C 0.068245 -8.5239e-06
3:107777733 C T 0.046204 4.6488e-06
3:107778495 C T 0.047870 5.9155e-06
3:107784280 C T 0.116247 -1.7654e-05
3:107794364 C T 0.090469 2.9286e-05
3:107803241 A C 0.036154 6.1663e-06
3:107805140 C G 0.060717 -7.7523e-06
3:107816733 T C 0.499546 -2.9391e-05
3:107819041 A G 0.925275 -4.9145e-05
3:107829806 A G 0.251923 1.9236e-05
3:107833289 A C 1.282848 4.5880e-05
3:107844129 G A 0.060745 -9.7258e-06
3:107852799 C T 0.075031 -1.3923e-05
3:107859558 G A 0.648016 -2.5619e-05
3:107860012 A G 1.007435 4.4211e-05
3:107881161 C T 0.025060 9.2498e-06
3:107881382 C T 0.027583 -3.7716e-06
3:107883969 A G 0.039652 -1.7668e-06
3:107886925 T C 0.212900 8.3708e-06
3:107893850 G A 0.075017 -1.8048e-05
3:107900642 A G 1.947116 9.8776e-06
3:107918530 C T 0.094399 -2.3125e-05
3:107948567 T C 0.056682 2.8955e-06
3:107950047 A G 0.104670 -7.1092e-06
3:107952722 C T 0.059341 8.5769e-06
3:107953261 G A 0.048879 9.0417e-06
3:107962696 C T 1.240847 3.3208e-05
3:107975611 A T 0.082242 5.2089e-06
3:108006493 G A 0.063308 8.0364e-06
3:108011535 T G 1.324112 2.8926e-05
3:108021333 A G 0.072318 -2.1125e-05
3:108024901 C A 0.254759 -1.4519e-05
3:108036010 G A 0.102518 -8.1743e-06
3:108044244 A C 0.171099 7.4018e-06
3:108048805 A G 0.057131 -4.9814e-06
3:108057230 C T 0.099853 -1.5997e-05
3:108059490 G C 1.864303 1.8830e-05
3:108072298 C T 1.338401 8.1429e-06
3:108073903 T C 0.117889 2.6834e-06
3:108081217 A C 0.077764 -4.5383e-07
3:108081277 A C 0.505781 -2.7143e-06
3:108095365 A G 0.501695 -2.4454e-06
3:108097168 G A 1.178423 2.3890e-05
3:108099860 C T 0.232762 2.1686e-05
3:108101109 T C 0.078454 5.2764e-06
3:108109031 A G 0.561756 2.1298e-05
3:108113416 A C 0.062288 -6.2147e-06
3:108117716 T C 0.064447 -1.4278e-05
3:108118700 C T 0.618217 2.1195e-05
3:108119035 T G 0.041576 3.4135e-05
3:108119071 C T 0.973757 2.8203e-06
3:108125614 T C 0.541480 1.9595e-05
3:108126291 A G 1.933251 9.0243e-06
3:108126872 C T 1.164500 4.6963e-05
3:108146979 T C 0.050746 9.5014e-07
3:108147295 A C 1.746866 1.5632e-05
3:108147728 C T 0.601248 9.8064e-06
3:108158574 T C 1.630837 6.3255e-06
3:108159977 A G 0.095266 9.0252e-08
3:108160936 A G 0.035188 -5.3884e-06
3:108161991 G T 0.228822 -1.2586e-05
3:108175196 T C 1.571211 1.8282e-05
3:108176921 A G 0.155810 -1.5923e-05
3:108177613 T C 0.023041 9.8274e-07
3:108179063 C T 0.271411 -3.7742e-06
3:108180382 G A 0.044449 -2.4133e-05
3:108188993 A G 1.469033 1.3747e-05
3:108189627 T C 0.640238 7.6695e-06
3:108191732 A G 0.227846 1.2865e-06
3:108197968 A G 0.028188 5.1441e-07
3:108223828 G A 0.031731 4.6650e-06
3:108228745 C T 0.355353 -2.3040e-05
3:108229569 T C 0.039489 -1.6514e-05
3:108237157 A C 0.037952 1.4339e-05
3:108295135 T G 0.047907 -2.2506e-05
3:108297284 C T 0.076761 3.4643e-05
3:108303958 G T 0.082602 -1.3324e-05
3:108303989 A C 0.057862 -2.2132e-06
3:108307670 G T 0.275433 -2.4980e-05
3:108320796 A G 0.030666 -1.1157e-05
3:108326689 A G 0.443561 -7.3427e-06
3:108332601 T C 0.203425 6.0487e-06
3:108344238 T C 0.036344 2.8105e-05
3:108358399 C T 0.043042 -2.4482e-05
3:108367086 C G 0.119109 1.3890e-05
3:108381972 G A 0.036755 -1.4195e-05
3:108402677 T C 0.031918 7.8084e-06
3:108424861 A T 0.021650 -4.6324e-06
3:108436596 T G 0.042950 -2.7069e-06
3:108445849 A G 0.594275 1.7157e-05
3:108451173 T C 0.044157 -9.4993e-06
3:108458283 T C 1.574135 4.2544e-05
3:108460756 C T 0.182271 -1.4219e-05
3:108474337 A G 0.408220 1.6786e-05
3:108475974 A G 0.559730 5.6027e-06
3:108487057 T G 0.055941 -6.5778e-06
3:108493151 C T 1.853471 2.5761e-05
3:108496727 G A 0.350695 2.9946e-05
3:108512726 T C 0.038530 -9.4943e-06
3:108516567 A G 0.151754 -3.2805e-05
3:108518033 A G 0.057732 4.0800e-06
3:108522545 C T 0.237818 -4.3871e-05
3:108524381 G A 0.316874 1.0600e-05
3:108531560 C T 0.133732 2.7895e-06
3:108531829 C T 0.111548 -3.1707e-05
3:108545663 A G 0.594639 2.2866e-05
3:108545856 A G 0.175529 -6.4258e-06
3:108545962 G T 1.838757 3.4138e-05
3:108546670 C T 0.711355 -8.9163e-05
3:108547878 T G 0.091659 6.9625e-06
3:108549022 G T 1.205431 9.2444e-05
3:108550144 G A 0.083027 -9.4903e-06
3:108551029 C T 0.422248 -3.8960e-05
3:108552960 T C 1.927251 -8.3257e-06
3:108557266 G A 1.114023 -2.0529e-05
3:108568416 T C 1.022575 -1.6913e-05
3:108570300 G A 0.143646 1.6186e-06
3:108571979 C T 0.135527 5.4986e-06
3:108583220 T C 0.040839 -8.8771e-06
3:108584644 T C 0.478624 -5.7456e-07
3:108588395 A G 1.377771 1.0466e-05
3:108592615 T C 0.255779 7.1200e-06
3:108595569 C T 0.444561 -1.6769e-05
3:108595899 G T 0.094668 2.0756e-05
3:108606666 G A 0.096076 -1.7563e-05
3:108609766 T C 0.071821 -9.0571e-06
3:108611057 G A 0.580367 -4.1986e-06
3:108611607 C G 0.093050 4.2386e-06
3:108614492 G A 1.219306 2.8713e-05
3:108619271 C T 0.021643 2.5708e-06
3:108619930 G A 0.301530 3.3152e-06
3:108630489 G C 0.083874 -2.8073e-05
3:108633389 C T 1.169080 1.9492e-05
3:108634973 A C 0.635230 2.3577e-05
3:108635099 C T 0.213363 -2.0281e-06
3:108636466 T C 0.622722 2.9601e-05
3:108637430 T G 1.102491 -6.7696e-06
3:108637571 C T 0.624313 1.2669e-06
3:108638342 G T 0.659365 3.1186e-05
3:108639119 G A 0.700010 -2.2868e-06
3:108639263 C T 0.040907 -3.6696e-06
3:108639384 C T 0.715482 2.4303e-05
3:108639423 T C 1.395291 3.2477e-05
3:108655558 T C 0.050481 -6.7708e-06
3:108660911 C A 0.091081 1.6801e-05
3:108661128 A G 0.860237 3.4517e-05
3:108661553 A G 0.027229 2.2646e-06
3:108663080 T C 0.369843 2.3404e-05
3:108670602 G A 1.562735 6.3922e-05
3:108672558 A C 0.024312 -1.1055e-05
3:108684705 G A 0.063091 1.9293e-05
3:108685996 T C 0.702669 6.6099e-06
3:108690221 A G 0.841408 9.3323e-06
3:108691840 C T 0.404847 2.8400e-05
3:108699510 T C 0.736538 3.7889e-05
3:108703306 C T 0.167142 7.2614e-06
3:108703587 T C 0.388416 -5.5922e-05
3:108721480 C T 1.966481 1.2512e-05
3:108721977 A G 0.024346 5.6474e-06
3:108723983 T C 0.097000 -6.4675e-06
3:108737654 T G 0.068877 3.7502e-06
3:108738376 A G 0.063590 2.4715e-06
3:108738454 G A 0.309802 -9.0079e-06
3:108740343 C T 0.534462 1.6062e-05
3:108748016 C T 0.844798 6.9227e-06
3:108748255 C G 0.049801 8.0466e-06
3:108750316 G A 0.081137 -1.8764e-05
3:108754214 C T 0.311108 -1.0541e-05
3:108754238 T A 1.965873 1.0885e-05
3:108764317 A G 0.073140 1.9940e-05
3:108768096 C A 0.324632 6.7049e-06
3:108768435 T C 0.067048 1.1726e-05
3:108771004 A C 0.237586 1.6018e-05
3:108779586 A G 0.076564 -4.5221e-06
3:108783960 T C 0.299531 -5.8967e-06
3:108788461 C T 0.798227 -9.0596e-06
3:108788778 C A 0.055628 3.3952e-06
3:108791686 A C 0.085196 -1.5301e-05
3:108812154 G A 0.546164 1.3961e-05
3:108818123 T C 0.139406 -2.5703e-05
3:108818151 C T 0.022969 7.9837e-07
3:108820987 T G 0.030622 -8.9657e-06
3:108828469 G A 1.120194 -2.5816e-06
3:108840022 A G 0.050440 -2.9282e-05
3:108850638 G A 0.043474 -4.6642e-06
3:108866143 A G 0.068248 -3.1484e-05
3:108867128 G A 0.867074 -2.2703e-05
3:108876469 G A 1.689093 1.7067e-05
3:108878723 G A 0.761832 4.1881e-05
3:108878967 G A 1.293541 6.1326e-05
3:108879181 A G 0.026162 3.9520e-06
3:108887988 T C 0.085584 -1.1687e-05
3:108888506 T C 0.374973 1.3983e-05
3:108889433 A C 0.023483 -1.1592e-05
3:108897616 C G 0.833354 4.8404e-05
3:108917284 G A 0.322565 2.2631e-05
3:108927819 G A 0.068649 -7.6387e-07
3:108929534 C A 0.224385 7.3815e-06
3:108936632 T C 0.023741 -5.2415e-06
3:108940266 C T 0.057797 6.5306e-06
3:108944704 A G 1.473646 3.3559e-05
3:108952120 G A 0.110841 -2.3959e-05
3:108961389 G A 0.951784 2.3578e-05
3:108973392 A G 1.968086 1.8174e-05
3:108977091 A G 1.539219 8.2397e-05
3:108981524 G T 1.072637 -1.9443e-06
3:108983718 C T 0.401930 -6.1819e-06
3:108996524 C T 0.023296 -8.8203e-06
3:108996815 T G 0.325373 5.4161e-05
3:108999486 G A 0.730469 -3.7347e-05
3:109006212 A C 1.437452 -8.8465e-06
3:109010841 A G 1.951185 1.4890e-05
3:109024747 T C 0.075629 -4.4986e-06
3:109024932 G A 0.051963 -5.7918e-06
3:109025009 C T 0.067588 -1.2814e-05
3:109025373 C T 0.037000 -1.8031e-05
3:109027157 T C 1.448957 -1.7009e-05
3:109037859 T C 0.100353 -4.2305e-07
3:109037974 G A 0.938834 1.6076e-05
3:109045055 A G 1.433838 1.5562e-05
3:109052272 G A 0.036514 -3.6362e-06
3:109052732 C T 0.942315 1.2213e-05
3:109052935 T C 0.097568 -8.1302e-06
3:109056363 G A 0.032713 -8.4678e-06
3:109056751 A C 0.132199 -8.1321e-06
3:109069732 G A 0.047037 -2.0909e-05
3:109070272 A G 0.237651 -1.8784e-05
3:109075681 C G 0.031642 -4.4060e-07
3:109096389 A G 0.712123 2.1078e-05
3:109100919 T C 0.105146 -3.4048e-06
3:109105957 C T 1.972771 -1.0755e-05
3:109109639 A G 0.038659 -1.1121e-05
3:109117449 T C 1.150177 1.3387e-05
3:109120667 C T 0.022429 -2.2277e-05
3:109128553 T G 0.021725 -2.2466e-05
3:109131877 T C 0.020929 -1.7290e-05
3:109136446 T C 0.021681 -2.2261e-05
3:109182852 T C 0.063288 3.5377e-05
3:109183890 C T 0.034284 1.7448e-05
3:109183957 G A 0.411827 -1.0484e-06
3:109198335 T C 0.172697 -4.7844e-07
3:109199119 A G 0.547582 2.6789e-05
3:109213091 C T 0.141150 -7.5563e-06
3:109213227 A G 0.020855 1.2722e-05
3:109236970 T C 0.793420 9.2121e-06
3:109238252 A G 0.197944 1.0668e-05
3:109249432 T G 0.035440 -1.1626e-05
3:109254174 G A 0.045340 2.3184e-07
3:109264974 G A 0.330612 -2.3493e-05
3:109267803 A G 0.112728 3.8472e-06
3:109268728 A G 0.053809 1.4460e-05
3:109289093 T C 0.514798 -1.3457e-05
3:109300286 G A 0.608959 -1.3635e-05
3:109305394 C A 0.026614 -1.4978e-05
3:109307723 T C 0.077638 -3.6154e-06
3:109315808 G C 0.072229 -3.5979e-05
3:109318007 G C 0.022962 -1.6092e-05
3:109319150 A G 0.075221 2.6840e-05
3:109328758 G T 0.022707 -2.4456e-05
3:109329773 T C 0.767857 7.2264e-06
3:109336334 A G 0.297386 -2.9394e-05
3:109338131 A G 0.040135 -3.3421e-06
3:109339364 A C 0.065661 2.4435e-05
3:109361931 T C 0.129088 -5.3035e-06
3:109367141 T C 0.190417 -3.0050e-06
3:109380350 C T 1.416689 2.4207e-05
3:109396952 G A 0.284303 -2.5095e-06
3:109403204 T G 0.158139 -1.9568e-05
3:109405971 G A 0.140409 -3.2800e-06
3:109435292 T C 0.097507 -1.0522e-05
3:109440679 G A 0.025811 -1.1902e-05
3:109462907 G C 0.030214 9.2186e-06
3:109464689 T C 0.105123 -1.0692e-05
3:109465442 C T 0.097826 -8.9154e-06
3:109474201 A G 0.139179 -1.3175e-05
3:109477602 C T 0.868821 -1.4723e-05
3:109486238 T C 0.549680 2.6669e-05
3:109493115 G C 0.122944 -3.1174e-05
3:109504431 T C 0.042287 2.2643e-07
3:109504579 A G 0.038398 3.5246e-07
3:109506753 T C 0.318652 -1.7578e-06
3:109511511 C T 0.188160 5.6812e-06
3:109519856 T C 0.287339 -1.3913e-05
3:109521333 A G 0.057698 -6.6003e-07
3:109521886 T C 0.065436 -1.4922e-05
3:109522395 A G 0.112752 -3.6587e-06
3:109524067 A G 0.572826 -1.0940e-05
3:109529294 G A 0.059181 1.5196e-05
3:109535474 C A 0.042841 -2.9542e-06
3:109536685 G A 0.045048 -8.9094e-06
3:109561165 A G 0.072576 1.1387e-05
3:109569866 A G 0.538474 4.1152e-06
3:109577825 C G 0.104412 1.1989e-05
3:109581909 G A 0.039645 -2.0602e-06
3:109587705 C T 0.034080 6.1291e-06
3:109601384 A G 0.610153 -1.0250e-05
3:109604806 T C 1.458952 -6.2318e-06
3:109617118 C T 0.187289 4.6393e-05
3:109624645 C G 1.306616 -2.1247e-05
3:109627724 T C 1.161485 -1.2899e-05
3:109628148 A G 0.500345 5.8722e-07
3:109630522 A G 0.052503 -1.4750e-05
3:109646091 T C 0.024265 -5.6723e-06
3:109646918 G A 0.792852 -1.6430e-05
3:109648382 G T 0.033271 2.7924e-05
3:109655566 A C 1.566387 -4.0267e-05
3:109677180 T C 0.079804 2.4719e-05
3:109687199 T C 0.100274 2.7554e-06
3:109687713 G A 0.057195 -2.6149e-05
3:109699236 A G 0.132732 -1.9549e-05
3:109704269 A G 1.605430 1.1941e-05
3:109706537 G A 0.097157 -1.3129e-05
3:109710877 G A 0.058973 1.5566e-06
3:109714119 A G 1.900079 -2.0739e-05
3:109727181 A G 0.062088 2.5145e-05
3:109727197 G A 1.128496 -3.1804e-06
3:109736527 G A 0.036286 5.8105e-05
3:109739262 T C 0.099992 2.1894e-06
3:109739860 A G 0.090877 -3.2422e-05
3:109741385 G A 0.051579 1.2936e-05
3:109745684 G C 0.067469 3.2946e-05
3:109763550 G T 0.045282 -9.0928e-06
3:109772320 C A 0.301445 -4.9293e-06
3:109773051 C A 0.057637 -2.9019e-05
3:109776951 T C 0.281437 -5.2744e-06
3:109785766 T C 0.342097 -2.5789e-06
3:109786511 G A 1.592382 -1.4566e-05
3:109789744 C T 0.047162 6.4244e-06
3:109806723 T G 0.995380 -3.2592e-05
3:109807310 T C 1.934319 -2.8864e-05
3:109829032 C T 0.035858 4.8746e-05
3:109835737 C T 0.101461 3.3122e-05
3:109867266 A G 0.024132 9.8988e-06
3:109871824 C T 1.344378 -2.9843e-05
3:109892189 A G 0.037010 2.7205e-06
3:109902011 T C 0.082310 1.1436e-05
3:109924937 T C 0.261936 -1.7806e-06
3:109927376 G A 0.415356 -3.1685e-06
3:109930192 A G 0.222056 -1.8766e-05
3:109935033 T C 0.124488 -1.6120e-05
3:109938467 A G 0.067099 -1.7722e-05
3:109942107 A G 0.940884 -2.4941e-06
3:109952522 G T 0.082181 2.8058e-06
3:109954930 C T 0.083078 -2.3814e-05
3:109955453 A G 0.042165 1.3630e-05
3:109960116 C T 0.566448 -1.1099e-05
3:109965510 T C 0.099333 -2.3769e-05
3:109965982 A G 0.072579 4.4750e-05
3:109973229 T C 1.675725 -6.6528e-06
3:109973920 C T 1.590366 -9.2452e-06
3:109987379 T C 0.022918 -1.9572e-05
3:109991716 C T 0.039863 -3.8634e-06
3:110000728 C T 0.181241 -1.1074e-05
3:110002594 C T 0.073572 1.4929e-05
3:110008332 T C 0.037354 -7.5214e-06
3:110020503 C T 0.229332 -9.9284e-06
3:110023195 G A 0.955632 -2.6722e-06
3:110023437 T G 1.860818 -4.6789e-06
3:110023486 A C 0.114404 -1.8530e-05
3:110024955 A G 0.052483 1.4771e-07
3:110026160 T C 0.096072 -1.3001e-05
3:110034038 T C 0.103967 -1.1360e-05
3:110034660 A G 1.944036 -2.3874e-05
3:110038970 C T 0.028766 -7.1331e-06
3:110062304 A G 0.028293 1.9902e-06
3:110064093 A G 0.080532 5.7696e-06
3:110068776 T G 0.079943 -8.9080e-06
3:110079267 A G 0.059922 8.3806e-06
3:110083778 C T 0.027171 5.4170e-06
3:110090477 C A 0.077958 5.2213e-06
3:110090973 T C 1.803548 6.4187e-06
3:110093567 A G 0.044184 6.2070e-06
3:110110880 A C 0.023483 -7.8797e-06
3:110111037 T C 0.133093 -2.9316e-05
3:110112457 G A 0.732009 -1.3777e-06
3:110114828 G A 0.030411 -5.3429e-06
3:110125132 G T 1.479783 1.5176e-06
3:110126456 T C 0.155453 5.1661e-06
3:110127356 A G 0.030282 1.4105e-05
3:110131004 T G 0.275001 -1.2264e-05
3:110132009 A G 0.030874 9.4274e-06
3:110140075 T C 0.063145 1.0556e-05
3:110148630 G A 0.020419 9.5244e-06
3:110149585 G A 0.082204 1.0321e-05
3:110154919 T C 0.107859 -4.5494e-05
3:110158021 G A 0.024061 6.4022e-06
3:110183082 A G 0.128758 -2.1181e-05
3:110187027 C A 0.525667 8.8616e-06
3:110188130 A G 0.046445 3.7745e-06
3:110190125 C A 0.782755 1.2534e-07
3:110208168 A G 0.034705 2.2469e-05
3:110208958 C A 0.071049 -7.5190e-07
3:110212695 T C 0.068969 -2.4235e-05
3:110220952 T C 0.234911 -7.4818e-06
3:110227497 C T 0.765055 -6.9790e-06
3:110229557 T C 0.128071 -2.2855e-05
3:110236353 G A 0.980060 2.5489e-06
3:110258636 C T 0.246079 1.9246e-06
3:110263242 A G 0.107951 1.7697e-05
3:110269045 A G 0.037548 -3.1865e-06
3:110269916 C T 0.073086 1.9077e-05
3:110277156 A G 0.037993 9.3881e-06
3:110298916 C T 0.034913 7.8142e-06
3:110301972 C A 0.043137 -6.4735e-06
3:110307808 T C 0.047778 -3.7181e-06
3:110311108 A G 0.024064 -2.2091e-05
3:110321541 T G 0.742671 -2.0087e-05
3:110326244 G T 0.913539 -1.6092e-05
3:110328338 A G 0.088773 -2.4246e-05
3:110330282 T G 0.156898 6.0276e-06
3:110339109 C T 0.042477 -6.0538e-06
3:110361739 T C 0.029667 1.7168e-05
3:110371858 A C 0.033529 -1.0184e-06
3:110376238 A T 0.255473 -1.0330e-05
3:110383041 T G 0.128755 1.9459e-05
3:110384745 T C 0.037208 -9.9408e-07
3:110389567 G A 0.191328 7.9072e-06
3:110396432 A C 1.083925 -3.1900e-07
3:110402732 T C 0.069003 9.5359e-06
3:110404788 A C 0.277568 -1.8370e-05
3:110462069 A G 0.048158 -3.2622e-06
3:110467292 A G 0.799995 -1.2312e-05
3:110473542 C A 0.236478 -1.3729e-05
3:110493546 T C 0.604478 -1.9895e-06
3:110493995 A G 0.047142 1.8603e-05
3:110494308 C T 0.390915 -2.9561e-05
3:110495657 G A 1.652423 -1.8643e-05
3:110498438 A G 0.548446 -3.2631e-06
3:110502239 G A 0.078492 -1.7495e-05
3:110502547 T C 0.023204 2.4692e-06
3:110502751 G A 0.045653 -1.0841e-08
3:110512771 C A 0.366514 3.8703e-05
3:110517864 T C 1.611176 -1.6562e-05
3:110517943 A G 1.862464 -1.7777e-05
3:110518299 C G 0.054669 -2.0319e-05
3:110529295 T C 0.056376 1.1346e-05
3:110534524 T G 0.033825 6.5082e-06
3:110538853 T C 0.068673 -1.1980e-05
3:110544704 C T 0.067548 1.9752e-05
3:110548634 T C 1.947673 1.0688e-05
3:110558668 C T 1.835020 -3.0489e-06
3:110567966 T C 0.026022 -1.5486e-05
3:110574260 C A 0.071175 6.6360e-06
3:110574517 T C 0.098085 1.3298e-05
3:110576291 A G 0.041685 5.1784e-06
3:110577377 A C 1.556442 -2.2126e-05
3:110583602 A G 1.814665 -4.7074e-06
3:110593135 T C 0.163205 -4.5606e-06
3:110622448 C T 0.029245 -1.7689e-05
3:110622554 T C 0.042889 -4.4064e-06
3:110626321 T C 0.068058 -6.3842e-07
3:110643119 A G 0.217334 1.5825e-05
3:110654739 C T 0.033339 2.4604e-05
3:110662514 C T 0.094267 -4.6310e-06
3:110697187 A G 0.046717 -1.7932e-05
3:110717380 A G 0.036099 1.7133e-05
3:110730149 G C 0.042647 1.8439e-06
3:110731337 C T 1.864469 4.8490e-06
3:110732223 C G 0.067724 -1.8293e-06
3:110734136 G T 0.091846 1.1595e-05
3:110767076 A C 0.080889 -1.7978e-05
3:110768339 A C 0.164446 3.1694e-05
3:110798006 G A 0.095974 -1.5772e-05
3:110801143 A G 0.077740 1.4722e-05
3:110806973 A G 0.039608 2.0953e-05
3:110820597 G A 0.081467 -1.6391e-05
3:110827198 G A 0.085121 -5.1050e-06
3:110833910 A G 0.036205 -4.3517e-06
3:110834002 G A 0.083738 -8.1615e-08
3:110839600 G C 1.863456 5.0564e-06
3:110852999 T C 0.023523 6.4468e-06
3:110856198 A G 0.023976 -5.1235e-06
3:110856874 G A 0.042233 2.7342e-06
3:110857552 T G 0.218197 9.8120e-06
3:110871907 C A 0.135527 -3.2119e-06
3:110877031 T G 0.060983 -1.9736e-05
3:110886133 G A 0.032924 4.2491e-07
3:110888751 C T 0.092570 1.2115e-05
3:110903913 T G 0.106744 -3.4742e-05
3:110906682 G A 0.020640 -2.7769e-05
3:110908184 G T 0.050195 -3.3967e-05
3:110908395 C T 0.051426 -3.3908e-05
3:110915444 C T 0.042161 1.2610e-05
3:110918671 A G 0.127623 -1.0233e-05
3:110919604 G A 0.068574 -9.0245e-07
3:110928208 A G 0.061901 -3.9631e-05
3:110929426 G A 1.299263 5.7343e-05
3:110930787 A C 1.115832 4.8095e-05
3:110931594 T C 0.053306 -8.1576e-06
3:110932137 G T 0.099275 -1.8764e-05
3:110935433 G A 0.444612 -4.0308e-05
3:110935466 A G 1.776825 -4.4869e-06
3:110938461 C T 0.023982 2.6465e-06
3:110942757 A G 0.078553 1.2913e-05
3:110945014 C G 1.461509 4.7264e-05
3:110951810 C T 0.921705 6.3431e-05
3:110965091 T G 0.055084 1.0658e-05
3:110973668 C G 0.037755 -1.3657e-05
3:110975462 A G 1.238423 6.8871e-05
3:110979502 T C 0.032339 -1.1319e-05
3:110988867 T C 0.331010 2.3627e-06
3:110995009 A G 0.046782 -2.5368e-05
3:111024779 G C 0.257996 2.4861e-05
3:111028022 T C 0.698670 3.1914e-06
3:111033118 G A 0.136659 -4.0033e-06
3:111040004 T C 1.085108 9.7360e-06
3:111051286 A G 1.278762 5.5767e-06
3:111052059 G A 0.207767 -1.5246e-05
3:111062450 G A 0.350427 -2.2249e-05
3:111063717 T C 0.083945 8.2698e-07
3:111070330 C T 0.030374 -7.5605e-06
3:111076445 A G 0.405677 9.5890e-06
3:111082136 T C 1.965067 -1.3097e-05
3:111084105 C T 0.057114 5.0895e-06
3:111086590 A G 0.121836 -7.1671e-06
3:111098259 A G 0.022095 1.5544e-05
3:111114802 A G 1.966066 -8.3881e-06
3:111124107 A G 0.098438 1.1991e-05
3:111131870 T C 0.046442 -6.8763e-06
3:111136087 G T 0.266311 5.9154e-06
3:111137579 G A 1.966308 -8.6257e-06
3:111155504 T C 0.066681 -2.0205e-05
3:111177054 T G 0.708095 -2.6353e-05
3:111178700 A G 1.593840 2.0356e-05
3:111181944 T G 0.047149 -3.0342e-06
3:111193634 A G 0.050532 -1.0939e-05
3:111194119 C G 0.051946 -2.7133e-05
3:111202885 A G 0.034576 7.9961e-06
3:111230785 T C 0.073814 9.7044e-06
3:111232585 C A 0.322218 4.2263e-05
3:111233239 A C 0.145438 -1.1026e-05
3:111259930 T C 1.361296 2.4560e-05
3:111262303 A G 0.146373 -6.3890e-06
3:111267695 T C 0.035110 1.6262e-07
3:111271121 T G 0.239854 2.6476e-05
3:111291695 T C 1.375453 9.6749e-06
3:111297149 A G 0.149052 7.2848e-06
3:111298145 G A 0.199301 -9.8969e-06
3:111300775 A G 1.413398 1.5351e-05
3:111303494 A G 1.939483 3.1651e-06
3:111304634 C T 1.208702 1.4164e-05
3:111308568 G A 0.246518 -4.7845e-06
3:111313457 C T 1.843000 -1.7240e-05
3:111313854 T C 1.857619 -7.6903e-06
3:111316651 C T 0.061822 -1.0850e-05
3:111322414 G A 0.296281 -3.2519e-06
3:111326722 C T 0.363529 -1.8141e-05
3:111328052 A G 0.071984 -1.6194e-05
3:111339507 A G 0.108740 -3.1896e-06
3:111343756 G A 0.364070 -1.6210e-05
3:111369184 G A 0.121346 -8.5089e-07
3:111374181 G T 0.079580 -1.7587e-05
3:111376291 G A 0.277609 -1.7041e-06
3:111386353 A G 0.060061 -1.4728e-05
3:111394902 C A 0.021089 8.9489e-06
3:111395880 A G 0.066293 2.5037e-05
3:111400646 C T 0.290100 -1.0584e-05
3:111400703 T C 0.035600 -1.3892e-06
3:111406088 G A 1.169209 1.2761e-05
3:111407310 C T 0.067429 -2.0009e-05
3:111408826 A G 0.039050 -1.3410e-05
3:111410537 G A 0.031499 -4.2581e-06
3:111416055 C G 0.062360 -2.8999e-06
3:111416451 C A 0.144101 -9.9591e-06
3:111419730 T C 0.130951 -4.3961e-06
3:111421705 T C 0.134936 1.2613e-05
3:111422063 A G 0.032638 1.2733e-06
3:111423129 C G 1.924228 2.5561e-05
3:111429856 G A 0.241656 1.2709e-06
3:111435585 T C 1.942920 1.1209e-05
3:111448991 A G 0.066759 -1.3455e-05
3:111463620 A G 0.098557 -9.3179e-06
3:111482802 A G 0.909786 2.2856e-06
3:111483042 C T 0.082724 1.8935e-05
3:111483056 A G 0.042603 -6.9255e-06
3:111489293 C T 1.796242 1.8589e-05
3:111496359 A C 0.029119 -3.1873e-06
3:111504571 A G 1.499522 1.5443e-05
3:111508929 G A 0.374045 3.5515e-06
3:111512564 C T 0.047431 3.7381e-06
3:111512756 G A 0.148953 -2.2490e-05
3:111515326 A C 0.041757 -2.5148e-05
3:111516317 G C 0.626356 -8.2075e-06
3:111522258 C T 1.435629 1.2024e-06
3:111523260 C G 0.073208 4.6020e-06
3:111523410 C T 0.674657 8.5648e-07
3:111526102 T C 0.183675 1.0433e-05
3:111531384 A C 0.051283 -3.1072e-06
3:111540151 A G 0.060942 -1.3497e-05
3:111541640 A C 0.377156 -3.8171e-07
3:111542578 T G 0.153264 -8.8105e-06
3:111542767 T C 0.069489 8.6436e-06
3:111546084 G T 0.282100 -2.3877e-05
3:111554228 C T 0.033675 -3.7041e-06
3:111562829 T A 0.054071 -2.5902e-05
3:111570435 A G 1.350872 -3.7133e-06
3:111570525 C T 0.336837 1.3062e-05
3:111583966 T C 0.115342 -1.4092e-05
3:111586376 T G 0.038921 4.9902e-06
3:111592707 T C 0.162593 -3.1658e-05
3:111593584 A G 1.033039 3.8859e-07
3:111605826 A G 1.029266 1.3847e-06
3:111610664 T C 0.062502 -1.9256e-05
3:111630787 C A 0.369537 1.1715e-05
3:111636625 A G 0.044694 -3.6873e-06
3:111637816 G A 0.619934 -1.8757e-06
3:111642822 T G 1.740978 -1.1323e-05
3:111644091 A G 0.067765 -1.2793e-05
3:111649568 T G 0.433178 1.0412e-06
3:111651715 T G 0.063145 -2.0197e-05
3:111658965 C T 1.162688 5.0821e-06
3:111672825 T C 0.137190 -1.4543e-05
3:111678269 T G 0.055064 1.2187e-06
3:111683120 C A 0.300646 3.3890e-06
3:111684657 A G 0.080008 -1.1430e-05
3:111695315 G A 0.409029 7.6504e-07
3:111697439 G T 0.207403 5.4849e-06
3:111703989 T G 0.452000 -1.6186e-05
3:111708058 G C 1.846695 1.3332e-05
3:111710398 G A 0.152825 -2.1584e-05
3:111713533 A G 0.417719 1.2052e-06
3:111716195 A G 0.828924 -9.1399e-06
3:111716356 T C 0.145900 1.4359e-05
3:111718446 C G 0.034845 4.4349e-06
3:111718915 G C 0.575978 1.5784e-06
3:111719330 T C 0.588322 -2.3375e-06
3:111719605 T C 0.071808 4.7146e-06
3:111723947 G C 1.819075 -2.7873e-06
3:111724401 A G 1.551132 -8.6312e-06
3:111725144 G A 0.057161 -1.8537e-05
3:111725392 G A 0.095501 3.1671e-06
3:111729220 G T 0.121506 1.8542e-05
3:111730315 C T 0.057484 7.5592e-06
3:111731481 G A 0.112538 -1.7704e-05
3:111738493 G T 0.046374 -1.8950e-05
3:111745656 C T 0.697871 -1.3665e-05
3:111760479 G A 1.626312 3.0874e-05
3:111760812 C G 0.050736 -1.9246e-05
3:111761187 T C 1.907011 1.5724e-05
3:111763369 A G 0.149256 -1.0632e-05
3:111765834 A G 1.907059 1.3799e-05
3:111769158 C T 0.102967 -3.7708e-07
3:111769887 T G 0.023836 1.1494e-05
3:111771157 G A 0.610778 1.0250e-05
3:111773238 A G 0.036874 -1.6645e-05
3:111780067 A G 0.113037 -8.0551e-06
3:111781799 A G 0.721262 -2.5923e-05
3:111792594 C T 0.524837 1.2987e-05
3:111793957 A G 0.394318 -1.8185e-05
3:111794365 G A 1.179915 2.1670e-05
3:111799327 T C 1.183193 3.2804e-05
3:111799845 T A 1.918605 4.1348e-06
3:111801709 T A 0.055655 -1.4156e-05
3:111803780 G A 0.392951 1.3755e-05
3:111814296 G C 0.082415 -5.9036e-06
3:111816308 T C 0.493763 -4.7238e-06
3:111820976 T C 0.029007 4.5055e-06
3:111821747 G A 0.062077 1.3433e-06
3:111822909 A C 0.118919 3.6305e-06
3:111836566 C T 1.249159 -1.0474e-06
3:111837160 T G 0.041393 -5.4477e-06
3:111839736 G A 0.085329 -1.9731e-06
3:111855651 C T 0.516545 3.4117e-07
3:111860116 T G 0.040798 1.4873e-05
3:111887792 A C 0.194684 -1.9968e-05
3:111892889 C G 0.053755 -5.8563e-06
3:111893203 A G 0.022191 1.4793e-05
3:111901099 C T 0.112568 -2.5045e-06
3:111922259 T C 0.112871 -2.9572e-06
3:111939495 G A 1.521992 4.2624e-06
3:111945994 G A 0.087821 -2.3019e-06
3:111945997 A C 0.158099 3.8349e-06
3:111949677 G T 0.108176 -4.1758e-06
3:111951703 G T 0.156552 -2.5316e-06
3:111969629 C T 0.061863 1.6661e-05
3:111981924 C T 1.253270 7.7469e-06
3:111985107 C T 0.541813 2.9595e-06
3:111990647 A G 0.713949 3.6804e-06
3:111996554 C T 0.540871 4.8841e-06
3:112003491 T C 0.045799 -9.9054e-08
3:112007921 T C 0.045547 8.0569e-06
3:112008221 T G 0.122519 -1.7182e-05
3:112012863 A G 0.036069 -1.4492e-05
3:112016389 A C 0.189023 -1.3940e-05
3:112020414 T G 0.135381 -7.6620e-06
3:112025876 T C 0.879143 -1.1590e-05
3:112042969 C A 0.215960 4.6598e-05
3:112050148 T G 0.661993 2.0779e-06
3:112055023 A G 0.324438 2.1463e-05
3:112056414 G A 1.805353 1.2174e-05
3:112059768 G C 1.054693 1.3775e-05
3:112063485 C T 0.151615 -2.1854e-05
3:112066141 T C 0.750086 -3.7474e-06
3:112066360 T C 0.577195 1.4433e-05
3:112066562 A G 0.151775 -2.4192e-05
3:112069392 C T 0.731258 -1.6742e-06
3:112074331 A C 0.881312 2.5217e-05
3:112077256 G A 0.029089 7.6665e-06
3:112077880 A G 0.546841 7.6331e-06
3:112084424 A G 0.293524 1.8757e-05
3:112095158 G A 1.489221 -8.8699e-06
3:112097370 C T 0.064202 4.4134e-06
3:112099261 C T 0.119888 -2.0330e-05
3:112102565 C A 0.114312 1.3194e-05
3:112103140 C T 0.066382 2.3655e-05
3:112105089 G A 0.079168 -1.6072e-05
3:112108433 A C 0.137387 1.2749e-05
3:112110058 G C 0.527180 -2.6119e-06
3:112113334 C A 0.421068 4.6544e-06
3:112114816 G A 0.952810 -4.5892e-06
3:112115162 T C 1.939351 8.1084e-06
3:112118510 A G 0.039662 -2.1567e-05
3:112126586 G A 0.179137 6.0268e-06
3:112130312 C G 0.113687 4.8149e-06
3:112142394 G A 1.664808 -2.1590e-05
3:112146863 A G 1.643325 -1.8537e-05
3:112164278 T C 1.787249 -1.1719e-05
3:112170782 T C 0.141779 -1.7353e-05
3:112179183 C A 0.441661 -1.3437e-05
3:112180782 C T 0.089572 -1.7145e-05
3:112185025 A G 1.927652 -8.2187e-06
3:112186475 G A 0.038333 -2.5401e-06
3:112186751 A C 0.063036 1.0097e-05
3:112211467 T C 0.085961 -6.9207e-06
3:112225934 A G 0.190767 -1.1749e-06
3:112227016 G A 1.837108 -7.2646e-06
3:112228413 C A 0.094491 2.3976e-05
3:112258243 A G 0.143020 6.8375e-06
3:112259497 T C 0.046217 1.8995e-05
3:112260414 G T 0.107434 1.2047e-05
3:112274613 G A 0.103178 -8.1445e-06
3:112291796 T C 0.034059 -2.9245e-05
3:112310718 T C 0.102596 -5.9990e-06
3:112317408 C T 0.145934 -8.9100e-07
3:112330200 A G 0.145495 5.4696e-06
3:112335039 A G 1.724784 -1.4155e-05
3:112342250 G C 0.089715 3.1878e-06
3:112345906 G A 0.075292 9.6115e-06
3:112348401 A G 0.035586 6.7590e-06
3:112350216 G T 1.076272 1.4970e-06
3:112352406 A C 1.794991 -2.4861e-06
3:112353700 G T 0.046547 2.7067e-05
3:112359986 G A 1.296563 1.1378e-05
3:112361663 G T 0.025961 4.5753e-06
3:112365285 C T 0.045479 -4.4911e-06
3:112371497 A G 0.062353 3.6501e-06
3:112373639 G A 0.105745 -1.0451e-05
3:112376640 C T 0.133229 -1.0034e-05
3:112391099 T C 0.055641 -2.5991e-05
3:112398278 A C 0.026627 2.7560e-05
3:112402706 C A 1.272751 1.6064e-05
3:112407390 C T 0.054339 -4.6360e-06
3:112409102 G A 1.929491 2.5781e-05
3:112409231 G C 0.120592 8.9789e-06
3:112415652 C G 1.676908 4.7729e-06
3:112422223 G C 0.091557 -2.0114e-05
3:112429599 A C 0.035702 -8.0353e-06
3:112431228 A C 0.023663 4.2200e-05
3:112434399 A G 0.117787 -1.4325e-05
3:112439054 A G 0.682324 1.5715e-05
3:112439591 C T 0.031102 1.1393e-05
3:112440692 C T 0.877416 2.8582e-05
3:112440948 G A 1.003192 -1.5931e-05
3:112450868 C T 1.967617 -9.5557e-06
3:112453213 G T 0.030904 1.0492e-05
3:112454615 A C 1.543985 2.7214e-05
3:112455117 G A 0.765443 -4.9314e-06
3:112463366 A G 0.086386 -4.7058e-06
3:112464476 C T 0.191325 -1.0115e-05
3:112469820 G A 0.648690 2.1171e-06
3:112474891 A G 0.190472 -9.4372e-06
3:112480973 C G 0.037568 1.4621e-05
3:112482122 C T 0.131777 -1.2105e-05
3:112485895 A C 0.036392 -1.7899e-05
3:112490705 A G 0.165588 2.2567e-06
3:112493068 G A 0.039421 5.6740e-06
3:112493382 T C 0.205614 -7.7742e-06
3:112493412 T C 0.954011 1.2469e-05
3:112494429 T C 0.073130 9.9997e-06
3:112494898 C T 0.134232 -8.5073e-06
3:112496347 A G 0.067136 5.5210e-06
3:112497880 C T 0.951678 1.0692e-05
3:112501790 C T 0.152584 9.5001e-07
3:112502697 A G 1.278677 -1.6283e-05
3:112511598 A G 0.588013 1.2023e-05
3:112511839 A G 0.138611 -4.7093e-06
3:112522586 T C 0.056825 -2.3569e-05
3:112526553 A G 0.802423 -1.5225e-06
3:112527668 T C 0.909150 1.5980e-05
3:112530787 T G 0.195741 -7.9256e-06
3:112533011 A G 0.704464 2.8071e-05
3:112535057 A G 0.346564 -1.8777e-05
3:112537144 A G 0.053948 1.2881e-05
3:112538394 G A 0.066327 4.6737e-06
3:112546306 A C 0.407659 -1.2197e-05
3:112562919 A G 0.874094 7.7796e-07
3:112567789 A G 0.092880 8.0087e-06
3:112574730 A G 0.144710 -2.1672e-05
3:112575817 T C 1.184107 -1.3861e-05
3:112580468 A G 0.776696 -3.3283e-06
3:112599396 A G 0.058603 -2.4346e-06
3:112608881 G T 0.151313 -9.0478e-06
3:112634821 T C 0.039207 1.2105e-05
3:112643087 C A 0.152339 -1.0682e-05
3:112644331 G A 0.060765 7.3423e-07
3:112646687 A G 0.023904 -8.6040e-06
3:112649613 T C 1.063495 -4.3441e-06
3:112666794 T G 0.033390 6.2684e-06
3:112671025 G A 0.059235 9.7164e-07
3:112675660 T G 0.101094 1.6678e-05
3:112679066 T C 0.755696 1.5069e-06
3:112681585 G A 1.865602 1.2380e-05
3:112682379 T G 0.082021 -1.7120e-06
3:112686216 T C 0.046618 1.2898e-05
3:112687858 T C 0.065647 4.9218e-06
3:112689233 C T 0.064668 -6.9448e-06
3:112691515 G T 0.070108 1.3936e-05
3:112704093 C T 0.049729 -8.2126e-06
3:112710133 A T 0.035460 3.6246e-06
3:112710194 G T 0.053850 2.0398e-05
3:112710242 C T 0.636182 -1.0283e-05
3:112713740 A C 0.055624 2.1068e-05
3:112715390 G A 0.063437 -4.8852e-06
3:112716179 T C 0.036395 -1.1470e-05
3:112719500 A G 0.059415 8.7127e-06
3:112724619 G A 0.078855 1.0105e-05
3:112726046 C G 1.672781 1.8264e-05
3:112727184 T A 1.545610 1.0304e-05
3:112727222 T G 0.036449 5.9612e-06
3:112729768 T A 1.488191 -1.6443e-06
3:112739172 C T 0.823869 -2.3416e-06
3:112772113 C T 0.028841 1.9954e-05
3:112773601 A G 1.384547 2.1277e-06
3:112775373 T C 0.023724 -8.6443e-06
3:112779202 C T 0.044578 -3.3773e-07
3:112785609 A G 0.066905 1.7414e-06
3:112790111 G A 1.101855 2.0989e-05
3:112790878 C A 1.711501 1.8343e-05
3:112798635 A G 0.043902 1.0069e-07
3:112807518 C T 0.492036 -2.6633e-06
3:112809683 C A 0.043538 4.5715e-06
3:112815474 C T 0.032757 -2.2242e-05
3:112816489 T G 0.044497 -5.8239e-07
3:112821496 A G 0.034954 -1.4595e-05
3:112822322 G C 0.804055 1.6946e-05
3:112823366 A T 1.480691 4.7971e-05
3:112823509 C T 1.849109 1.8257e-05
3:112835628 A G 1.671553 7.4768e-06
3:112837075 C T 1.163123 -9.3290e-06
3:112842598 A G 1.151245 -5.6905e-06
3:112843536 A G 0.033481 1.3898e-06
3:112845034 T G 0.029861 4.3276e-06
3:112851915 C T 1.033556 1.3420e-05
3:112857952 A G 0.319148 1.0977e-05
3:112866704 G C 0.125273 1.2077e-05
3:112877991 A G 0.322099 2.6141e-05
3:112878332 A G 0.027202 -9.9475e-07
3:112880861 T C 0.469672 -2.6855e-05
3:112886929 T C 0.021130 2.4778e-07
3:112890366 T C 0.109036 -2.9144e-05
3:112891935 A G 0.131056 -6.4051e-06
3:112893993 T G 1.585092 2.8990e-05
3:112894339 C T 0.315680 1.1702e-05
3:112896602 A G 0.051225 1.3225e-05
3:112900031 C G 0.174343 1.3688e-05
3:112906005 C T 0.035562 2.6317e-05
3:112907507 T C 0.033998 -1.2328e-05
3:112910258 A C 0.114203 1.3825e-05
3:112910900 A G 0.192393 -2.1449e-05
3:112927235 A G 1.815682 1.3837e-05
3:112933303 A G 1.215702 1.5521e-05
3:112933627 T C 0.075418 1.3067e-05
3:112933975 T G 0.190206 -2.3404e-05
3:112936049 A G 0.061047 1.2686e-05
3:112936907 T C 0.719617 -3.1654e-06
3:112937801 A G 1.404147 1.3850e-05
3:112938827 T C 0.061149 4.4079e-06
3:112940053 A G 0.029670 1.3718e-06
3:112940284 T C 0.068041 6.3862e-06
3:112940553 A C 0.217884 -2.6591e-06
3:112942314 A G 0.028712 -4.5898e-07
3:112942371 C T 0.148106 1.6989e-05
3:112946245 G C 0.176451 1.8189e-05
3:112947155 G A 0.899216 8.0572e-06
3:112952680 A G 0.094994 6.4012e-06
3:112956865 T C 0.412466 9.3289e-06
3:112958324 G A 0.340383 8.9334e-06
3:112958687 G A 0.048305 -7.0784e-06
3:112959358 C T 0.077411 -3.8100e-06
3:112959879 T C 0.052163 5.1257e-05
3:112969767 C T 0.026950 -1.3407e-05
3:112976925 C T 0.440253 3.2695e-06
3:112979967 G C 0.038908 6.4282e-06
3:112980712 T C 0.550798 2.3852e-07
3:112982753 T G 0.045789 -4.8863e-06
3:112985466 G A 0.133725 -3.6539e-06
3:112985622 C T 0.043062 -1.6203e-05
3:112990285 T C 0.036854 -5.4634e-06
3:112991196 G C 1.052310 -6.1735e-05
3:112994937 G A 0.362856 2.0742e-05
3:112994957 G A 0.050620 -4.0301e-05
3:113001073 C T 0.914705 2.3407e-05
3:113003273 T G 0.099496 -9.8896e-06
3:113006494 G A 0.088113 1.8380e-05
3:113009388 G A 0.028875 -1.8881e-05
3:113010466 C T 1.575835 -2.8308e-05
3:113015553 C A 1.510024 -3.1484e-05
3:113015660 A G 0.380321 1.9841e-05
3:113015802 G A 0.032999 -4.0623e-06
3:113022870 C T 1.978666 2.3670e-06
3:113027228 G A 0.128068 3.5611e-05
3:113047434 T G 0.048213 -7.4636e-07
3:113071894 A G 0.085934 3.7664e-07
3:113085143 C T 0.076251 1.5919e-05
3:113095841 A G 0.042246 2.3270e-05
3:113098217 A G 0.070489 3.0907e-06
3:113102206 G C 0.232480 2.5737e-05
3:113112710 C G 0.066443 -9.7633e-06
3:113114186 A G 0.137220 -1.4475e-06
3:113115543 G C 0.079223 -2.5769e-06
3:113122266 T C 0.074956 1.6858e-05
3:113127991 A C 0.117773 2.9363e-06
3:113138080 G A 0.842146 3.5839e-05
3:113146131 A G 0.069445 3.2186e-06
3:113154905 C T 0.071644 5.3215e-06
3:113159741 T C 0.873040 3.6240e-05
3:113165480 G T 0.041332 7.4540e-06
3:113170410 G A 0.083296 -5.2617e-06
3:113187648 T C 0.053054 -1.5507e-05
3:113187675 C G 0.072515 7.3199e-06
3:113209848 G T 0.028300 -1.2084e-05
3:113215447 G A 0.441229 1.4758e-05
3:113219189 T C 0.062791 8.3273e-06
3:113231927 C T 0.325921 2.0891e-05
3:113239521 T G 0.028310 2.2176e-05
3:113243290 C A 0.141249 1.6328e-05
3:113251079 A G 0.700588 -5.6280e-05
3:113252042 T C 0.150942 8.0469e-07
3:113265444 T C 0.038472 7.4237e-06
3:113268347 C T 0.257448 -1.7354e-05
3:113270174 G A 0.057556 -1.5945e-05
3:113284492 A G 0.380311 1.9031e-06
3:113285276 A G 0.066773 8.3686e-06
3:113292417 G T 0.392673 2.8392e-05
3:113307764 C G 0.041236 -1.1248e-05
3:113309149 C A 0.771743 2.7649e-05
3:113313194 T C 0.327889 2.7048e-07
3:113313947 T C 0.997171 1.0642e-06
3:113315080 G A 0.667848 1.9876e-05
3:113319240 G A 0.145424 -6.9071e-06
3:113320312 G A 0.170848 1.1039e-05
3:113320477 T C 0.168216 -1.9300e-05
3:113320926 T A 0.191869 6.9082e-06
3:113322302 C T 0.425267 -1.5768e-05
3:113323787 A G 0.166557 -1.8354e-05
3:113329422 C A 0.061377 -5.3708e-06
3:113329939 G A 0.025903 3.4363e-05
3:113334233 C A 0.787933 2.3536e-05
3:113336831 G A 0.023102 7.3365e-06
3:113346005 A G 0.096375 -1.0764e-06
3:113363762 A C 0.661826 4.2774e-06
3:113370010 T G 0.685418 1.4202e-06
3:113374633 A C 0.022408 -4.3630e-06
3:113375077 C T 0.077713 -2.5015e-05
3:113377505 G T 0.167744 -6.2727e-05
3:113379865 C G 0.664591 7.5072e-07
3:113382547 T C 0.037034 -2.7267e-06
3:113403218 T C 0.059752 5.3260e-06
3:113436847 G A 0.257904 1.1363e-05
3:113441152 G A 0.828714 3.7571e-05
3:113445179 T C 0.057773 3.1217e-05
3:113449858 T G 0.023000 -8.7825e-06
3:113463450 C T 0.056213 4.9127e-06
3:113466117 T C 0.029786 1.1134e-06
3:113495648 T C 0.543938 9.0476e-06
3:113500655 C T 0.209885 6.2208e-07
3:113506812 C G 0.064066 1.2553e-05
3:113528689 G T 0.688491 -7.3599e-06
3:113541879 C T 0.038245 2.4230e-05
3:113552457 T C 1.351484 -4.5016e-05
3:113552722 T C 0.114887 -8.0639e-06
3:113553004 A G 0.521604 6.8720e-05
3:113560020 C A 0.160618 -6.2763e-06
3:113562255 A C 0.772718 3.7450e-05
3:113571832 A G 0.088647 -2.7169e-05
3:113594073 A G 0.036137 -1.1562e-05
3:113595909 G A 1.046353 -4.6576e-05
3:113599288 C T 0.076051 3.6009e-06
3:113607019 G A 0.623143 -9.6830e-06
3:113614005 A G 0.055567 -2.0966e-05
3:113614515 G A 0.427296 -9.9751e-06
3:113615011 T G 0.059222 -5.9394e-06
3:113620344 T C 1.947775 2.0040e-05
3:113626645 G C 0.669918 7.7106e-05
3:113626987 A G 0.091516 -9.7872e-06
3:113631865 A G 0.245991 3.2977e-05
3:113634682 C A 0.020249 1.7666e-05
3:113638131 A G 0.354523 3.6728e-05
3:113649842 T C 0.209956 2.5910e-05
3:113652214 C T 0.115965 -1.8384e-05
3:113652774 G A 1.196772 3.7615e-06
3:113659203 T C 0.080008 -9.8963e-06
3:113661590 C T 0.060350 -1.1581e-05
3:113661646 A G 0.061622 4.4278e-06
3:113665224 A G 0.209762 2.0175e-06
3:113669707 C A 0.084186 3.3861e-05
3:113673125 G A 1.090989 7.8650e-06
3:113675987 A G 0.310438 4.4187e-06
3:113679725 T C 1.329599 3.5483e-06
3:113680951 G A 0.586758 1.5946e-05
3:113700942 A C 0.027263 4.3959e-08
3:113705032 C G 0.064699 1.0043e-05
3:113711153 T C 0.062210 -8.6772e-06
3:113717542 A G 0.064848 2.3597e-06
3:113720812 C A 0.035841 -2.5685e-05
3:113729839 T C 0.020440 -4.7712e-06
3:113737568 A G 0.080583 3.9027e-05
3:113748071 A G 0.063893 -1.1304e-05
3:113750725 A G 0.096861 4.5213e-06
3:113753937 A G 0.022082 -7.5535e-06
3:113761802 G T 0.031506 1.3366e-05
3:113765459 T G 0.021626 -9.0227e-08
3:113769867 T C 0.026168 -1.0126e-05
3:113771830 T C 0.057977 -4.9299e-06
3:113772952 T C 0.172752 -2.0218e-05
3:113775510 G T 0.065712 1.4983e-05
3:113793113 G A 0.029405 -1.0330e-05
3:113801047 T C 0.152295 7.1312e-06
3:113816419 G A 0.029925 1.2786e-05
3:113817211 C T 1.258747 3.3917e-06
3:113822400 A C 0.067986 2.7589e-05
3:113829207 T C 0.072743 -3.7217e-05
3:113842013 A G 1.101753 1.5248e-06
3:113846821 T C 0.035093 1.4756e-05
3:113852778 C T 0.036854 1.3318e-05
3:113859487 G A 0.079518 3.8195e-05
3:113862887 A G 0.802593 -1.5601e-06
3:113876275 A G 1.681695 1.5052e-06
3:113879562 A G 1.425114 2.4536e-05
3:113885955 A C 0.030622 -1.1959e-05
3:113887728 T C 0.108774 1.7088e-05
3:113890815 T C 1.332309 2.5774e-05
3:113907049 C T 0.139202 -1.1129e-05
3:113908609 A G 0.035331 1.2352e-05
3:113911544 T C 0.070434 -1.3290e-06
3:113931217 A G 0.036847 9.3298e-06
3:113934026 T C 0.129849 -2.1243e-06
3:113939244 C T 0.176172 -6.4759e-06
3:113944194 C T 0.153308 6.6868e-06
3:113944405 T C 0.020912 1.7116e-06
3:113947975 C T 0.468094 2.8415e-06
3:113950127 G A 1.054917 4.0606e-05
3:113954458 G A 0.073259 -5.6059e-06
3:113955753 T C 0.022432 -1.1142e-05
3:113958077 C T 0.499335 1.8469e-06
3:113958972 G A 1.253593 1.9850e-05
3:113961934 A G 0.424998 -1.5954e-05
3:113962275 C A 1.176896 9.3635e-06
3:113969975 C T 0.061180 -1.6169e-05
3:113980374 T G 0.052942 -1.5953e-05
3:113985607 G A 0.197594 1.2180e-05
3:113991287 G T 0.091578 -2.0235e-05
3:113993350 T C 0.031486 2.6823e-06
3:114004375 G A 0.114948 1.8259e-05
3:114009592 T C 0.736565 1.6203e-05
3:114011019 C A 1.600048 2.2686e-05
3:114011549 A G 0.041012 -1.8997e-05
3:114012148 A G 0.034495 -1.2348e-05
3:114013845 G A 0.089446 1.9895e-05
3:114014080 C A 0.499094 4.6167e-06
3:114017187 T C 0.033733 1.3556e-06
3:114017222 G A 0.045214 4.4232e-06
3:114020781 A T 0.058565 -1.2637e-05
3:114023283 T C 1.203959 -5.6380e-05
3:114024063 A G 0.746302 -3.4937e-05
3:114026673 G A 0.701241 1.7347e-05
3:114031446 A C 0.547212 -1.8251e-05
3:114033145 T C 0.111365 4.6225e-05
3:114036197 C T 0.030496 1.7781e-07
3:114040045 G A 0.107462 1.0179e-05
3:114043124 G A 0.082911 -2.2262e-05
3:114046058 A G 0.954538 3.7270e-07
3:114051099 T C 0.116811 1.8433e-05
3:114058769 T C 0.045843 3.9077e-06
3:114060282 T C 0.037184 7.2106e-06
3:114067518 T C 0.776067 5.2147e-06
3:114084867 G T 0.045139 -1.2917e-05
3:114092889 A G 0.065198 -1.4222e-05
3:114098447 A C 0.063199 -1.3073e-05
3:114104376 G T 0.024812 -9.0293e-06
3:114106253 A G 1.134511 -7.6697e-07
3:114110200 T C 0.721918 3.0784e-05
3:114111407 A G 1.896489 1.3897e-05
3:114112056 A G 0.905050 1.1100e-05
3:114112698 T C 0.046554 -6.6903e-06
3:114112874 T C 0.048709 4.1332e-05
3:114114959 C T 0.083146 -5.3625e-06
3:114118316 A G 0.057110 -9.2660e-06
3:114119969 G C 0.067680 1.9250e-05
3:114120492 C T 0.027430 1.0604e-05
3:114123929 C T 0.208341 -1.5551e-05
3:114131847 C T 0.060418 -5.9706e-06
3:114132816 T C 0.575675 -8.4860e-06
3:114133114 T C 0.042957 -1.2368e-05
3:114133266 T C 0.085924 -1.5726e-05
3:114133443 C T 1.745387 2.4317e-06
3:114134075 G T 0.247810 -2.9612e-06
3:114134567 A G 0.135401 -2.3209e-05
3:114134626 A G 0.075292 -1.2380e-05
3:114135574 A G 0.356210 6.4953e-08
3:114139573 A G 0.034274 3.8413e-06
3:114163831 A C 0.108757 2.4828e-06
3:114164482 A G 0.047992 -3.1103e-06
3:114171390 C T 0.125222 -4.9163e-06
3:114177057 C G 0.052265 1.2535e-05
3:114191282 T C 1.705137 4.4791e-05
3:114195603 A G 0.079518 -6.3813e-06
3:114198547 T C 0.038394 1.2815e-05
3:114201443 T C 1.407122 1.4939e-05
3:114209652 A G 0.030881 -1.0335e-05
3:114211039 C A 0.370839 8.0460e-06
3:114217236 C T 0.276344 2.6409e-06
3:114226169 T C 0.326233 1.5981e-05
3:114233728 C T 0.534262 -3.8286e-07
3:114242502 A G 0.037626 1.9494e-05
3:114244796 G A 0.082034 4.5313e-07
3:114257833 C T 0.196697 4.0898e-05
3:114260448 G A 0.439478 1.1369e-05
3:114264533 C T 0.068860 5.9144e-06
3:114274333 G A 0.282216 4.9256e-06
3:114279510 A C 0.040665 -8.8666e-07
3:114279791 T C 0.307766 -4.7354e-07
3:114283092 G T 0.345204 4.2064e-06
3:114283129 G A 0.108526 -1.9611e-05
3:114283252 G A 1.278741 1.8114e-05
3:114289772 G A 0.097493 1.8452e-05
3:114296725 T C 0.028627 -1.7541e-05
3:114320194 T G 0.157269 -2.6108e-06
3:114336715 T C 0.127242 -2.2039e-05
3:114340473 T C 0.705130 1.4389e-05
3:114340535 T C 0.292575 1.1665e-05
3:114354308 G A 0.160516 -4.1716e-06
3:114361360 C T 0.057923 -6.9335e-06
3:114384659 C A 0.214604 9.3163e-06
3:114392596 A C 0.037650 -4.7175e-06
3:114395413 A G 0.062791 -1.8612e-05
3:114397530 A G 0.160400 6.2356e-06
3:114401833 G A 0.029245 5.4461e-07
3:114407631 C T 0.137071 -1.0648e-05
3:114413580 G A 0.056508 -1.0411e-05
3:114416685 C T 0.055217 -2.6246e-06
3:114417675 G A 0.148433 1.5147e-05
3:114419948 T C 1.514621 8.4157e-06
3:114423057 T C 0.063937 3.7761e-06
3:114431721 A G 0.047360 7.0303e-06
3:114437468 T C 0.129390 5.2097e-06
3:114440266 A G 0.131522 1.3242e-05
3:114444310 T C 0.445581 8.3867e-07
3:114451248 C T 0.321419 -2.6445e-05
3:114454576 C T 0.281318 -1.0813e-05
3:114459884 T C 0.180928 9.1874e-06
3:114462942 C T 1.775102 2.2422e-05
3:114468752 A C 0.046013 -2.6150e-05
3:114498396 A G 0.154794 4.8275e-06
3:114505396 G C 0.082925 2.9659e-05
3:114506930 C T 0.156399 7.4784e-06
3:114516133 T C 0.182812 1.8002e-05
3:114519159 T C 0.066082 -3.2714e-05
3:114537317 A C 0.050593 -8.5227e-06
3:114553234 A C 1.883580 1.2915e-05
3:114565212 G C 0.105456 -6.8676e-06
3:114566709 T C 1.472643 1.2601e-05
3:114586894 T A 0.045452 2.6945e-05
3:114588242 A G 0.387920 2.2396e-06
3:114594139 T C 1.830260 1.5486e-05
3:114609739 T C 1.916504 2.1590e-05
3:114611829 A G 0.763311 -1.9990e-05
3:114636970 C T 0.025995 1.2538e-05
3:114652462 A G 0.167139 -1.3764e-05
3:114682155 T C 0.033413 2.4351e-06
3:114714244 T G 0.530396 1.4481e-05
3:114737951 T C 0.045041 -4.9549e-06
3:114743119 C T 1.553872 4.2962e-05
3:114772141 C T 0.104487 1.9782e-05
3:114784488 A G 0.026821 2.8685e-06
3:114812160 C T 0.270901 3.2694e-06
3:114812777 C T 0.137934 -1.8110e-06
3:114816735 A G 0.134687 1.8322e-05
3:114824513 T G 0.063995 -1.5066e-05
3:114832216 G T 0.058756 -7.5546e-06
3:114872725 T C 0.046071 2.2806e-05
3:114885392 G T 0.070183 5.0744e-06
3:114889454 T C 0.048821 -1.0783e-05
3:114906123 T C 0.042624 8.2822e-06
3:114908234 A G 0.127803 -1.2640e-05
3:114937126 G T 0.039962 -1.9135e-05
3:114951634 A G 0.040369 1.2790e-05
3:114960432 G C 0.102712 -2.1844e-06
3:114964316 T C 0.353452 -7.8794e-05
3:114965391 G T 0.202405 -4.7951e-05
3:114973067 G A 0.146577 -5.8427e-05
3:114982170 C T 0.040288 -1.1027e-05
3:114994740 T C 0.155997 -1.5750e-05
3:115000949 G A 0.417709 -9.4171e-05
3:115008436 T C 0.154277 -6.8232e-05
3:115012067 G A 0.024897 -9.3246e-06
3:115012387 C T 0.105847 9.0625e-06
3:115018004 A G 0.040230 -5.0516e-07
3:115018329 G A 0.033050 7.8338e-07
3:115037579 C T 0.116420 -8.5698e-06
3:115040253 G A 0.036871 1.5704e-05
3:115048215 A G 0.511310 1.9299e-05
3:115056021 A G 0.174074 1.8373e-05
3:115058622 T C 0.122703 2.3003e-06
3:115068282 G A 0.201514 -1.9558e-05
3:115069703 T C 0.067755 1.4819e-05
3:115071668 G A 0.058052 -3.4332e-05
3:115074881 G A 0.155052 7.3883e-06
3:115095761 C G 0.210599 1.6775e-05
3:115102594 A G 0.036096 4.5024e-06
3:115114203 G A 1.329960 3.6334e-06
3:115116606 C T 0.069118 -4.1300e-06
3:115124575 G A 0.111266 4.3063e-06
3:115127795 T C 0.026950 -1.0463e-05
3:115139462 C T 0.259736 -1.9388e-05
3:115142054 G A 0.057994 6.2353e-06
3:115144142 A G 1.427069 -6.0916e-06
3:115155199 C T 0.129679 -1.7236e-05
3:115157029 T C 0.899658 7.7606e-06
3:115157626 T C 1.133501 -5.4683e-06
3:115164507 A G 0.140977 3.5212e-05
3:115192543 C T 0.098690 -1.5130e-05
3:115196960 A G 0.026114 6.3673e-06
3:115198734 T C 1.034450 -5.0756e-06
3:115201721 A G 0.041114 3.3299e-05
3:115206374 T C 0.153023 -6.7855e-06
3:115214473 C T 0.077264 1.9961e-06
3:115221986 G A 0.253511 8.8886e-06
3:115222305 T C 0.922229 -1.4231e-05
3:115223004 G A 1.028732 -1.6609e-05
3:115230981 G C 0.036215 -1.5997e-05
3:115231014 G T 0.085669 1.4492e-05
3:115231715 C T 0.239521 -8.0017e-07
3:115232014 A G 0.056019 7.4019e-07
3:115238559 T C 0.046363 -1.4565e-05
3:115240375 A G 0.579496 2.8095e-05
3:115240953 G A 0.021796 -9.1610e-06
3:115241785 G A 0.129696 -4.0146e-06
3:115244217 C T 0.022031 2.5264e-05
3:115244458 G A 0.075904 6.3093e-06
3:115248218 G A 0.034284 -5.6844e-06
3:115252026 T C 0.571507 1.1861e-05
3:115261812 G A 0.136159 2.6576e-07
3:115262881 A G 0.029884 -1.3885e-05
3:115264422 G A 0.114013 -1.1495e-05
3:115265050 A G 0.811738 5.6391e-07
3:115265374 A G 0.021171 -6.3579e-06
3:115265424 A C 0.052799 1.5041e-05
3:115267119 C T 0.032866 1.5127e-05
3:115270385 C T 0.116407 2.3916e-05
3:115273066 T C 0.105483 -1.0409e-05
3:115273456 C T 0.973475 -4.4027e-06
3:115279044 A G 0.036239 -1.0939e-05
3:115279547 T C 1.799142 3.1912e-06
3:115280441 G A 0.041838 4.5450e-06
3:115284059 C T 0.040913 1.3218e-05
3:115284535 C T 0.065732 -1.0091e-05
3:115288638 C T 0.152927 -3.1459e-06
3:115290159 C T 0.574179 1.1333e-05
3:115294313 A G 0.327046 6.8374e-06
3:115299380 G A 0.304549 1.3116e-05
3:115301380 T C 0.097772 5.7603e-06
3:115301990 T C 0.029463 1.2444e-05
3:115306295 A G 0.385696 6.7931e-06
3:115314149 A G 0.069931 1.4510e-06
3:115314309 T C 1.751578 -9.4680e-06
3:115314580 G A 1.095110 -2.6060e-05
3:115320434 G T 0.798826 -1.2084e-05
3:115320700 G A 1.573360 -3.4367e-06
3:115321057 C G 0.373712 -1.2547e-06
3:115321383 A T 0.047608 5.3309e-06
3:115328862 G A 0.036371 7.0787e-06
3:115329174 T G 1.489935 -2.9590e-05
3:115334768 C T 0.510249 7.0834e-06
3:115336996 T C 0.053812 -3.3081e-07
3:115339362 A G 0.042341 -8.1245e-07
3:115340115 C T 0.094437 1.6280e-05
3:115340144 C T 0.478426 3.1896e-06
3:115340985 G T 0.114887 -2.2661e-06
3:115343898 A G 0.199974 3.1266e-06
3:115344987 T C 0.031105 5.7430e-06
3:115347556 T G 0.559352 -8.3135e-06
3:115348170 C T 0.131930 -3.2904e-06
3:115354255 T C 0.057566 4.7994e-06
3:115354548 G C 0.082351 7.7551e-06
3:115355964 G A 0.595710 -3.4571e-05
3:115366966 T C 1.272717 1.1933e-05
3:115370503 G A 0.056128 7.2724e-06
3:115371683 T C 0.071240 3.2813e-05
3:115373729 G C 1.485665 -5.5497e-06
3:115375882 C G 0.413517 -2.0132e-05
3:115375972 C T 0.836118 -8.2386e-06
3:115376210 C G 0.068262 8.8891e-06
3:115376869 C G 1.411263 -1.5763e-05
3:115377127 A G 0.565183 -1.0263e-05
3:115378617 T G 0.131060 -5.2432e-06
3:115380095 G A 0.051881 -2.9637e-06
3:115384354 T G 0.038268 2.3918e-06
3:115386860 A G 0.076795 -5.4316e-06
3:115387195 A G 0.041580 1.3090e-05
3:115392763 A G 1.315024 1.0064e-05
3:115393238 T C 0.300626 -1.2628e-05
3:115399503 A G 0.626733 4.2235e-05
3:115400058 T C 0.265315 -1.4484e-05
3:115400203 T C 0.126456 9.6021e-07
3:115403818 T C 0.231487 -8.7023e-07
3:115406553 T C 0.207535 2.5449e-05
3:115407253 C T 0.295142 6.4726e-06
3:115408353 C T 0.184536 9.0961e-07
3:115410991 G A 0.265275 2.0268e-05
3:115411233 T G 0.261844 -6.6876e-06
3:115412563 A G 0.470532 3.1137e-06
3:115414188 G C 1.628029 -4.0730e-05
3:115422652 A G 0.021524 2.1802e-06
3:115423229 T C 0.794403 -7.9638e-06
3:115425511 T C 0.052327 -1.7436e-05
3:115434313 T C 1.629270 -1.8286e-05
3:115438658 A G 0.453224 -5.3669e-05
3:115439578 A G 0.048478 -1.9196e-06
3:115443820 C G 0.023877 2.9099e-06
3:115443899 G T 0.596512 -5.2346e-05
3:115444503 G A 0.172378 9.1946e-06
3:115445296 T C 0.095970 1.4836e-05
3:115448532 A G 0.816682 -3.7075e-06
3:115464605 A G 0.026236 1.3886e-05
3:115476930 T C 0.119650 -2.4062e-05
3:115477139 A G 0.205312 1.5814e-05
3:115477540 C T 0.052500 -3.2715e-06
3:115479317 T G 0.074681 -8.2214e-06
3:115480773 C T 0.074089 -4.6731e-06
3:115485132 A G 0.423485 -9.6926e-06
3:115485852 T C 0.731281 1.1371e-05
3:115487970 A C 0.258424 -2.5353e-06
3:115503518 T C 0.039305 -3.6814e-06
3:115509817 C T 0.022500 -3.0215e-06
3:115527956 C T 0.094971 2.7344e-05
3:115530388 A G 0.545430 -1.3228e-05
3:115537073 C T 0.043457 -3.5657e-05
3:115544609 A G 0.144176 -2.5249e-05
3:115548018 G A 0.656298 8.8896e-06
3:115548984 G A 0.231858 1.0917e-05
3:115551968 A G 0.041621 -5.5536e-06
3:115557462 T C 0.450864 1.2466e-05
3:115558650 T G 0.099751 -2.6555e-06
3:115561154 G A 0.067986 1.5387e-06
3:115561633 A G 0.040298 2.1715e-05
3:115565146 T C 0.740050 3.0879e-05
3:115565703 A G 0.036368 5.8757e-06
3:115566027 C T 0.147042 2.1012e-05
3:115568314 C T 0.608626 2.6597e-05
3:115570751 T C 0.031098 5.7348e-06
3:115571364 T C 0.150840 4.4127e-06
3:115572377 A G 0.430737 1.0978e-05
3:115575949 C T 0.267501 -6.8605e-06
3:115581416 G A 0.041512 -1.6302e-05
3:115581532 C T 0.209966 5.0216e-07
3:115584643 C T 0.027039 3.4593e-06
3:115588431 A G 0.035770 -4.2958e-06
3:115588610 C T 0.067313 8.5247e-06
3:115596317 C T 0.857745 -5.7114e-06
3:115600534 A G 0.200736 3.1070e-05
3:115605002 A G 0.409753 4.2301e-06
3:115605144 A G 1.309873 2.8395e-07
3:115605698 T C 0.034712 8.1565e-06
3:115606308 G A 0.385553 -4.2112e-06
3:115609125 A G 0.037490 -5.9572e-06
3:115609894 C T 0.288988 -1.2132e-05
3:115610561 A G 0.056706 4.0092e-06
3:115614340 A C 0.052558 2.2933e-06
3:115617418 C T 0.093543 -1.8676e-05
3:115617730 A C 0.490693 1.2907e-05
3:115622472 C A 0.033318 -3.0557e-06
3:115645679 T C 0.036545 -1.3139e-05
3:115646454 A G 0.075921 -8.4364e-06
3:115649466 C T 0.952107 8.4002e-06
3:115666566 G A 0.205441 -2.0269e-05
3:115675328 C T 0.407448 3.1090e-05
3:115677750 A C 1.098258 1.0964e-05
3:115679430 A G 0.027447 7.2661e-06
3:115679550 T C 0.066939 1.5627e-06
3:115679691 C T 0.711573 1.5213e-05
3:115687669 T C 0.082789 1.1481e-05
3:115692890 A G 0.030833 -2.3662e-06
3:115693733 A G 0.028644 -5.1358e-06
3:115698071 C T 0.356873 5.0389e-05
3:115698269 C T 0.753550 6.3655e-06
3:115700983 T C 0.026570 1.5636e-05
3:115703341 G A 0.070213 3.1777e-05
3:115707434 G C 0.073525 1.2174e-05
3:115713320 C T 0.760075 5.6536e-06
3:115727337 G A 0.156545 3.8432e-06
3:115730770 A G 0.068721 -1.1113e-05
3:115740719 G A 0.115574 7.3924e-06
3:115740970 G T 0.371247 -6.7503e-05
3:115746391 A G 0.067803 -1.2247e-05
3:115749017 C T 0.080892 -2.6545e-05
3:115756586 C T 0.044184 -1.1033e-06
3:115756854 G A 0.355747 -5.3874e-05
3:115763954 T G 0.788915 -5.5793e-06
3:115776219 C T 0.096912 -8.6776e-06
3:115778273 G A 0.024329 -9.8472e-06
3:115792573 T C 0.140389 1.1660e-05
3:115792942 A C 0.049675 -6.3650e-06
3:115807587 C A 0.367657 -1.2688e-05
3:115815007 A C 0.049964 -5.2775e-06
3:115815168 A G 0.046877 -6.4859e-06
3:115819376 T C 0.124325 2.5061e-05
3:115830200 T C 0.396372 -1.6399e-05
3:115837527 G A 0.073491 -7.4314e-06
3:115845348 A G 0.138356 -1.1619e-05
3:115849303 G A 0.078478 -2.6336e-05
3:115857314 C T 0.402294 4.0869e-06
3:115860917 T C 0.096161 2.4339e-05
3:115867020 A G 0.047054 5.6895e-06
3:115868026 C T 0.124168 -6.1906e-06
3:115868361 G C 0.042287 7.0479e-06
3:115868558 C T 0.140090 7.4255e-06
3:115869040 G A 0.035147 -1.9037e-05
3:115880807 C T 0.182373 -9.4171e-06
3:115890151 A G 1.185365 1.1830e-07
3:115901315 T C 0.087933 -1.9314e-05
3:115905523 T C 0.085625 -1.5081e-05
3:115908300 C T 0.085417 -6.0076e-06
3:115908434 G A 0.092523 1.0870e-05
3:115930356 T C 1.340026 8.1506e-06
3:115931023 T G 1.206026 5.9604e-06
3:115931792 T C 1.743881 2.0374e-05
3:115933926 T A 0.038350 -5.2880e-06
3:115945180 C A 0.039237 -2.5449e-06
3:115954724 G A 0.097884 -8.9470e-06
3:115958186 A G 0.246256 2.9683e-05
3:115959368 T C 0.024717 4.7879e-06
3:115960595 T G 0.167944 6.5509e-06
3:115961742 C T 1.635559 -1.5081e-05
3:115970838 T C 0.049423 -1.3765e-05
3:115972028 A G 0.857632 1.8214e-07
3:115973065 G A 0.047319 -4.6686e-06
3:115974374 T C 1.677469 -1.3286e-05
3:115978374 A G 0.062720 2.2825e-07
3:115985247 C G 0.035137 1.6028e-05
3:115994501 T G 0.226972 -1.3145e-05
3:116000001 G A 0.055315 -8.4089e-07
3:116001616 C A 0.052996 -1.5029e-05
3:116001766 T C 0.056325 -3.1407e-06
3:116004335 T C 0.071158 5.8102e-06
3:116006196 A G 0.042256 1.0686e-06
3:116012565 C A 0.037279 -1.3210e-05
3:116017020 G A 0.100781 -1.4507e-05
3:116023142 T C 0.078322 -3.2414e-06
3:116027085 T C 0.047798 -1.6726e-05
3:116028980 T C 0.054703 2.2837e-05
3:116037190 G A 0.345575 3.7906e-05
3:116048525 A G 0.378128 -1.9025e-05
3:116057779 A C 0.021847 1.6986e-06
3:116058822 C A 0.154012 -4.8835e-06
3:116068644 C T 0.044028 -1.4045e-05
3:116072484 G A 0.080882 -4.6607e-06
3:116073313 T G 0.030309 -4.0418e-06
3:116085547 A G 0.052089 -3.2117e-06
3:116085996 G A 0.064930 1.5665e-06
3:116093785 C A 0.072692 4.1169e-06
3:116099041 T C 0.187439 -2.5684e-05
3:116115921 A G 0.230236 -2.2639e-05
3:116116398 G C 0.029667 -1.1909e-05
3:116118632 A G 0.029908 1.2595e-06
3:116120526 T C 0.076326 1.7489e-05
3:116125225 T C 0.157759 -2.9305e-05
3:116126760 A G 0.024652 1.7992e-06
3:116128046 T C 0.061380 4.4918e-06
3:116132387 C T 0.134320 7.2153e-06
3:116148516 T C 0.246875 -5.7645e-06
3:116160979 G C 0.409781 9.8521e-06
3:116180805 C T 0.206342 -2.1839e-06
3:116186692 A G 0.141249 -7.0754e-06
3:116213264 A C 0.059242 1.4098e-05
3:116215524 G A 0.265737 2.6444e-05
3:116229236 G A 1.136972 -9.8609e-06
3:116229611 C T 0.193447 1.2098e-05
3:116230443 T C 0.071151 2.2766e-05
3:116232755 G T 0.092584 -1.0246e-05
3:116235182 A G 1.561878 -2.1765e-05
3:116246682 A G 0.330340 1.6200e-05
3:116249454 C G 0.032040 3.4307e-08
3:116269454 G A 0.124012 -2.3522e-05
3:116279879 C T 0.455410 -1.1779e-05
3:116288350 G A 0.049872 1.0429e-06
3:116302946 T C 0.044289 2.5561e-06
3:116305258 A G 0.037248 -9.2491e-06
3:116305947 G A 1.826255 4.2217e-06
3:116310705 T C 0.919822 2.3197e-05
3:116314220 C T 0.035780 1.4827e-06
3:116314815 C T 0.044068 1.5231e-08
3:116316479 G A 0.297869 1.9422e-05
3:116318316 T G 0.080032 1.6550e-06
3:116319532 G A 0.070332 -4.0453e-06
3:116320409 T G 0.409189 1.0464e-05
3:116320588 G A 0.672447 -8.5599e-06
3:116324882 C A 0.992007 -2.0111e-06
3:116324967 T G 0.123121 -3.2640e-05
3:116326934 A G 0.186569 -9.8589e-06
3:116337951 T G 0.404426 -2.1433e-05
3:116340328 G A 0.061102 2.5177e-06
3:116340837 G C 0.073025 -5.5831e-06
3:116342789 A G 0.267733 -1.3552e-05
3:116347547 A G 0.036415 -5.3650e-06
3:116350274 T C 0.108301 -8.2540e-06
3:116352368 G A 0.802973 -3.7573e-06
3:116356010 A C 0.330602 -7.0458e-07
3:116356794 G A 0.147274 6.4257e-07
3:116365694 G A 0.329654 1.1290e-05
3:116369968 G A 0.092683 4.1614e-06
3:116370362 C A 0.232565 1.2129e-05
3:116370465 T G 0.101944 -1.1975e-05
3:116370545 G T 0.099941 -1.3995e-05
3:116372104 G A 0.084938 -1.7672e-05
3:116375371 G A 0.044776 8.8800e-06
3:116386815 C A 0.090126 6.9146e-06
3:116387362 C A 0.050433 -3.4854e-06
3:116389615 G T 0.083897 -1.3567e-06
3:116392747 C A 0.387797 -1.4879e-05
3:116395578 G T 1.385659 5.3186e-06
3:116395779 T C 1.764936 -1.2833e-05
3:116405285 G C 0.093346 6.9312e-06
3:116405708 A G 0.696845 -7.0969e-07
3:116407207 G A 0.114326 -3.5210e-06
3:116415936 C T 0.023812 -2.1325e-06
3:116422778 C T 1.311437 1.4477e-05
3:116423498 G A 0.550044 -1.2531e-05
3:116425656 G A 1.863949 2.5119e-06
3:116427106 A G 0.141667 -7.8851e-05
3:116427251 G A 0.190659 1.0091e-05
3:116429228 A G 0.033981 1.2114e-05
3:116430498 G A 0.048019 -1.8246e-05
3:116435652 A C 0.403032 -2.2502e-05
3:116444640 A G 0.169831 -1.6168e-05
3:116448300 A G 0.378227 -4.4956e-06
3:116452480 T C 0.365056 -2.0421e-05
3:116454617 C A 0.894249 2.5128e-05
3:116456092 A G 0.027321 7.7883e-06
3:116456523 C T 0.461910 -9.5541e-07
3:116456724 A C 0.067187 6.8070e-06
3:116461450 A G 0.388464 -1.4227e-05
3:116468231 T C 0.057046 -5.8423e-06
3:116469540 T C 0.051993 4.3936e-06
3:116470835 T C 1.834303 -2.8714e-06
3:116475071 C T 1.278598 -2.2337e-05
3:116477174 T G 0.087457 1.3803e-05
3:116481051 T A 1.290705 2.3725e-06
3:116485946 C T 0.322208 2.1823e-05
3:116489442 G T 0.971911 -1.3072e-05
3:116493006 T C 1.844023 -4.9127e-06
3:116493064 T G 0.143534 -2.8709e-05
3:116494890 T G 0.124773 -4.1778e-05
3:116501616 A G 0.314531 -7.9866e-07
3:116502721 C T 0.716200 5.5321e-06
3:116503826 C T 0.084112 9.3460e-06
3:116504993 T G 0.026566 1.1452e-06
3:116509256 G T 0.718325 9.1916e-06
3:116509468 G A 0.054751 -2.6427e-05
3:116509824 T C 1.294200 -4.6731e-06
3:116510192 G A 1.861097 -1.1932e-05
3:116510250 A G 1.225932 -7.0668e-06
3:116512087 A G 0.119344 1.6403e-06
3:116514399 A C 0.071073 2.3679e-05
3:116516513 A G 0.428779 1.0267e-06
3:116537811 C A 0.062652 8.3755e-06
3:116550649 A G 0.037582 2.4126e-06
3:116554435 T C 0.111252 -2.0454e-05
3:116554968 T G 0.072749 8.0117e-06
3:116564876 T C 0.980573 -3.0833e-06
3:116567763 T C 0.870331 -6.1696e-06
3:116568984 G C 0.106737 -1.6477e-05
3:116571682 A G 0.070346 4.9336e-07
3:116573679 T G 0.102362 9.6225e-06
3:116574773 T C 1.811823 -2.3056e-05
3:116579215 T C 0.128751 3.7668e-06
3:116581687 C T 0.586932 1.8447e-06
3:116586254 C A 0.066970 -9.0151e-06
3:116586863 C T 0.368514 -9.8062e-06
3:116596245 C T 0.046394 4.6456e-06
3:116599851 C G 0.989688 -2.3600e-06
3:116616727 T C 0.031261 9.8763e-06
3:116616793 C T 1.460346 -3.5591e-06
3:116627531 C T 0.179704 7.4947e-06
3:116639456 T C 0.357478 -2.0168e-06
3:116649403 G T 0.169128 -3.5058e-06
3:116658655 A G 0.059891 -1.2926e-05
3:116659269 G A 0.059324 2.2704e-05
3:116666464 T C 0.462838 8.7425e-08
3:116681235 T C 0.199182 -1.1329e-05
3:116684635 G A 0.549286 7.5123e-06
3:116689240 T C 0.021133 4.1981e-06
3:116698728 G A 0.181224 -1.9578e-06
3:116699512 G A 0.517334 -3.6408e-06
3:116707556 A C 0.575369 1.0700e-05
3:116708423 G A 0.614742 -2.1083e-07
3:116708435 G A 0.283389 -5.2634e-06
3:116708690 C T 0.094692 1.2006e-05
3:116710426 T A 0.066113 2.1560e-05
3:116710823 T C 0.045694 -2.4701e-06
3:116712193 A G 1.092322 7.0541e-06
3:116714464 A G 0.054431 1.0873e-06
3:116725415 G A 0.527812 -4.0452e-06
3:116728463 C T 0.119041 7.2905e-06
3:116742288 A G 0.044510 -1.8414e-06
3:116744077 T G 0.323684 -5.7900e-06
3:116746725 T C 1.060411 1.3382e-05
3:116746922 T C 0.256146 3.8996e-07
3:116755664 T C 0.690249 -1.0663e-05
3:116760005 A C 0.064168 -9.0143e-06
3:116775546 T G 0.060391 1.6602e-06
3:116777735 T C 0.346119 4.3428e-05
3:116778565 A G 0.581319 -2.1853e-05
3:116783900 G A 0.295611 6.0287e-05
3:116786880 C T 0.060282 -7.4239e-07
3:116788274 T C 1.132671 4.7752e-06
3:116790306 C T 0.221274 -1.7992e-06
3:116794215 T C 0.157337 -1.4920e-05
3:116799279 A G 0.060687 5.8247e-06
3:116799346 A G 0.279336 2.2612e-05
3:116799957 G T 0.040074 -1.2286e-05
3:116801792 A C 0.081178 1.2991e-06
3:116802767 G T 1.609248 5.4833e-06
3:116805968 G T 0.580357 5.9215e-06
3:116806314 T C 0.150837 -2.1343e-05
3:116811193 A G 0.419881 3.0024e-05
3:116811470 G A 0.459381 -9.5073e-06
3:116811865 C T 1.544108 2.0220e-05
3:116816753 C T 0.064620 4.4619e-06
3:116820453 C T 0.074657 3.7717e-06
3:116822552 A G 0.072437 5.4390e-06
3:116830612 C T 0.805262 1.7052e-05
3:116831930 G C 0.132590 -2.1441e-05
3:116832030 A G 0.513060 1.3829e-05
3:116833181 A G 0.217585 -9.8999e-06
3:116838129 G A 0.627794 -3.2260e-05
3:116838453 A G 0.057392 3.3618e-06
3:116839004 A G 1.852764 2.3388e-05
3:116839169 T C 0.040781 1.6876e-05
3:116839289 T C 1.509633 -3.8720e-07
3:116839606 G A 0.075700 -8.2655e-06
3:116839847 T C 0.771131 -7.5827e-06
3:116839982 T C 0.385509 1.5363e-06
3:116840735 A G 0.044840 4.7672e-06
3:116844310 A T 0.081307 7.2542e-06
3:116845749 T C 0.584786 4.7724e-07
3:116846212 A G 0.247463 1.7737e-05
3:116847592 G T 0.932752 -1.8667e-05
3:116851872 A G 0.501732 -2.2234e-05
3:116852824 A C 0.035895 6.0258e-07
3:116859684 A G 0.034450 4.7818e-06
3:116860472 A G 0.024506 3.2931e-06
3:116862581 G A 0.033039 2.6082e-05
3:116875195 A G 1.673950 3.9881e-06
3:116875747 T C 0.197098 1.8904e-05
3:116876745 A C 0.154240 -9.7094e-06
3:116890198 T G 0.105167 3.2210e-05
3:116890872 G T 0.135986 -3.0077e-05
3:116894422 A G 0.628185 -4.4138e-05
3:116898295 C T 0.336127 1.1622e-05
3:116898327 G T 0.972737 -1.6600e-06
3:116901111 A G 0.032383 -1.1459e-05
3:116903862 C A 0.234809 3.0237e-05
3:116916600 C A 1.038265 -1.9486e-05
3:116917796 C G 0.114581 1.5694e-05
3:116918564 T C 0.042386 1.8582e-05
3:116924551 A C 0.050460 3.2603e-05
3:116932741 C T 0.722143 -2.4819e-05
3:116933279 G C 0.084856 -1.4294e-05
3:116945216 T C 0.352966 5.7807e-05
3:116954069 T C 0.242333 3.6121e-05
3:116954468 T C 0.077934 -2.5737e-06
3:116959728 G A 0.033662 -5.9987e-06
3:116965258 A G 0.035525 7.5451e-07
3:116973534 T C 0.077132 -3.1510e-05
3:116973739 A G 0.173588 5.0079e-05
3:116983727 C T 0.057923 -1.3643e-05
3:116987296 C T 0.038676 -1.6668e-05
3:116989719 C T 0.267583 -4.7518e-06
3:116992210 G A 0.033318 2.9020e-06
3:116995385 A G 0.040271 1.2789e-05
3:116997435 C T 0.554603 3.3324e-05
3:116998498 C T 0.058025 -6.0957e-06
3:117002180 G A 1.600694 1.3688e-05
3:117011951 G A 0.079525 -2.0730e-05
3:117019576 C T 0.077509 1.7592e-05
3:117026564 A G 0.042647 -2.6901e-05
3:117027874 T C 0.036742 4.7076e-06
3:117031963 C T 0.030289 4.6825e-06
3:117034318 A G 0.039747 1.6044e-05
3:117035832 C T 0.074534 -5.2388e-06
3:117043181 T C 0.226792 -2.0542e-05
3:117044654 C T 0.521601 6.3263e-06
3:117045006 C T 1.705001 -8.0527e-06
3:117045920 G A 0.094491 -3.8459e-05
3:117053757 T C 1.781177 -6.6217e-06
3:117056987 G A 0.097357 -8.8096e-06
3:117060916 T C 0.029725 6.6395e-06
3:117068655 T C 0.094658 1.6752e-05
3:117071154 A G 0.372417 1.7865e-05
3:117074600 G A 0.472701 -1.9340e-05
3:117084425 C T 1.931592 9.6136e-06
3:117088326 G A 0.528278 1.9183e-05
3:117094380 T C 0.062183 9.3458e-06
3:117094804 A G 0.209069 -4.9253e-06
3:117098476 C T 0.064063 -2.1338e-05
3:117101758 C T 0.041995 8.5895e-06
3:117102416 T C 0.780327 -1.7385e-05
3:117108635 A G 0.032227 -1.2464e-06
3:117113813 A G 1.879412 1.2166e-05
3:117124269 T C 0.026036 -3.8493e-06
3:117124575 T C 0.034325 -4.8473e-06
3:117130026 G A 1.828166 -1.8344e-05
3:117132295 T C 0.117923 -1.1051e-05
3:117132877 T C 0.656802 -2.8324e-06
3:117153076 A C 1.199427 -1.4922e-05
3:117155445 G A 0.313753 -1.5034e-05
3:117156240 A G 1.783996 -1.4852e-05
3:117156402 C T 0.034767 1.0868e-05
3:117156432 C A 0.460455 3.0378e-06
3:117158831 T C 0.103055 2.0780e-05
3:117159867 T C 0.102678 1.9486e-05
3:117161012 C T 0.330306 2.0367e-05
3:117162481 G A 1.191662 -1.6532e-05
3:117166341 A G 0.050018 -1.0383e-05
3:117166461 T C 0.039006 -1.3060e-05
3:117175634 C A 0.167669 -1.0203e-05
3:117180055 C T 0.048801 -8.8030e-06
3:117184041 C G 0.114458 6.7154e-06
3:117185712 T G 1.436401 -7.1131e-06
3:117186518 A C 0.076924 1.3798e-05
3:117187396 A G 0.052038 -1.1830e-05
3:117189504 T C 0.034665 -7.8439e-06
3:117191355 G T 0.023761 9.2942e-06
3:117192806 T G 0.066334 8.6013e-06
3:117196270 C T 0.147644 5.8386e-06
3:117196467 A G 0.125685 -1.0829e-05
3:117198185 G T 1.423710 -9.4817e-06
3:117200255 T C 0.228543 1.1086e-06
3:117202899 G T 0.056386 4.3498e-06
3:117207170 A C 0.061795 7.7790e-06
3:117210204 G A 0.043691 -1.8153e-05
3:117217000 T G 0.133239 -1.4122e-05
3:117226155 G A 0.082164 1.7570e-05
3:117236739 G A 0.073242 1.5518e-05
3:117237317 C T 0.167737 7.5282e-05
3:117237625 T C 1.761394 1.7291e-05
3:117237717 C T 0.206743 7.5220e-06
3:117237982 G T 0.348217 3.5913e-06
3:117238112 C T 0.885106 -2.6645e-05
3:117238369 C T 0.327556 8.6149e-06
3:117239883 T C 1.213512 -1.1037e-05
3:117261280 C A 0.026379 -9.2481e-07
3:117262387 A G 0.739118 -1.6181e-05
3:117269159 G A 0.022619 -1.6012e-05
3:117279099 C T 1.043851 2.6606e-05
3:117285394 T C 0.036235 -2.5494e-06
3:117286992 C T 0.043062 -3.9466e-06
3:117291127 G A 0.037561 -3.2710e-05
3:117297878 T C 0.156660 -2.9034e-06
3:117299017 T C 0.031537 -2.1357e-06
3:117307567 A G 0.855953 -7.2744e-05
3:117308166 C T 0.064104 -6.2067e-06
3:117313417 C T 0.156698 -2.3900e-05
3:117321232 C T 0.309312 -5.5596e-07
3:117321792 G A 1.274991 2.4499e-05
3:117323259 A C 0.031802 -8.5383e-07
3:117323306 A G 0.147362 -1.2671e-05
3:117325769 C A 0.052531 3.7539e-06
3:117334882 T C 0.020538 -1.3974e-05
3:117341562 C T 0.055907 1.2848e-05
3:117341844 C T 0.936379 2.5528e-05
3:117342970 C T 0.096555 7.0906e-06
3:117346671 T C 0.255323 9.8536e-06
3:117347043 C T 0.091598 4.2919e-06
3:117347582 T C 0.107475 2.1182e-05
3:117366881 G A 1.183896 -4.6103e-05
3:117373008 A G 0.269484 2.3362e-05
3:117375276 G A 0.068326 -1.6993e-06
3:117376407 T C 0.282206 4.0310e-06
3:117383588 C T 0.099547 1.7995e-05
3:117386403 T C 0.052847 -7.5099e-06
3:117390399 A G 0.076741 -3.4763e-05
3:117393399 T C 0.097388 -8.5739e-06
3:117404733 C T 1.322307 -2.2260e-05
3:117413844 C T 1.655598 -1.2853e-07
3:117417770 C T 0.062101 1.1876e-05
3:117421410 T G 0.046098 -1.2275e-06
3:117429566 T G 1.622110 -1.3098e-05
3:117434799 A G 0.092013 2.0938e-06
3:117439865 C T 0.064087 2.8439e-06
3:117444073 T C 0.047315 6.8582e-06
3:117444741 C A 0.099584 2.8955e-05
3:117446460 T C 1.405956 -2.6606e-05
3:117446602 T C 0.292252 1.0866e-05
3:117461699 T G 0.022806 -6.2478e-06
3:117472378 C T 0.040641 4.6022e-06
3:117478123 A G 0.045622 2.0285e-05
3:117481589 C T 0.083547 2.2199e-06
3:117483615 G A 0.034991 -7.3084e-06
3:117484200 C T 0.054863 -1.4879e-05
3:117487836 G A 0.392074 -1.7456e-05
3:117488811 T C 0.129421 -1.7565e-06
3:117494643 C T 0.621753 -8.1692e-06
3:117508499 C T 0.150289 -4.7198e-06
3:117513441 A G 0.030126 6.0302e-06
3:117516947 T C 0.066735 1.8697e-05
3:117528026 A G 0.036072 1.8769e-05
3:117532231 T C 1.933302 -1.7025e-05
3:117534125 C T 0.255520 -1.4218e-05
3:117534174 T C 0.089898 1.7019e-05
3:117542954 C T 0.379849 5.7738e-08
3:117546182 A G 0.067993 4.4514e-06
3:117549670 T G 0.027120 -1.6197e-06
3:117554497 G T 0.023251 6.0246e-07
3:117559102 G A 0.025159 -2.6822e-06
3:117559947 A G 0.083568 -1.8147e-05
3:117561803 T C 0.031788 8.0454e-06
3:117564422 T C 0.347197 -3.9962e-06
3:117574822 C A 1.014803 4.4728e-06
3:117587987 T C 0.045877 -7.7724e-06
3:117593588 A C 0.526813 -9.1854e-06
3:117600367 A G 0.143748 -9.4528e-07
3:117605599 C T 0.555062 -8.9737e-06
3:117606314 C T 0.034274 3.7199e-06
3:117636802 C A 0.339411 -6.0687e-06
3:117646712 C G 0.088283 -1.1172e-05
3:117683322 C T 0.061935 1.3753e-05
3:117684447 T C 0.075119 -1.7526e-05
3:117700277 G A 0.169012 7.6965e-06
3:117710096 G A 0.593850 -1.8199e-06
3:117713049 C T 0.094444 3.8128e-06
3:117731061 A C 0.334356 -7.8012e-06
3:117731650 C A 0.053639 -1.2526e-05
3:117734228 A G 0.064879 1.1495e-05
3:117745981 T C 0.067456 6.7255e-06
3:117774750 A C 0.438818 -3.5184e-06
3:117778488 T G 1.115023 -1.8769e-07
3:117794284 A G 0.063407 8.4648e-06
3:117796490 G A 1.120836 5.2063e-06
3:117802166 C T 0.105384 3.0189e-05
3:117825623 G A 0.625489 -1.7014e-06
3:117825677 T C 0.170940 -9.1965e-07
3:117827029 C T 0.064338 -3.4888e-06
3:117836677 A G 0.036028 1.1855e-05
3:117838369 G A 0.064773 -4.6145e-07
3:117848598 A G 0.038591 3.0405e-06
3:117856929 T C 0.073695 3.1113e-06
3:117856950 T C 0.028497 1.9330e-05
3:117857062 C A 0.473551 -8.0975e-06
3:117865235 C T 0.029806 -2.6956e-05
3:117891483 A G 0.063923 1.0683e-05
3:117904003 C T 1.335335 -9.5010e-06
3:117905780 C T 0.034614 -1.2599e-05
3:117909752 C A 1.914236 -6.8802e-06
3:117912507 A G 0.657774 3.4000e-08
3:117934877 G C 0.277728 -5.8674e-06
3:117935357 T C 0.030840 -1.9127e-05
3:117938123 A G 0.097425 -4.7667e-06
3:117946498 A G 0.252019 2.0686e-05
3:117949958 C T 1.085880 2.8419e-06
3:117953187 G A 0.052384 -2.8949e-06
3:117960408 A G 0.037459 -3.0921e-06
3:117968895 A G 0.046017 2.4423e-05
3:117973124 G A 0.056886 -3.2023e-06
3:117974148 G A 0.080950 -4.0813e-06
3:117998840 T C 0.150381 1.5899e-05
3:117998867 T C 0.036534 -8.3887e-06
3:118000047 G A 1.902136 1.0635e-05
3:118000477 G C 0.156912 -2.0534e-05
3:118001228 G A 0.052160 6.9369e-06
3:118005258 A G 0.038768 9.7406e-06
3:118015581 C T 0.075571 -1.2071e-05
3:118022101 T C 0.042807 -1.5631e-05
3:118031585 G A 0.506672 9.5908e-06
3:118044825 C T 0.210146 -9.0335e-06
3:118045905 A G 0.171001 -5.3731e-07
3:118061278 T G 0.070373 -1.1327e-05
3:118066099 C T 0.983640 -8.2335e-06
3:118068499 A G 0.048311 7.7094e-06
3:118071348 C T 1.644566 -5.1003e-06
3:118072248 C A 0.035501 -1.6154e-05
3:118076837 T G 0.049287 7.5479e-06
3:118076976 T C 0.041978 -6.1262e-06
3:118095784 C T 0.582685 -2.6708e-06
3:118100473 G A 0.099452 -3.1389e-06
3:118111490 T C 0.088358 1.3655e-05
3:118124359 C T 0.035923 1.1815e-05
3:118131339 T C 0.677051 7.0247e-06
3:118147502 G T 0.311754 2.1791e-06
3:118151054 C T 0.033067 -1.2388e-06
3:118162623 C T 0.293704 -6.9258e-06
3:118189463 A G 0.158836 -1.4604e-05
3:118193612 A G 0.363274 4.6667e-06
3:118198440 G A 1.662377 1.1356e-05
3:118206529 T C 0.984238 -1.3067e-05
3:118206941 C T 0.395913 6.4532e-06
3:118211067 C T 0.195031 -3.9568e-06
3:118221414 A G 1.609881 -1.9329e-05
3:118233970 A C 0.675365 1.2347e-05
3:118271900 T C 0.040856 -1.8625e-05
3:118273062 G A 1.297784 3.7842e-06
3:118276497 C G 0.256374 -4.8205e-06
3:118296832 C A 0.118174 1.1983e-06
3:118298826 C T 0.136938 1.8190e-05
3:118302037 C A 0.255469 -2.8721e-05
3:118306667 C T 0.028297 -4.7408e-06
3:118308353 C T 0.033937 -8.6202e-06
3:118311171 T C 0.059830 6.0342e-06
3:118335646 G A 1.435096 7.9002e-06
3:118337935 C T 0.059279 -6.6051e-06
3:118349288 G A 0.033264 -1.0831e-06
3:118349707 G T 0.174156 -1.0207e-05
3:118353599 A G 0.044653 5.0835e-06
3:118360318 C T 0.366786 1.4164e-06
3:118377374 T C 0.302683 -5.1332e-06
3:118382830 T C 0.020382 -1.2111e-05
3:118382981 A G 0.679492 -9.1129e-06
3:118383539 A G 0.021378 -4.1056e-06
3:118391245 C T 0.041848 -1.4167e-05
3:118393659 G A 0.326152 -1.8096e-05
3:118408200 G A 0.172388 -2.0304e-05
3:118409396 G A 0.548731 4.8868e-06
3:118411793 T C 0.032227 6.6129e-06
3:118415427 A G 0.153485 -8.6976e-07
3:118422518 T C 1.522808 -1.6434e-05
3:118439084 C T 0.034216 -3.6937e-06
3:118448595 G A 0.064726 -3.2984e-05
3:118449801 A C 0.022123 7.3593e-06
3:118455800 C A 0.058089 2.0428e-05
3:118457615 T C 0.369418 1.2033e-05
3:118458499 T C 0.047628 -9.1545e-06
3:118462894 C T 0.083462 -1.5308e-06
3:118471811 C G 0.023047 2.0961e-06
3:118477131 C T 0.061418 -1.3183e-05
3:118479026 T C 1.842891 1.6718e-06
3:118490439 A C 0.159713 4.0503e-05
3:118497397 C T 0.323731 4.4271e-06
3:118502070 T C 0.712946 9.4511e-06
3:118505999 A G 0.020861 -3.3470e-06
3:118507830 A G 0.201892 7.9707e-07
3:118512654 G A 0.061207 -1.5441e-05
3:118514457 A C 0.151975 -3.1870e-05
3:118514829 C T 0.161111 4.0781e-05
3:118534250 T G 0.124882 7.1342e-05
3:118541333 C A 0.189255 1.7839e-07
3:118551721 T C 0.493549 -7.9496e-06
3:118553233 G A 0.139767 4.1164e-06
3:118556493 T G 1.522124 5.6666e-05
3:118566553 T C 0.040560 -4.7317e-07
3:118578029 C T 1.690110 1.3864e-05
3:118578917 T G 0.119837 -1.5833e-05
3:118590563 T C 0.925789 2.0224e-05
3:118593975 A G 1.044653 4.9072e-06
3:118595370 T G 0.123390 7.1963e-06
3:118600782 C T 0.787429 1.5182e-05
3:118600837 A C 0.029116 -5.9774e-06
3:118604385 T C 0.216558 -1.5509e-05
3:118610886 T G 0.047802 1.8252e-05
3:118619880 C G 0.066545 1.4444e-05
3:118621500 T C 0.184573 -6.7186e-06
3:118621664 A C 0.300551 1.6521e-06
3:118625643 G A 0.029109 -1.5571e-05
3:118626352 A C 0.082327 1.5994e-06
3:118626654 C T 0.027522 2.8342e-06
3:118626857 T C 0.114979 -6.8763e-06
3:118627876 C T 0.209769 3.1384e-05
3:118644584 T C 0.056808 1.0177e-04
3:118649060 T G 1.607147 1.6328e-05
3:118655746 T G 0.366548 1.8494e-05
3:118656400 T C 0.063454 -1.4419e-05
3:118664092 C A 0.104810 -4.4366e-06
3:118672835 C T 0.196262 5.0494e-06
3:118676066 T C 0.175550 1.8036e-05
3:118676492 C T 1.612349 1.6468e-05
3:118717894 T C 0.061357 1.3843e-05
3:118735820 G A 0.523637 1.0534e-05
3:118741718 A G 0.029806 -9.6058e-06
3:118743469 C T 1.523630 6.0468e-06
3:118746221 C G 0.053833 5.6890e-06
3:118747001 C T 0.300670 -1.0963e-05
3:118755319 T G 0.977384 1.3856e-05
3:118779055 A C 0.667038 -3.2749e-06
3:118780595 G A 0.220424 3.3822e-06
3:118786845 G A 0.717791 -7.0419e-06
3:118801854 A G 0.119487 1.3851e-05
3:118805552 T C 0.049974 2.5311e-06
3:118807219 T A 0.551567 1.5024e-06
3:118809273 C A 0.029776 1.1248e-05
3:118813357 G A 1.046846 6.5612e-06
3:118818656 T C 0.030071 -2.3080e-05
3:118822359 C T 0.122764 1.4760e-05
3:118823141 A C 0.556517 1.1925e-05
3:118842620 A G 0.142507 -2.5449e-06
3:118864395 A G 0.488395 3.0792e-06
3:118865801 T C 0.557955 1.0287e-05
3:118866376 T C 0.611023 2.1043e-06
3:118867047 G C 0.926016 5.4465e-06
3:118868757 A G 0.034382 -1.8491e-05
3:118870356 G T 0.536060 1.9938e-05
3:118878789 T C 0.348526 -3.1442e-06
3:118883265 G A 1.897417 1.4331e-05
3:118891648 T C 0.109223 -9.8074e-06
3:118891680 T C 0.259682 1.5627e-06
3:118894700 A C 0.530447 1.0441e-05
3:118895184 G T 0.367347 1.1480e-05
3:118897239 A G 1.471385 5.2778e-06
3:118901832 T C 0.427014 1.0760e-05
3:118902070 A C 0.021786 -4.4582e-06
3:118902844 T C 1.539100 8.7717e-06
3:118902981 T C 0.064032 9.6253e-06
3:118904281 G A 0.526762 -2.9278e-05
3:118906616 T C 0.092989 1.0614e-05
3:118907633 T C 0.058433 -8.9190e-06
3:118908334 A G 0.185239 1.7538e-05
3:118915327 T C 0.590141 -5.3448e-05
3:118917422 A G 0.155566 1.3290e-05
3:118926632 A G 0.033145 -2.7180e-06
3:118938621 G A 0.269766 -4.3513e-06
3:118945796 C G 0.501702 8.9867e-06
3:118948716 A G 0.594000 -5.6916e-05
3:118949347 T C 0.099482 -4.2868e-06
3:118950288 G A 0.347928 2.1969e-06
3:118952928 C T 0.206277 -2.9999e-05
3:118953569 A G 1.249625 4.0021e-05
3:118959210 T C 0.400747 -1.6118e-06
3:118971488 T C 0.052830 -7.9142e-06
3:118975660 G A 0.033495 6.4928e-06
3:118976470 T C 0.153070 -5.2893e-06
3:118985011 T C 0.435663 -1.3177e-07
3:118995654 A G 0.054815 -5.2986e-07
3:118999310 G A 0.160944 3.9357e-06
3:119019136 C G 0.332679 -1.1487e-05
3:119021734 G A 0.048906 1.4920e-06
3:119022132 A G 0.031506 1.6870e-06
3:119030429 T C 0.071505 -1.5423e-06
3:119032360 G C 0.816002 2.2012e-05
3:119043199 A C 0.169284 8.5556e-06
3:119047893 C T 0.052741 4.3033e-05
3:119056342 G A 0.238205 -3.7471e-05
3:119062265 G A 0.032298 -3.1755e-05
3:119064356 G A 0.200505 2.3356e-05
3:119065448 T G 0.583981 8.0665e-06
3:119076489 T C 0.084203 1.3353e-05
3:119079700 C G 0.085941 -1.7054e-05
3:119094214 C T 0.955850 1.0891e-05
3:119094955 A C 0.235149 2.1314e-05
3:119095427 T C 1.035695 9.7147e-06
3:119096368 C T 0.057603 1.5656e-05
3:119099598 G A 1.495776 4.3743e-06
3:119100216 C T 0.446013 -1.2485e-05
3:119101039 A T 0.198597 -2.4872e-06
3:119101132 G A 0.036915 1.6674e-06
3:119102458 A G 0.870382 9.1984e-06
3:119102496 C T 0.075105 -2.2356e-06
3:119104108 A G 0.244961 -1.6485e-05
3:119104981 G A 0.211391 2.6590e-05
3:119107277 T C 0.367562 -4.9424e-06
3:119110700 C A 0.307800 2.6795e-05
3:119113018 C T 0.181170 -2.8732e-05
3:119113344 A G 0.201698 3.7233e-05
3:119118796 G T 0.810732 4.2500e-05
3:119122933 G A 0.255503 -3.0822e-05
3:119128961 A C 0.032601 -7.4506e-06
3:119129662 T C 0.030354 3.4390e-05
3:119139079 T C 1.601469 2.0094e-05
3:119146453 C A 0.033883 7.7195e-06
3:119150836 T C 0.328620 -1.0572e-05
3:119157979 T C 1.470348 3.4155e-06
3:119176842 A C 0.031979 -1.1360e-07
3:119196781 A G 1.050433 -8.3759e-06
3:119205217 G T 0.129690 2.7678e-05
3:119219573 G A 0.042035 -6.9345e-06
3:119219934 A G 0.380542 -6.5896e-06
3:119224587 A G 0.562803 4.4346e-05
3:119225795 T C 1.612073 2.7203e-05
3:119227247 A G 0.381555 2.1812e-05
3:119236104 A G 0.041672 -4.2837e-06
3:119245525 C G 0.063345 1.2672e-05
3:119246827 C T 1.752857 5.3286e-05
3:119252826 T C 0.075704 -5.4254e-06
3:119256020 A G 0.024673 -7.1446e-06
3:119256056 C T 0.037840 1.7643e-05
3:119259986 G A 0.057484 -5.3634e-06
3:119260866 C T 0.359511 2.2449e-06
3:119262136 T C 0.294078 2.9775e-05
3:119264382 T C 0.500678 1.6631e-05
3:119264854 T G 0.322657 -2.1992e-06
3:119268408 A G 0.024526 7.6622e-06
3:119268832 G T 0.332268 1.7439e-05
3:119272883 A G 0.918476 1.0014e-05
3:119275339 A G 0.106884 -9.5210e-06
3:119277912 T C 0.389201 4.4206e-05
3:119288414 C A 0.212207 -1.5399e-05
3:119288872 G A 0.800777 4.7408e-06
3:119295247 A G 0.024091 2.6486e-07
3:119297429 T C 0.036028 6.6790e-06
3:119298580 G T 0.086301 1.5019e-05
3:119299183 T C 0.068466 1.4808e-05
3:119299648 A G 0.037340 -6.4829e-06
3:119301139 T C 0.115271 -3.4422e-06
3:119305075 A G 0.254868 2.4565e-06
3:119315456 A G 0.086770 1.8060e-05
3:119318442 G A 0.215110 3.8227e-06
3:119319888 C T 0.289835 -1.3424e-05
3:119327670 A G 0.054836 1.0892e-05
3:119334330 T G 0.050688 2.9461e-06
3:119337598 T C 0.025611 1.8782e-05
3:119338287 T C 0.076948 1.4450e-05
3:119339794 G A 0.981325 6.4182e-06
3:119347611 A C 0.033220 -1.9149e-05
3:119348130 C G 0.352779 -9.7937e-06
3:119355838 A G 0.032757 -1.7226e-05
3:119358961 T C 0.023911 8.6504e-06
3:119360867 C T 0.448933 6.0019e-06
3:119361062 T C 0.037021 -1.2666e-05
3:119361412 C T 0.068761 9.4505e-06
3:119371252 T C 0.191053 1.0982e-05
3:119373273 A G 0.079665 1.6815e-05
3:119378337 C T 0.950635 5.5738e-05
3:119378977 A G 0.379250 -1.3939e-06
3:119379186 T C 0.905393 5.9682e-05
3:119389468 T C 0.045881 -2.0102e-06
3:119390418 C T 0.803415 -2.6945e-05
3:119396671 G C 0.075224 -3.8161e-06
3:119401641 G A 0.023132 4.7780e-06
3:119413126 C T 0.714714 2.8967e-05
3:119421776 G C 0.020793 7.8733e-06
3:119421963 T C 0.248915 1.3577e-05
3:119425422 T C 0.143143 -2.9235e-06
3:119426307 C T 1.457728 3.8032e-06
3:119428734 T C 0.038656 -5.1982e-06
3:119430289 T C 0.253963 -1.5105e-05
3:119440690 G C 1.321497 3.1212e-06
3:119445021 A G 0.029854 -2.6986e-05
3:119446505 A G 0.141229 2.7461e-06
3:119447650 C G 0.169447 -8.1576e-06
3:119460014 G T 0.035831 1.1768e-05
3:119468465 A G 0.064263 1.6127e-05
3:119469439 T C 0.884046 -8.8127e-06
3:119485949 T A 0.417379 1.5350e-05
3:119494106 A G 0.207869 1.1339e-06
3:119494705 G A 0.068683 -1.5959e-05
3:119499507 C T 1.215488 4.9531e-06
3:119500035 T C 0.757776 1.7038e-06
3:119502779 A G 0.085951 1.1090e-05
3:119502793 C T 0.024333 5.4466e-06
3:119506462 C T 1.627611 1.7511e-05
3:119508068 G C 1.955245 1.0286e-06
3:119511337 G T 0.022289 8.5416e-07
3:119519521 A G 0.027705 -6.9289e-06
3:119520047 A G 0.052051 2.7983e-07
3:119520125 C T 1.237328 4.0286e-06
3:119523872 C T 1.829441 9.3236e-06
3:119526203 A G 0.056335 5.0661e-06
3:119526349 A G 1.356886 5.5433e-06
3:119526372 A G 1.358600 4.3408e-06
3:119526906 T C 0.144737 -5.2394e-07
3:119533733 A G 1.241401 -5.8259e-06
3:119534153 T C 0.335953 7.5306e-06
3:119536718 T C 0.253090 6.5779e-06
3:119560606 C T 1.237984 -9.4360e-06
3:119591320 G T 0.027267 1.5773e-05
3:119595645 G T 0.063250 5.0777e-07
3:119601796 T C 0.051297 5.8319e-06
3:119649900 A C 0.260658 3.3538e-06
3:119651149 C T 0.059898 2.9779e-06
3:119658926 G T 0.034294 -1.3571e-05
3:119662535 T C 0.071665 5.3415e-07
3:119663780 A G 0.085907 -3.9397e-06
3:119675051 T C 0.645701 -1.6087e-07
3:119684527 C T 0.060401 2.6096e-05
3:119684827 T C 0.336725 8.4465e-06
3:119691611 T G 0.741284 1.6177e-06
3:119738291 T C 0.047285 -1.6956e-06
3:119741778 A C 0.036154 -5.0526e-06
3:119764367 G C 0.058875 2.0033e-05
3:119767072 G A 0.042270 -1.2718e-05
3:119770263 T C 0.057505 -1.0559e-05
3:119776758 G C 0.026372 -1.2535e-05
3:119786717 T C 1.957614 -2.8332e-07
3:119811184 C A 0.042284 -1.7680e-06
3:119817673 T A 0.191250 1.3758e-05
3:119817760 C T 0.027627 -8.5653e-06
3:119818075 G A 0.032941 3.7489e-08
3:119821242 C T 0.270582 3.0583e-07
3:119824037 A G 0.174411 -1.2369e-05
3:119827794 C A 0.041284 -4.9892e-06
3:119829243 A G 1.358277 2.2632e-06
3:119832913 G A 0.723203 6.4949e-07
3:119839254 G T 0.097990 -1.5581e-05
3:119840965 A G 0.104218 -1.5801e-05
3:119848086 G A 0.081303 -1.2834e-05
3:119854093 G C 0.340791 -8.8798e-06
3:119861272 A G 0.095331 -2.5018e-06
3:119862961 A G 0.087270 9.1366e-06
3:119870828 A G 0.115441 -5.4817e-06
3:119883040 C T 0.049760 -7.3414e-07
3:119884101 T C 0.311842 -2.8569e-06
3:119884791 T C 0.087498 8.4186e-06
3:119888483 C G 0.066161 -1.5756e-05
3:119895964 G A 0.667157 1.8463e-06
3:119904413 T C 0.100737 -4.5719e-06
3:119906510 A C 1.837499 -1.5625e-06
3:119909161 C A 0.072596 8.5057e-06
3:119921352 A G 0.144305 2.8273e-06
3:119925550 T C 0.142408 4.8099e-06
3:119928066 A G 0.031799 5.6287e-06
3:119929051 T G 1.508508 -2.7378e-06
3:119929768 C T 0.029136 5.3138e-06
3:119943453 C A 1.737931 -7.3868e-06
3:119945614 G T 0.695104 1.3327e-05
3:119947503 A G 0.202915 -1.5601e-05
3:119962285 G C 0.029374 -6.6688e-06
3:119968325 G A 0.020273 1.3787e-05
3:119969796 T G 0.125549 4.3286e-06
3:119980156 A G 0.038088 -2.0524e-06
3:119981494 C T 1.841806 4.5284e-06
3:119981798 C T 1.737180 -6.2519e-06
3:119984085 A G 0.103994 1.2540e-05
3:119989549 C T 0.076445 -9.9369e-06
3:119995978 G A 0.084836 1.4065e-05
3:119999481 C A 0.124155 7.9811e-06
3:120000196 C T 0.848562 -1.1294e-05
3:120005807 A G 0.172051 8.6506e-06
3:120007751 A C 0.038707 -2.4836e-05
3:120017480 A G 1.298739 -2.6928e-06
3:120032807 A G 0.073042 1.4168e-05
3:120043836 T C 0.194137 -4.9386e-06
3:120064669 T C 0.217296 -1.8671e-05
3:120067411 T C 0.059103 1.0008e-05
3:120083994 T G 0.100744 -2.9505e-06
3:120086290 A G 0.214814 -1.9379e-05
3:120086525 A C 0.117977 -2.6071e-05
3:120097926 T C 0.719647 -6.9681e-06
3:120102463 A G 0.028222 3.3564e-06
3:120104672 A C 1.365699 -1.3753e-05
3:120108082 G C 0.030792 1.4195e-05
3:120110028 G A 0.052306 -1.3715e-06
3:120117397 T C 0.045901 8.0692e-06
3:120121656 A G 0.020640 -1.0846e-05
3:120127921 G A 0.064733 -9.8853e-06
3:120129263 A C 0.125987 -3.2388e-05
3:120136417 T C 1.444989 2.0087e-05
3:120137465 G A 0.706480 -5.2260e-06
3:120143222 G T 0.072222 1.6040e-05
3:120143389 G A 0.025077 1.6048e-05
3:120146034 C G 0.150701 9.9626e-06
3:120149572 C T 0.878796 1.7013e-06
3:120151248 T C 0.044878 -4.2655e-07
3:120153308 T C 0.041019 -4.9799e-06
3:120155043 A G 0.345099 -1.0861e-05
3:120155592 A G 0.136683 1.7617e-05
3:120157424 G A 0.052803 7.0073e-06
3:120158371 T C 1.462083 3.6162e-06
3:120161005 G A 0.022197 2.4143e-05
3:120171917 C T 0.040298 -9.1914e-06
3:120179191 T C 0.381443 -5.8076e-06
3:120180702 C A 0.071842 -2.4953e-06
3:120200667 G A 0.187269 -2.3345e-06
3:120210625 T C 0.064559 6.0386e-06
3:120222418 G T 0.383388 -1.6237e-05
3:120223477 G A 0.104895 -4.7632e-06
3:120235277 G T 0.352276 -1.9535e-06
3:120236329 T C 0.330072 -3.5997e-06
3:120236752 T C 0.084540 -1.8438e-05
3:120237730 C T 0.247738 -7.5261e-06
3:120246169 C G 0.065324 1.3933e-05
3:120263220 G A 0.135004 1.0797e-05
3:120265629 G C 0.061210 5.6895e-07
3:120269643 C T 0.919135 -1.3350e-05
3:120280374 C T 0.138533 -5.6549e-06
3:120288107 G T 0.076234 -1.2275e-05
3:120316501 C A 0.238953 -1.0435e-05
3:120317469 G A 0.372444 3.6604e-05
3:120317878 T G 0.027685 -1.0766e-05
3:120330755 G T 0.045330 1.2938e-06
3:120351791 T C 0.420204 -7.5556e-07
3:120353541 C G 1.550356 -1.5715e-05
3:120355369 T C 0.179531 -2.7258e-07
3:120360418 C T 0.115965 4.0388e-06
3:120362861 G A 0.196326 -1.5877e-05
3:120365010 A G 0.208130 -9.8912e-06
3:120367513 C T 0.047771 1.4307e-05
3:120367819 T C 0.624014 7.9752e-06
3:120374608 C T 0.429115 -9.3936e-06
3:120382486 G A 0.164252 -3.4584e-06
3:120383991 C T 0.037891 -2.0811e-05
3:120384618 A G 0.786294 7.5390e-09
3:120389316 A T 1.488653 -1.1758e-05
3:120391944 C T 0.430734 -1.4634e-05
3:120392326 T C 0.325526 -5.1921e-05
3:120398370 C T 0.758395 -6.0631e-05
3:120402581 T G 0.379563 4.1106e-05
3:120404251 T C 1.412698 -1.8863e-05
3:120428054 C A 0.044419 -1.4861e-05
3:120447930 T C 0.055852 1.6703e-05
3:120457838 T C 0.545349 -2.4415e-05
3:120459791 C T 0.028008 1.9865e-06
3:120460084 T C 0.049896 -1.4567e-06
3:120461522 C T 0.027889 1.1229e-05
3:120482991 T C 0.065933 -6.7734e-06
3:120483237 C T 0.663958 1.2873e-05
3:120487487 A G 0.056893 -2.9863e-06
3:120491057 G T 0.102528 8.7413e-06
3:120491526 G C 0.041298 -1.8144e-05
3:120495353 T C 0.024690 -1.3571e-05
3:120500093 T C 0.084557 1.5724e-05
3:120507751 C T 0.244077 -2.7505e-05
3:120510346 G A 0.040278 1.0788e-06
3:120511574 G T 1.341267 2.6317e-06
3:120518519 A G 0.060415 1.6920e-05
3:120519982 A C 0.811119 3.7914e-06
3:120533368 C T 0.769971 2.7313e-05
3:120533948 T C 0.428752 -3.1443e-05
3:120534887 A G 0.089953 3.1968e-05
3:120549141 A G 0.354238 1.1138e-04
3:120549514 C A 0.042807 5.6234e-06
3:120552183 G A 1.413582 1.1519e-06
3:120555690 C T 0.462763 -2.1607e-06
3:120557868 T C 0.040149 8.8906e-06
3:120558584 C T 0.053398 -1.3452e-05
3:120573295 T C 0.971809 -1.8938e-06
3:120574135 C T 0.424213 -3.6408e-06
3:120577998 T C 0.105959 -1.3089e-05
3:120591911 G A 0.926992 2.1536e-05
3:120598134 A G 0.042848 7.8116e-06
3:120598646 T C 0.066650 2.4805e-05
3:120604116 A G 0.049005 -2.0774e-06
3:120633847 T C 0.122798 -2.6357e-06
3:120650088 A G 0.053234 -7.3027e-06
3:120658659 T C 0.233741 -1.4377e-05
3:120664484 C T 0.971917 1.8687e-05
3:120708493 C G 1.962034 -3.5357e-06
3:120711618 T C 0.038986 -1.9431e-05
3:120712771 T C 0.027328 -1.7947e-05
3:120716750 C A 1.670312 6.8980e-06
3:120728050 C T 0.062557 2.0870e-05
3:120729258 G A 0.780800 8.0965e-06
3:120737161 G C 0.181217 5.9010e-06
3:120743126 A G 0.285745 2.9709e-06
3:120774312 A G 0.095634 2.3206e-05
3:120798010 A G 0.025216 5.7122e-06
3:120821406 T G 0.956261 1.6184e-05
3:120831639 C T 0.115043 9.6823e-06
3:120833403 T C 0.494531 4.1745e-06
3:120856531 C T 0.123995 -7.4470e-06
3:120857508 A G 0.031289 -2.0574e-05
3:120942130 A G 0.039846 -1.0268e-05
3:120949344 A G 0.042763 6.2946e-06
3:120949852 A T 0.057222 1.9979e-05
3:120961790 T C 0.046431 7.1644e-06
3:120976051 G C 0.397810 -1.4138e-08
3:120980875 A C 0.219639 -6.5669e-06
3:120989791 T A 0.028535 -1.2897e-05
3:121000008 T C 0.065974 2.0312e-05
3:121005894 T G 0.067293 2.1096e-05
3:121006015 C T 1.219380 -1.0235e-05
3:121007157 T G 0.025444 1.1054e-05
3:121048173 T C 0.031363 3.4455e-06
3:121058086 C T 0.039537 -5.6433e-06
3:121100283 A G 0.209273 2.5030e-05
3:121121149 T C 0.022959 -1.5858e-05
3:121123223 A G 0.129982 1.4980e-05
3:121124369 T C 0.067371 -2.1080e-05
3:121141718 C T 1.523746 -8.1578e-06
3:121149009 T C 0.236104 9.4964e-06
3:121149814 T G 0.061214 8.9383e-06
3:121149890 C T 0.367616 -1.8198e-05
3:121151784 A G 0.035151 -3.9691e-06
3:121154974 C T 1.392510 -1.8649e-05
3:121155122 T C 0.042943 -9.9234e-06
3:121155198 T C 1.286442 -2.0980e-05
3:121155725 A G 0.039649 -1.8275e-05
3:121168344 A G 0.105823 -6.4852e-06
3:121181823 A C 1.285837 -1.8241e-05
3:121187527 G A 0.106000 1.8529e-06
3:121192467 C T 0.292786 -1.0945e-05
3:121203242 G A 0.083401 2.1809e-06
3:121207637 T G 0.048305 -1.1450e-05
3:121227392 T C 1.523328 -1.2744e-05
3:121228960 A G 0.129615 1.1410e-05
3:121234649 T G 0.677901 -4.8981e-06
3:121243636 G A 0.091632 1.8319e-05
3:121246685 C T 0.321270 -3.8705e-06
3:121251067 C T 0.063053 2.7504e-05
3:121278783 C T 0.474938 -3.0506e-06
3:121288896 G A 0.276858 7.2594e-06
3:121299313 G A 0.087273 8.1312e-06
3:121304242 A G 0.037908 2.1471e-05
3:121304933 A G 0.549646 -2.0124e-06
3:121313512 A G 0.763576 5.3449e-06
3:121319449 A G 0.035379 1.2844e-05
3:121323008 G C 1.771304 -6.1035e-06
3:121325420 T C 0.380590 -9.8332e-06
3:121331021 C T 1.958631 -4.6739e-06
3:121332245 A G 0.993364 8.1328e-06
3:121335146 G A 1.256724 -2.8181e-05
3:121339020 G A 0.568801 3.7343e-06
3:121340536 C T 0.485127 -2.1887e-05
3:121340955 A G 0.032611 -1.0519e-05
3:121345562 T C 0.026114 1.0115e-05
3:121347828 A G 0.038479 1.3414e-05
3:121351257 T C 0.134011 6.2647e-07
3:121357621 C T 0.049913 3.3665e-05
3:121406253 C T 1.522726 2.5342e-05
3:121412702 A G 0.030758 -7.1869e-07
3:121413637 A G 0.160196 -3.5675e-05
3:121414061 T C 0.446108 2.6088e-05
3:121415370 C T 0.035209 -1.8382e-06
3:121415610 A G 0.605270 1.1632e-05
3:121415714 G C 0.025526 5.7017e-06
3:121415720 C T 0.447610 2.4188e-05
3:121416623 C G 0.438298 2.0386e-05
3:121416813 A G 0.036120 8.6956e-06
3:121419100 A T 0.434168 2.4243e-05
3:121442759 C A 0.112126 7.8746e-06
3:121446900 A G 0.111460 3.1446e-06
3:121449011 C T 0.204778 -1.0179e-05
3:121452632 G A 0.070771 -1.8521e-05
3:121459589 A G 0.177226 -1.5443e-06
3:121460803 A C 0.204187 -1.1556e-05
3:121463805 A G 0.044463 5.8412e-06
3:121465220 G A 0.267688 -3.8325e-06
3:121480500 C T 0.037095 -1.3875e-05
3:121492599 C T 0.307358 2.2311e-05
3:121500697 A G 0.022282 4.2399e-06
3:121500699 T C 0.477410 -2.9128e-05
3:121522867 T C 0.031465 1.5811e-05
3:121541341 C T 1.279394 -2.0042e-05
3:121541532 C A 0.063818 3.9000e-07
3:121559769 T C 0.106170 2.6240e-05
3:121561500 G T 1.564969 -2.7497e-05
3:121566282 C T 0.593568 1.0293e-05
3:121568595 T C 0.208657 -1.0446e-05
3:121569488 T C 0.100961 9.8753e-07
3:121576421 A G 0.032672 4.9958e-06
3:121607909 A G 1.356274 3.4597e-05
3:121617739 G A 0.052680 4.4450e-06
3:121631675 A G 0.094359 -1.7308e-06
3:121648168 A G 0.959760 2.8821e-06
3:121660664 C A 0.505397 1.1672e-05
3:121663245 T G 0.054775 -1.9515e-06
3:121665702 T G 1.562205 1.8572e-05
3:121669003 A G 0.066701 1.2865e-05
3:121675764 T C 0.050035 -7.3191e-06
3:121686718 G C 0.071920 -2.0987e-06
3:121688635 T C 0.102841 7.9854e-07
3:121713506 T C 0.033668 1.1495e-05
3:121713784 T C 0.050766 -1.6090e-05
3:121722207 T C 0.065202 -1.6449e-05
3:121725335 T C 0.203551 -7.8684e-06
3:121726607 T C 0.024961 7.4446e-06
3:121729899 G A 1.277235 2.7663e-06
3:121740065 C A 0.504619 -1.8086e-06
3:121744849 C A 0.566965 -1.5020e-05
3:121747645 G A 0.376928 -4.9019e-06
3:121767098 C T 0.124420 1.2926e-05
3:121770539 T G 0.984956 2.3860e-05
3:121784607 A G 0.284949 2.6293e-06
3:121786069 A G 0.191665 -4.2414e-05
3:121788697 T C 0.035800 -1.1054e-05
3:121793187 A C 0.662578 3.5788e-05
3:121796768 A G 0.170657 -7.6554e-06
3:121799554 G A 1.789157 1.4070e-05
3:121802294 G A 0.052452 -3.1090e-05
3:121816301 T C 0.029517 4.8378e-07
3:121823375 A T 0.870548 4.0297e-05
3:121824225 A G 0.068000 -3.6556e-06
3:121825197 A G 1.858856 -1.3194e-05
3:121825682 T C 0.061649 -6.4095e-06
3:121827724 T C 1.859655 -1.3005e-05
3:121830755 C T 0.092067 5.2228e-05
3:121835851 G A 0.025808 6.8925e-06
3:121838319 A G 0.547082 -3.1121e-05
3:121839200 C T 0.054411 3.9138e-06
3:121839641 C G 0.297355 -2.2893e-06
3:121840031 A C 0.037908 -4.3605e-06
3:121843127 G T 1.159656 -2.1409e-05
3:121845913 C T 0.104483 -6.2835e-06
3:121852002 G C 0.024050 -4.1684e-06
3:121865059 T C 1.518364 1.9367e-05
3:121869044 C A 0.249768 -7.8980e-05
3:121873433 T C 0.819945 7.5238e-05
3:121899691 A G 0.049046 -2.9709e-06
3:121903842 A C 0.494491 4.2099e-05
3:121904211 T G 0.307844 -5.5934e-06
3:121910706 G A 0.817056 -2.4190e-07
3:121913115 C T 0.102545 -2.2709e-06
3:121922222 G C 0.448107 2.8498e-05
3:121933505 G A 1.498118 -4.6425e-07
3:121934795 A G 0.069554 -6.1225e-06
3:121936370 G A 0.527064 1.9455e-05
3:121940661 A G 0.052745 1.8772e-05
3:121950136 T C 0.353687 7.7085e-07
3:121956538 G A 0.024295 -7.0408e-06
3:121963285 C T 1.381565 4.9181e-06
3:121966952 T C 0.493137 3.1899e-05
3:121968666 T C 0.037718 1.4158e-05
3:121968879 A G 0.022048 4.5491e-06
3:121983674 G A 0.046778 -4.5937e-06
3:121984020 T C 0.052592 1.1513e-05
3:121992717 T A 0.028623 2.0543e-05
3:121997996 A G 0.071213 -1.3628e-05
3:122003757 T G 0.257135 -5.2471e-05
3:122003832 C G 1.921971 -9.5713e-06
3:122005236 C T 1.336117 -2.6235e-06
3:122010554 C A 0.304039 -1.6288e-05
3:122011154 T C 0.703229 3.9978e-06
3:122011351 A G 0.629253 -4.9876e-06
3:122014596 G A 0.078108 1.1255e-05
3:122016281 C T 1.437425 -1.6296e-05
3:122026471 G T 0.163562 2.4930e-05
3:122031287 T C 0.093322 -6.0159e-06
3:122040880 T C 0.050800 1.8397e-05
3:122044382 T C 0.035787 1.2140e-05
3:122051183 C T 0.286156 -4.7359e-05
3:122051473 A G 0.075741 2.4589e-06
3:122053567 A G 0.303512 -1.6935e-05
3:122060404 T C 0.255571 -2.6052e-05
3:122066887 G A 0.111990 -8.6279e-06
3:122072879 G A 1.153128 -2.4488e-05
3:122074276 A G 0.096875 -4.6754e-06
3:122080193 T C 0.036888 7.5533e-07
3:122102710 C T 0.275644 3.8494e-05
3:122103120 A G 0.030306 -1.0983e-05
3:122103141 T C 0.049114 -1.7033e-06
3:122108459 G A 0.054027 2.3862e-05
3:122125052 A G 0.856854 -2.9057e-06
3:122127822 C T 0.814924 -4.0275e-05
3:122127926 G A 0.407856 -1.6164e-05
3:122128394 A G 1.165133 2.6073e-05
3:122131777 G C 0.812792 8.0314e-06
3:122134889 A T 1.166469 -2.6320e-05
3:122142664 A G 0.188731 1.2832e-05
3:122145470 A C 0.280999 -3.0305e-05
3:122177260 T C 0.073542 -1.9853e-05
3:122178602 C T 0.854974 -1.7929e-07
3:122178603 A G 0.036269 1.0269e-05
3:122198021 A G 0.045561 -1.7395e-05
3:122209664 G C 0.042562 1.5567e-05
3:122230127 G T 0.412694 7.6568e-06
3:122230869 G A 0.533130 3.6762e-05
3:122233647 T C 0.205220 -1.2719e-05
3:122236297 C A 0.026308 -1.0322e-05
3:122237606 G A 0.265281 9.2219e-06
3:122247075 C G 0.073742 -1.2637e-05
3:122251838 A C 0.322599 -4.1844e-05
3:122258131 G A 0.070941 2.2170e-05
3:122259606 C T 1.134725 -1.9012e-05
3:122259640 C T 0.276355 -2.7428e-05
3:122270446 T G 0.031819 -4.6447e-06
3:122275425 C T 0.091901 3.7916e-06
3:122277034 G A 1.187272 -2.2091e-05
3:122277268 A G 0.201705 -1.1259e-05
3:122277539 C T 0.029276 3.7646e-06
3:122283812 C T 0.034787 2.0557e-05
3:122288210 A G 1.146981 -2.5515e-05
3:122288314 G A 0.034274 -3.3536e-05
3:122289844 T C 0.466459 -9.4776e-06
3:122290579 T C 0.586996 2.0799e-05
3:122295235 C T 0.494474 -5.3948e-06
3:122296834 G A 0.930028 -8.0160e-06
3:122298397 T C 0.217177 2.0169e-05
3:122311523 T C 0.046615 1.2236e-05
3:122314374 G T 1.591345 1.2300e-06
3:122315678 G A 1.960361 2.0362e-05
3:122319508 G T 0.032553 -7.1775e-06
3:122329160 G A 0.134698 -1.1478e-05
3:122329782 A G 0.108822 -1.6311e-05
3:122335580 A G 0.054632 -2.6392e-07
3:122336283 A G 0.067106 5.7071e-07
3:122337798 G A 0.414285 -1.7647e-05
3:122338113 G A 0.032203 -1.3919e-05
3:122339936 T C 0.051232 -2.3395e-05
3:122341767 G C 0.395964 4.5573e-06
3:122343439 C A 1.296437 -1.7057e-05
3:122343712 A G 1.009254 2.2758e-05
3:122347079 T G 0.077101 -8.5296e-06
3:122349139 C T 0.096766 -1.7663e-05
3:122352525 G C 0.198675 -2.2398e-05
3:122352678 C T 0.741780 1.9949e-06
3:122354792 A G 0.255588 -1.2087e-05
3:122355092 G A 0.030320 2.7488e-06
3:122355736 G C 0.256714 -1.1663e-05
3:122356200 C T 0.482047 1.7772e-05
3:122356451 A G 0.130509 2.6234e-05
3:122363764 C T 0.077397 1.4726e-05
3:122368244 A G 0.055427 1.4031e-05
3:122368347 T C 0.111157 -2.3636e-05
3:122369737 C T 0.430271 4.3566e-06
3:122379295 A C 0.231467 1.4413e-05
3:122380214 T G 0.049253 -5.5662e-06
3:122388993 C T 0.694264 7.6155e-06
3:122397207 C T 0.183890 1.6405e-05
3:122406944 T G 0.152264 1.0056e-05
3:122410208 A G 0.294360 -1.8983e-05
3:122412755 A G 0.405952 2.1198e-05
3:122419083 A C 0.205611 -1.5943e-05
3:122419292 G A 0.088776 -6.7774e-06
3:122422901 T C 0.056903 1.7937e-05
3:122430107 T C 0.081796 -1.9401e-05
3:122437834 G A 1.094005 -7.7208e-06
3:122440501 A G 0.158938 3.3883e-05
3:122446121 C T 0.215409 1.2568e-06
3:122458277 A G 0.281832 -2.8709e-05
3:122469584 C G 0.067599 -1.0977e-05
3:122471986 G C 0.444904 -1.2839e-05
3:122474121 C G 0.151394 7.9275e-06
3:122477858 T C 0.068496 -1.3635e-05
3:122478673 C T 0.036735 -4.1417e-05
3:122478975 C G 0.057362 -8.9896e-06
3:122502049 C T 0.088049 -8.1326e-06
3:122504041 G A 1.544703 -2.2792e-05
3:122526816 A G 1.336392 -7.8569e-06
3:122577088 G A 0.276555 3.7187e-06
3:122594102 G A 0.141637 1.6492e-06
3:122600280 A G 0.057994 -1.0904e-05
3:122609673 T C 0.172357 -1.9695e-05
3:122627877 C G 0.137067 3.3592e-05
3:122630346 C T 1.673185 -9.4887e-06
3:122632436 G A 0.075105 -9.9535e-06
3:122633098 A G 0.023571 6.6646e-06
3:122633809 A G 0.470104 -2.5031e-05
3:122636925 G T 0.052694 8.6810e-06
3:122637156 G A 0.020018 -4.7660e-06
3:122646828 G A 0.288455 -3.8926e-06
3:122651531 T G 0.123720 -1.3603e-06
3:122653530 C T 0.151853 -6.0112e-07
3:122657569 A G 0.185505 1.7556e-05
3:122658093 A G 0.491744 -1.4073e-05
3:122671316 C T 0.202466 -2.5171e-05
3:122672821 A G 0.023275 -6.1191e-06
3:122676288 A C 0.048709 -2.2932e-05
3:122676671 G A 0.750021 -2.7661e-05
3:122680171 G A 0.920964 -1.2500e-05
3:122680240 A C 0.427939 8.5732e-06
3:122683013 C A 0.540188 -9.9023e-06
3:122683292 T C 0.087063 -1.0421e-06
3:122684039 A G 0.434229 -1.2168e-05
3:122685278 C G 0.553304 8.0635e-06
3:122685349 C T 0.099588 -7.9264e-07
3:122686071 G A 0.785080 1.7985e-05
3:122686599 C T 0.306664 -1.2099e-05
3:122687018 A G 0.074494 1.5624e-05
3:122689412 T C 0.428150 2.3119e-05
3:122693800 G A 1.370496 -1.0942e-05
3:122694930 T C 0.156195 1.2448e-05
3:122695288 A G 0.359249 2.1107e-06
3:122697330 C T 0.244359 -3.4704e-06
3:122712444 C T 0.308707 1.8722e-06
3:122722172 G C 0.670380 -3.8321e-06
3:122723608 A G 1.243070 3.2722e-07
3:122726010 T C 0.039186 1.4129e-05
3:122729739 T C 0.152774 -1.1096e-05
3:122730910 A G 0.219394 1.2101e-06
3:122749576 T C 0.028708 6.8667e-06
3:122760527 T C 0.042018 -9.9737e-07
3:122761183 C T 0.079692 3.8494e-05
3:122766261 A G 0.044687 -2.0851e-06
3:122768454 T C 0.033056 -9.4469e-06
3:122771698 A G 0.353473 2.9236e-06
3:122773209 C T 0.040801 3.3097e-05
3:122776769 G A 0.067908 -4.4923e-05
3:122777194 A T 0.139294 -7.8147e-06
3:122777375 G A 0.897744 2.1579e-05
3:122780164 G A 0.818895 -2.4011e-05
3:122780413 G A 0.223817 2.1585e-05
3:122780955 G A 0.227492 2.6498e-06
3:122782715 T C 0.333781 1.3673e-06
3:122794236 C T 0.386893 -3.6756e-06
3:122797944 A G 0.030048 6.2024e-06
3:122799435 A C 0.181775 1.0772e-06
3:122799478 G A 0.047649 -3.0432e-06
3:122804384 A G 0.032951 -2.1450e-06
3:122805168 T C 0.083775 1.4818e-05
3:122807275 C T 0.636039 1.6094e-06
3:122809282 C T 0.028766 1.5908e-05
3:122821221 T C 0.057080 6.0193e-06
3:122821671 G A 1.843972 2.5228e-06
3:122822116 G A 0.038316 3.7091e-06
3:122823657 C T 0.069785 -6.0557e-06
3:122825292 G A 0.064022 1.1639e-06
3:122825854 T C 1.462444 -6.5710e-06
3:122832074 G A 1.837247 -2.9063e-05
3:122833725 A G 0.022667 2.0746e-05
3:122834746 A G 0.401777 1.1395e-06
3:122839876 A G 1.185997 1.1191e-05
3:122840313 G A 1.588594 1.6052e-05
3:122841370 G A 0.072726 1.5561e-05
3:122847221 A G 0.086716 1.1989e-06
3:122849830 A G 0.039462 -2.5281e-05
3:122851100 A G 1.035807 6.5169e-06
3:122853965 C T 0.261630 -3.7577e-06
3:122858671 T C 1.704746 -2.2886e-05
3:122862779 G A 0.475465 1.9981e-05
3:122864436 A G 1.105330 1.2997e-05
3:122869041 T C 0.163892 -8.8848e-06
3:122870152 C A 0.465561 -5.8043e-06
3:122878287 A G 0.981835 -1.9009e-05
3:122879989 C A 0.081528 1.9400e-05
3:122888966 T C 1.527265 -3.8153e-06
3:122898699 G A 0.161658 -1.2533e-06
3:122901334 C T 0.089728 -1.0206e-05
3:122907215 C A 0.361979 1.1492e-06
3:122908719 G A 0.057573 3.1101e-06
3:122911158 C G 0.033502 1.0330e-05
3:122923739 G A 0.043559 -3.2960e-06
3:122932240 C T 0.357981 -6.4948e-06
3:122962809 G A 1.200627 1.4580e-05
3:122967356 T C 0.035375 8.9468e-06
3:122968713 A G 0.796463 1.9131e-05
3:122984923 G A 0.027661 -1.3232e-05
3:122991516 A G 0.022004 -9.1939e-06
3:122996126 A G 0.023364 7.1266e-06
3:123002672 G A 0.061170 -9.6792e-06
3:123013637 T G 0.300905 1.0967e-05
3:123028873 G A 1.298086 -4.0366e-06
3:123035463 C T 0.381215 1.1411e-05
3:123039584 T C 0.060017 -3.8239e-06
3:123039808 A G 0.100223 -3.0895e-05
3:123042315 T C 1.241132 -5.0455e-07
3:123048243 T C 0.297114 8.9647e-08
3:123049678 T C 0.366637 3.0021e-05
3:123050970 A G 0.238069 3.1450e-05
3:123054355 T C 0.159095 -3.2227e-05
3:123056348 T C 0.067694 7.7908e-06
3:123057396 T C 0.075136 -4.9422e-07
3:123062702 A G 0.028593 -9.1173e-06
3:123065778 G A 0.492434 -2.2700e-06
3:123070421 C T 0.433236 -5.5558e-06
3:123072318 G T 0.934043 -7.0120e-06
3:123089448 T C 0.074891 -1.5304e-05
3:123095312 A G 0.537764 -8.1801e-06
3:123096056 T C 0.069724 2.0497e-05
3:123104639 A G 0.044568 -1.9159e-05
3:123105356 C T 0.721912 9.5469e-06
3:123111687 C A 0.251944 7.0003e-06
3:123118720 C T 0.503473 -2.8188e-06
3:123131254 T C 0.551111 -8.6152e-06
3:123137403 A G 0.025835 4.6199e-06
3:123137689 A G 0.053469 1.7881e-05
3:123137791 C A 0.426749 -2.8410e-05
3:123139034 C G 1.763539 -5.3556e-06
3:123140136 A G 0.529182 1.1996e-05
3:123144878 T C 0.024322 -4.2264e-06
3:123152942 T G 0.303869 2.4367e-05
3:123160350 C T 1.200736 1.1182e-05
3:123170050 A C 0.081283 -1.0162e-05
3:123172890 T C 0.031748 3.5986e-06
3:123176747 A G 1.265812 1.0172e-05
3:123178737 A G 0.062683 1.0085e-05
3:123179907 C T 0.611033 -2.0717e-05
3:123186444 G C 0.031584 -5.1174e-06
3:123196136 C T 1.852064 -9.6248e-06
3:123197348 T C 0.104528 -1.0208e-07
3:123198912 C T 0.031081 -2.5845e-06
3:123201965 C T 0.040737 9.0991e-06
3:123205370 T C 0.030248 -3.8509e-06
3:123206427 A G 0.028623 5.3549e-06
3:123212563 G A 0.425376 1.0475e-05
3:123231905 G A 1.362979 -7.6716e-06
3:123233455 C T 0.208532 -8.3272e-07
3:123251872 T C 0.049403 -1.0902e-06
3:123254339 G T 0.027212 1.9613e-05
3:123255033 T C 0.158333 2.6464e-05
3:123266751 T C 0.049471 1.7393e-06
3:123270682 G A 0.024115 -2.8700e-05
3:123275785 T C 0.019831 4.8017e-06
3:123277549 C T 0.079512 7.6649e-06
3:123278895 G C 1.972975 1.0721e-05
3:123287465 G C 0.037548 -2.3557e-05
3:123287806 C T 1.054129 4.9288e-06
3:123294536 G T 0.344535 6.2622e-06
3:123296058 C T 0.035783 -1.6022e-05
3:123304694 A G 0.242377 5.5819e-06
3:123310355 T C 0.058263 -1.3787e-06
3:123313099 A G 0.024499 2.1122e-05
3:123327675 C T 0.345867 1.1316e-05
3:123331143 C T 0.270242 1.5214e-05
3:123332340 T G 0.339401 2.8548e-06
3:123355164 A G 0.138373 -5.8141e-05
3:123356070 T C 0.028963 1.6249e-06
3:123368013 G A 0.154417 2.7136e-06
3:123373015 C G 0.065501 3.0130e-06
3:123375173 G A 0.023432 3.4284e-05
3:123380319 C A 0.079321 -6.4719e-06
3:123381069 T C 0.136452 -2.5749e-05
3:123382686 A G 0.023955 -1.9315e-05
3:123382831 G A 1.811017 1.7062e-06
3:123384935 A G 0.158316 1.6875e-05
3:123385217 A G 0.040879 -3.4151e-06
3:123389855 A G 0.183318 -2.9391e-06
3:123393864 C A 0.235598 -1.6051e-06
3:123395202 G A 0.035739 -1.8670e-05
3:123395755 T C 0.020511 6.8866e-06
3:123398549 C G 0.112585 1.5295e-05
3:123399319 G A 1.786042 -4.1399e-06
3:123400180 A G 0.153590 1.6137e-05
3:123407198 C T 0.052442 3.0968e-06
3:123410049 C T 0.028688 -1.4911e-05
3:123411105 A G 0.167948 -4.3700e-05
3:123416553 T C 0.065827 1.5978e-05
3:123419288 T C 0.024666 9.6586e-06
3:123419573 T G 0.028423 -4.3845e-07
3:123420724 C G 0.029524 1.2213e-06
3:123422472 T G 0.026172 1.0057e-05
3:123426984 C T 0.246681 8.9033e-06
3:123431431 C T 0.036905 7.4188e-06
3:123435754 A C 0.104925 1.4121e-05
3:123442308 G A 0.068013 -2.0641e-05
3:123450921 T C 0.089864 1.4505e-05
3:123451932 A G 0.039662 4.5695e-06
3:123460162 C T 0.048022 8.9683e-06
3:123479785 C T 1.072086 -3.4987e-05
3:123493406 C T 0.058902 8.6388e-06
3:123496529 T C 0.048815 9.4268e-06
3:123496941 C T 0.026746 -2.5278e-06
3:123501312 C T 0.150633 1.2320e-06
3:123505706 G T 0.183023 1.6659e-05
3:123512627 T G 0.172813 1.2836e-05
3:123514229 T C 1.817273 -1.3703e-05
3:123515315 A G 0.088763 -4.9164e-06
3:123516172 C T 0.022112 2.1416e-06
3:123523646 G T 0.493137 1.9251e-06
3:123534252 C T 0.106210 6.6667e-05
3:123538843 C T 0.087590 5.3017e-06
3:123549796 T C 0.078267 1.0556e-05
3:123550585 A G 0.222923 7.6934e-06
3:123550790 C T 0.106588 1.8662e-06
3:123558668 C T 0.060544 -1.8711e-05
3:123580222 G A 1.606756 -1.3700e-05
3:123580917 T C 0.021500 1.3875e-05
3:123581116 C T 0.045473 4.1831e-05
3:123584180 T C 0.265394 -1.6810e-05
3:123584488 G A 1.375347 -1.9262e-05
3:123591572 G A 0.075598 8.0611e-05
3:123592063 A G 1.966206 9.4246e-06
3:123614604 T C 0.066286 1.3479e-05
3:123621486 T G 0.039554 1.8204e-07
3:123629829 A G 0.083778 6.8377e-05
3:123631772 C T 0.067361 -1.9842e-05
3:123634294 T C 0.031540 9.4149e-06
3:123635469 C T 1.508630 -5.1549e-05
3:123639342 T C 0.054581 -2.6044e-05
3:123659389 T C 0.048893 1.6554e-05
3:123665012 G A 0.158537 -5.2448e-06
3:123665902 G T 1.282957 -6.5131e-05
3:123688460 C T 0.106788 -5.4482e-05
3:123699823 C A 0.305549 -1.2395e-05
3:123707593 G A 0.077502 -5.7905e-05
3:123712350 G A 0.143269 3.2919e-05
3:123714982 T C 0.542068 3.7515e-05
3:123723075 G A 0.098421 1.8385e-05
3:123723842 C T 0.038170 2.2210e-05
3:123728371 G A 1.959899 -5.2601e-06
3:123774078 G T 0.177420 -2.9591e-05
3:123775651 G A 1.947323 -8.1180e-06
3:123776487 A G 0.021840 -1.1921e-05
3:123780372 T C 0.084244 -4.4686e-05
3:123787844 T C 1.511510 -2.4746e-05
3:123811283 T C 0.022714 -3.9106e-06
3:123821359 T G 0.087828 1.0762e-05
3:123824460 A G 1.879701 -2.8800e-05
3:123827164 G A 0.162427 -2.2088e-05
3:123828232 T C 0.038748 2.4236e-05
3:123834823 T G 0.112181 8.5465e-06
3:123838718 A G 0.033447 9.9490e-06
3:123855343 G C 0.188020 -7.0901e-06
3:123858006 G A 0.181520 8.7729e-06
3:123858881 C T 0.029946 -8.9306e-06
3:123861089 T C 0.025842 -3.3630e-06
3:123862140 C T 0.628508 -1.7221e-05
3:123864636 C T 0.100696 2.4957e-05
3:123875843 A G 0.131777 -6.7675e-06
3:123877582 T C 0.036885 -8.7873e-07
3:123905639 T C 0.072270 7.3109e-06
3:123924459 T C 0.098911 5.9133e-07
3:123924803 G T 1.835996 -4.1826e-05
3:123930542 T C 1.305630 3.4935e-06
3:123940242 T C 0.029191 8.0762e-06
3:123940692 C T 0.187187 2.9444e-05
3:123943665 A C 0.024288 -3.6228e-06
3:123947777 A G 0.051518 8.1845e-06
3:123952217 T C 0.789826 -3.5378e-05
3:123955850 A G 0.027151 -2.1225e-06
3:123957733 G A 0.036385 3.6311e-07
3:123961088 A T 0.795048 -2.7441e-05
3:123961484 T C 0.039533 -1.2104e-05
3:123969425 C A 0.144397 4.7060e-06
3:123970063 A G 0.049195 1.8931e-05
3:123970685 G A 0.204265 -4.9389e-07
3:123980080 T C 0.035005 2.6603e-05
3:123987496 G A 0.052561 4.1836e-05
3:123993818 T C 0.084985 -2.8787e-05
3:123995651 A G 0.723428 8.9550e-06
3:123997793 A C 0.060568 -8.9851e-06
3:123999053 G T 0.062924 -2.4876e-06
3:124001577 C G 0.074613 -1.1530e-06
3:124008638 C T 0.129285 1.0039e-05
3:124013179 C T 0.066749 2.5459e-07
3:124013822 A G 0.033981 2.7396e-05
3:124013947 C A 1.133681 -6.1390e-06
3:124015441 T C 0.048743 -5.2955e-07
3:124018245 G A 0.043276 1.5820e-06
3:124019802 T C 0.756603 -2.1955e-05
3:124021038 C T 0.375089 1.2753e-05
3:124043749 A G 0.099666 -1.2628e-05
3:124044523 C T 1.818075 1.8461e-06
3:124050685 G A 0.027199 -6.8480e-06
3:124050939 T C 0.150969 -3.6800e-06
3:124057890 G T 0.025240 9.6181e-06
3:124058705 C T 0.653799 2.2554e-05
3:124080743 C T 0.828989 -8.2172e-06
3:124107335 A G 0.330470 1.2653e-05
3:124120819 G T 0.405847 -7.9638e-06
3:124128656 G A 0.058103 3.1368e-06
3:124145085 G T 0.121037 -1.4131e-05
3:124146345 A G 0.043715 -1.1592e-05
3:124151777 G A 0.143391 -1.4938e-05
3:124165990 C T 0.792747 2.0237e-05
3:124195815 A G 0.028542 2.0086e-05
3:124197708 T C 0.070499 -4.4028e-06
3:124199186 A C 0.999534 7.9677e-06
3:124202996 T C 0.287074 2.4685e-06
3:124205297 A G 0.459360 2.5934e-06
3:124209438 G A 1.290324 -2.4537e-05
3:124222896 T C 0.290477 -2.9701e-05
3:124222935 A G 0.519710 -4.6345e-06
3:124233651 G A 1.023326 1.4022e-05
3:124237398 A C 0.052704 -2.8246e-05
3:124247149 A G 1.378835 3.3962e-06
3:124252137 G A 0.277935 2.2039e-06
3:124255000 A G 1.941346 4.8763e-06
3:124261621 A G 0.047278 -7.1563e-06
3:124268940 G A 0.140827 7.9990e-06
3:124272017 G A 0.130914 1.3388e-05
3:124274974 C T 0.056536 -1.2299e-05
3:124278645 T C 0.034954 -8.3980e-06
3:124283689 G A 0.083455 1.0568e-05
3:124285647 G A 0.244651 1.5626e-06
3:124295324 G C 1.037072 -2.0390e-06
3:124301390 G A 0.537808 -2.1276e-06
3:124306060 C A 0.686523 1.7829e-05
3:124320443 G A 0.358362 4.8370e-06
3:124324784 T G 1.150153 -7.5907e-06
3:124331571 C T 1.313912 -2.2073e-05
3:124335436 C T 0.328688 1.0072e-05
3:124340222 C G 0.976929 -2.8890e-05
3:124344088 C A 0.151986 2.6794e-06
3:124345144 C T 0.584429 -3.1374e-05
3:124348999 T C 0.727705 5.6783e-06
3:124350039 G C 0.067486 -3.5823e-06
3:124350619 A C 0.144503 -2.3442e-05
3:124352070 T C 0.843938 -1.4695e-06
3:124352135 G T 0.773262 -4.1613e-06
3:124355934 T C 0.278520 -1.0205e-05
3:124362830 G C 0.033138 -7.2921e-06
3:124375689 T G 0.080324 1.0066e-08
3:124377326 G T 0.031567 -5.5981e-06
3:124390722 A G 0.049243 2.6264e-06
3:124391795 G A 1.106153 -2.4213e-07
3:124396928 A G 0.068588 -4.9223e-06
3:124398914 T G 0.167196 -1.2966e-05
3:124401193 G A 0.040641 2.6567e-05
3:124402221 T G 0.088079 -3.9862e-06
3:124403275 A G 1.244658 -1.1270e-05
3:124404399 G A 0.400261 2.1520e-05
3:124418879 C T 0.255245 -1.6604e-05
3:124423729 A C 0.420918 -2.5307e-05
3:124445764 G C 0.784604 3.0259e-05
3:124448293 A G 1.866421 -1.2421e-05
3:124448930 G T 1.812881 -1.1258e-05
3:124451570 A C 0.521325 1.9419e-05
3:124457487 T C 1.163314 1.5753e-05
3:124463982 T G 0.355655 -2.3763e-05
3:124479887 C T 0.050875 -2.4935e-05
3:124482957 A G 0.042824 -2.4457e-06
3:124483089 G C 0.441977 2.6613e-05
3:124485259 A G 0.036181 7.6658e-06
3:124487443 C T 0.410359 -5.1990e-07
3:124510950 A G 0.052010 -8.3382e-06
3:124515308 G A 0.408540 -6.6766e-07
3:124515646 C A 0.060592 2.2418e-05
3:124518531 T C 0.076071 2.5125e-06
3:124534917 C A 0.041196 2.5622e-06
3:124535532 C T 0.070016 -7.4536e-06
3:124537650 C T 0.098119 1.2490e-05
3:124538189 A G 0.248197 8.7633e-06
3:124542256 G A 0.287805 1.2393e-05
3:124543103 A C 0.694720 7.7796e-06
3:124548457 A G 0.027603 -1.2262e-05
3:124549136 T G 1.636916 8.5288e-06
3:124550191 G T 0.184056 -1.3253e-05
3:124563573 T C 0.277126 8.7417e-06
3:124580058 C T 0.400584 1.8695e-06
3:124585532 A G 0.034661 -2.8988e-06
3:124604858 G A 0.814907 -6.3246e-06
3:124627024 G T 0.519194 -3.5162e-06
3:124633927 A G 0.435493 -1.3644e-05
3:124635910 A G 0.360915 4.2062e-06
3:124644320 A G 0.096558 -2.7910e-06
3:124646594 G A 0.855341 -3.2848e-07
3:124648705 C T 0.329494 1.1308e-05
3:124649519 T C 1.783938 2.7308e-05
3:124652260 G C 0.235611 -4.0152e-05
3:124653868 T C 1.836802 5.2701e-05
3:124656679 T G 0.037221 5.3413e-06
3:124656695 T C 0.612906 2.5745e-05
3:124660784 G A 0.146274 7.4650e-07
3:124660795 C T 0.306419 3.3639e-05
3:124661382 C T 0.403749 1.3951e-05
3:124661707 C T 0.142731 -3.2642e-06
3:124665267 G A 0.214199 -1.5920e-05
3:124668402 C A 0.055801 -1.8383e-05
3:124668996 G A 0.026672 -1.3473e-05
3:124670624 A C 0.165690 9.4720e-06
3:124672813 A G 1.958978 2.1254e-05
3:124675836 T C 0.248449 3.2909e-05
3:124684303 A G 0.117637 -5.5133e-06
3:124685572 C T 0.052922 5.7925e-06
3:124693299 T G 1.178936 3.2863e-06
3:124694303 T C 0.503075 1.1147e-05
3:124695726 T C 0.084812 -8.2126e-06
3:124699202 T A 0.176852 1.7147e-05
3:124705502 A G 0.090456 -1.7726e-06
3:124706862 C A 1.325203 5.7109e-06
3:124712692 C T 0.040383 -1.4799e-06
3:124714775 C T 0.084543 7.7532e-06
3:124716185 A C 0.037177 1.9517e-05
3:124716889 C T 0.420534 1.3337e-05
3:124717057 A G 0.087358 -6.3676e-06
3:124717140 G C 0.051103 5.6891e-06
3:124722761 A G 0.081749 3.8742e-06
3:124727747 G A 1.233218 1.5008e-05
3:124728626 G A 1.278388 3.7622e-06
3:124731485 G C 1.203316 -1.0849e-05
3:124731689 A T 0.201735 -2.1685e-05
3:124732618 G A 1.002431 4.8582e-06
3:124735315 A G 0.034447 -9.9789e-06
3:124741456 A G 0.188551 -1.6874e-05
3:124743805 A G 0.049212 -1.0082e-05
3:124746049 G A 1.010519 -6.9874e-06
3:124746296 A G 0.058433 1.2480e-05
3:124749491 C T 0.052616 -2.3420e-05
3:124749971 A G 1.198747 -1.7257e-05
3:124755969 C T 0.055047 -1.7815e-06
3:124756019 C T 0.537940 -1.6435e-06
3:124756589 T C 0.213828 1.3210e-05
3:124756895 G A 0.405721 -2.3130e-05
3:124757702 G A 0.057399 -8.6241e-08
3:124757888 C T 1.117365 -8.8674e-06
3:124763229 G A 0.856816 7.1756e-06
3:124764110 G A 0.445863 -2.4370e-05
3:124766486 C T 0.841119 -3.2595e-05
3:124767676 A G 0.249088 -2.1963e-05
3:124768366 G A 1.065324 -1.9462e-06
3:124769796 T C 0.118650 3.8661e-06
3:124770537 C T 1.196727 1.6792e-05
3:124772591 T C 0.378448 3.3227e-05
3:124773897 A C 0.021147 2.0833e-06
3:124779028 G A 0.072981 -2.0202e-05
3:124782596 T C 0.201069 -1.9778e-05
3:124783260 C T 0.044470 -3.9702e-06
3:124785245 C A 0.873380 -8.4836e-06
3:124792627 G A 1.756073 -1.1777e-05
3:124801998 C T 0.187218 -1.2542e-05
3:124802888 T C 1.028147 8.3404e-06
3:124803791 G T 0.588448 4.3556e-05
3:124805493 A G 0.030058 -4.7282e-06
3:124811372 G A 0.029177 -2.0488e-05
3:124812386 T C 0.789881 1.0528e-05
3:124817094 T C 0.987791 3.1913e-06
3:124818093 A G 0.256088 4.0858e-05
3:124820470 A G 0.190727 7.6856e-06
3:124820822 T C 0.413646 -2.0825e-05
3:124821528 A C 0.056559 -8.2723e-07
3:124821561 A G 0.062747 -8.2981e-06
3:124822932 G A 0.211041 -1.2338e-05
3:124826408 C T 0.068462 -2.5194e-05
3:124826596 A C 0.025495 3.7362e-06
3:124827966 C T 0.405674 3.5715e-06
3:124831203 G A 0.066735 -2.0103e-05
3:124835779 A G 0.553155 6.3471e-07
3:124838938 T G 0.833837 5.0298e-06
3:124840501 G A 0.395624 -5.5504e-05
3:124841314 G A 0.054713 5.0358e-05
3:124841480 T C 0.270949 6.0519e-05
3:124842655 G A 0.368109 -6.4500e-06
3:124845139 G A 0.316806 -1.6486e-05
3:124849988 G A 0.147274 -3.5375e-05
3:124850782 A C 0.040111 -5.0349e-06
3:124851393 T G 0.058021 -7.0828e-06
3:124854158 T C 0.580741 1.1906e-05
3:124859879 C A 1.102471 -1.5424e-05
3:124861770 C T 0.729031 -2.5700e-05
3:124867245 C T 0.284014 3.5158e-06
3:124869008 G A 0.032856 1.3487e-06
3:124869707 T C 1.294027 6.5569e-06
3:124873090 C T 1.291579 -1.4200e-06
3:124879681 A C 0.543074 7.6951e-06
3:124883047 T C 0.070101 -1.0447e-05
3:124883329 A G 0.021987 -1.4096e-05
3:124883553 T C 0.062377 6.0384e-06
3:124886955 G T 0.090646 -2.5339e-05
3:124887518 A G 0.306586 2.2813e-05
3:124894868 C T 0.042409 -1.8322e-05
3:124896668 A G 0.104351 -2.7872e-06
3:124903864 A G 0.121003 -3.9528e-06
3:124905078 G A 0.062849 3.8445e-06
3:124906002 A C 0.028559 -4.0475e-06
3:124906064 T C 0.047441 1.1749e-05
3:124906162 A G 0.056029 -2.6072e-06
3:124914705 T C 0.027698 -6.1143e-06
3:124915879 A G 0.521023 -7.5251e-06
3:124916109 C A 1.889047 -5.3650e-07
3:124917932 G T 0.032900 1.1499e-06
3:124919777 C T 1.066803 1.7980e-05
3:124921314 G A 0.021806 1.4757e-06
3:124922985 A G 0.040522 -4.4011e-06
3:124925199 G A 0.171195 -1.1204e-05
3:124926748 C G 0.876614 -3.4631e-05
3:124928624 A G 0.999456 -3.2504e-05
3:124929502 G A 1.787287 2.0490e-05
3:124932072 T G 0.041328 -1.0379e-05
3:124933847 C T 0.030843 5.4270e-06
3:124937461 C A 0.041814 1.4345e-06
3:124937570 C T 0.795460 3.3417e-05
3:124937910 C T 0.029551 5.1072e-07
3:124939080 T C 0.028827 9.8827e-06
3:124942257 A C 0.043443 4.0393e-07
3:124943818 T A 0.034294 -1.4891e-05
3:124957723 A G 0.051810 -2.9123e-06
3:124961085 A G 0.274876 1.7673e-06
3:124963030 T C 0.027668 -7.4711e-06
3:124983444 G A 0.050909 2.4658e-05
3:124984444 C G 0.057766 -6.0713e-06
3:125000470 G A 0.663394 -2.2448e-06
3:125037436 A C 0.102046 -1.7716e-05
3:125042838 T G 0.144197 -7.3146e-06
3:125053737 T C 0.148593 1.5449e-05
3:125054369 C T 0.271891 1.2626e-05
3:125056562 C T 0.038255 1.7633e-05
3:125059339 T G 0.213910 -1.9113e-05
3:125060890 A G 0.073759 3.0305e-05
3:125067174 C G 1.502973 6.1601e-06
3:125070745 G A 1.445275 -1.9103e-06
3:125096511 A C 0.039900 -7.5788e-06
3:125097038 T G 0.041553 -1.5478e-05
3:125097577 G A 0.052153 1.3397e-05
3:125116927 C A 0.087301 2.5112e-05
3:125121386 A G 0.112011 1.9083e-05
3:125122081 G A 0.678819 1.7275e-06
3:125129032 C T 0.055580 -6.5532e-06
3:125138824 T C 0.188228 -3.1013e-05
3:125146303 T C 0.293986 9.5237e-06
3:125150373 G A 0.390470 -4.8189e-06
3:125153272 A G 0.025635 1.3892e-05
3:125155560 T G 0.172551 -2.8424e-05
3:125169452 C T 0.044286 4.6025e-06
3:125169672 T C 0.074181 3.2707e-05
3:125172203 G A 0.054730 -2.2335e-05
3:125173964 A G 0.394311 1.2536e-05
3:125181533 T C 0.111127 -1.1702e-05
3:125191483 G A 0.022881 4.0152e-06
3:125199103 G A 0.068840 2.9199e-05
3:125199504 A G 0.249292 -1.6541e-06
3:125200044 G C 0.222641 1.7636e-05
3:125205012 T C 0.869243 4.9353e-06
3:125211656 C A 0.035787 -1.5689e-05
3:125232358 A G 0.670918 1.8942e-05
3:125238619 A C 0.054271 -1.3999e-05
3:125259365 G A 0.254422 -3.0705e-06
3:125278095 C T 0.934849 -6.3814e-07
3:125281075 T C 0.206879 1.2521e-05
3:125283439 C T 0.027141 5.0276e-06
3:125286215 T C 0.075755 2.9063e-05
3:125303401 C A 0.224997 1.3683e-05
3:125307765 T C 0.062621 2.6342e-06
3:125329244 A G 0.066990 -1.2653e-05
3:125330909 G T 0.035793 -2.1371e-06
3:125338426 G A 0.053013 1.0559e-05
3:125343434 G A 0.392472 1.1458e-05
3:125350783 G A 0.402117 6.9428e-06
3:125366995 T C 0.391194 1.1041e-06
3:125381727 G A 0.135677 1.9803e-06
3:125387276 G A 1.160019 7.4160e-06
3:125396018 A G 0.311278 -1.0083e-05
3:125414090 T C 0.103021 2.4966e-05
3:125451739 T G 0.094576 4.0805e-06
3:125452841 T C 0.156596 2.4688e-06
3:125461677 A G 1.838967 -4.4466e-06
3:125466751 T C 0.094804 1.3879e-06
3:125470151 T C 0.137071 6.8288e-06
3:125478931 T C 0.169719 1.4393e-05
3:125479062 T G 0.233326 -7.7743e-06
3:125490629 A G 1.449103 -1.7771e-05
3:125510269 G A 0.159428 -3.9048e-06
3:125511507 A C 0.050878 2.5793e-05
3:125535501 A G 0.036670 3.7518e-05
3:125540308 G A 0.375082 6.5006e-06
3:125547912 G A 1.796079 -3.0941e-06
3:125554804 A G 0.340502 -1.5679e-05
3:125593602 T C 1.779015 2.1054e-05
3:125601562 T C 0.029534 2.3266e-06
3:125607010 A G 0.689049 -1.9021e-05
3:125627132 T C 0.097368 1.6462e-05
3:125629828 C A 0.851197 -1.1417e-05
3:125634881 C G 0.319570 -4.5742e-06
3:125647512 G T 0.325965 -1.7604e-06
3:125648356 C T 0.742542 -1.8330e-05
3:125653291 G A 1.137927 1.5394e-05
3:125677514 T C 0.382565 1.9281e-06
3:125677618 C T 0.661214 7.9461e-06
3:125685322 T C 1.097721 2.3786e-05
3:125685806 T C 0.506315 -1.2112e-05
3:125693070 G T 0.024730 8.6974e-06
3:125693229 G A 0.036793 -1.9447e-05
3:125698590 T C 0.064964 1.6813e-05
3:125700654 G C 0.048056 -5.6897e-06
3:125702812 A C 0.046829 1.2271e-05
3:125706046 T C 0.423241 2.5987e-06
3:125709366 A G 0.538749 -1.4543e-05
3:125709401 A C 0.040720 1.3475e-05
3:125722490 T C 0.238634 -1.1823e-05
3:125724512 A G 0.248415 -1.6305e-05
3:125731845 A G 0.424594 1.0583e-06
3:125732988 T C 0.025322 -1.8805e-05
3:125734340 T A 0.023874 1.6917e-05
3:125734646 T C 0.026185 1.0926e-05
3:125735679 A G 0.020579 9.5869e-06
3:125735751 A G 0.066137 2.7569e-05
3:125737207 A G 0.081473 -1.6102e-05
3:125743671 C T 1.255119 7.1254e-06
3:125753039 T C 0.065402 1.0921e-05
3:125754505 G A 0.528020 -1.1733e-05
3:125770314 C G 0.039084 -2.3501e-05
3:125775321 C G 0.041117 8.2850e-06
3:125776438 A G 0.697035 1.9723e-05
3:125776457 A G 0.183210 1.1467e-05
3:125778984 A G 0.146937 -6.1410e-06
3:125780747 T C 0.042501 1.8923e-05
3:125784252 G T 1.387192 1.6460e-05
3:125784995 A G 0.067367 -4.8034e-06
3:125786852 T C 0.041270 8.3772e-06
3:125803686 G A 1.321351 6.4895e-06
3:125808419 T C 0.141555 2.3294e-05
3:125822997 A G 0.034964 -1.5222e-05
3:125823620 A G 0.024441 -8.0824e-06
3:125826003 C T 0.146549 1.0817e-05
3:125826059 C T 0.418012 -1.7236e-06
3:125828303 A G 0.412500 -2.7638e-06
3:125830631 G A 0.110895 1.6809e-05
3:125839224 T C 0.499543 -7.7423e-06
3:125841370 C T 0.186439 2.7244e-05
3:125850505 A G 1.294754 -3.6621e-07
3:125854409 C T 0.334192 4.4069e-06
3:125858866 G A 0.812473 2.0067e-05
3:125864732 T G 0.046244 -6.4371e-06
3:125865766 A C 0.333427 2.5151e-06
3:125865867 A G 0.093094 2.6016e-05
3:125869100 G A 0.056859 1.0303e-05
3:125872384 G A 0.086281 1.4439e-06
3:125873944 T C 0.033488 -1.8208e-05
3:125874899 T C 0.110168 1.9608e-05
3:125875915 G C 0.045065 -3.3262e-06
3:125876450 G C 0.106309 3.6340e-06
3:125876688 T G 0.116753 1.6907e-05
3:125877751 T C 0.032914 1.5448e-05
3:125878134 T C 0.023741 -6.9896e-06
3:125880069 A G 0.297552 5.6620e-06
3:125880208 C T 0.091574 1.0029e-05
3:125882132 T C 1.268532 9.6513e-07
3:125890937 C T 0.070519 -1.1408e-05
3:125910955 A G 1.233772 -8.6183e-06
3:125917727 G A 0.395440 4.7518e-06
3:125917971 T C 0.110457 -1.0931e-05
3:125918280 T C 0.043004 1.2689e-05
3:125918999 A C 0.060952 1.4815e-05
3:125926638 G A 0.077713 1.9048e-05
3:125927438 T G 0.041281 6.4989e-06
3:125948513 G A 0.830141 -1.8172e-05
3:125967376 T C 0.033260 5.6820e-06
3:125970639 G A 0.140872 4.1595e-06
3:125971194 G T 1.959671 2.3396e-06
3:125974339 C T 0.947571 1.0516e-05
3:125974689 T C 0.063998 -2.6007e-05
3:125982366 A G 0.103045 -1.2302e-05
3:125983084 G A 0.441083 -7.4072e-06
3:125983833 A G 0.022303 -1.1163e-05
3:125990422 C G 0.240422 8.2698e-06
3:125992657 A G 0.078852 -1.2763e-05
3:125993533 A C 0.065895 -2.7846e-05
3:125996950 C T 0.980352 -1.2440e-05
3:126000549 A G 0.022371 -1.0044e-05
3:126000769 G T 0.519843 -1.7180e-05
3:126003796 A G 0.669326 -1.0321e-05
3:126009560 T G 0.438210 -1.9940e-05
3:126014616 G A 0.079668 -5.2100e-06
3:126014827 G A 0.408026 1.3944e-05
3:126018285 C T 0.844377 -7.4663e-06
3:126025813 A G 0.187881 4.7073e-05
3:126033787 C T 0.091360 -1.0585e-05
3:126035952 T C 0.107832 -4.9216e-06
3:126038541 T C 0.072029 -5.4640e-06
3:126039812 T C 0.174781 -1.5075e-05
3:126049622 C T 1.285758 1.6808e-05
3:126058435 G A 0.033675 -1.4665e-05
3:126065835 T C 0.285286 1.2892e-05
3:126067321 A G 0.065559 1.2266e-05
3:126070126 C T 1.521832 9.4194e-06
3:126074157 T C 0.032958 3.3203e-06
3:126077033 A G 0.049063 5.3349e-06
3:126078890 T C 1.262218 -2.1340e-05
3:126088338 A C 0.895228 -7.4602e-06
3:126089073 A G 0.104300 -9.7845e-06
3:126097254 A G 0.028293 -1.2104e-05
3:126098415 A G 0.091034 1.1450e-05
3:126099101 A G 0.043916 1.2622e-05
3:126099847 A G 1.292157 4.8491e-06
3:126101047 T C 1.437268 7.8381e-06
3:126105437 C T 0.142837 -3.2713e-05
3:126107121 G C 1.754234 3.0115e-06
3:126109671 A C 0.086240 9.1797e-06
3:126113347 C T 1.409305 2.4184e-05
3:126115156 T G 1.095980 -1.5604e-06
3:126118934 C T 0.144135 1.1522e-05
3:126119785 A C 0.086155 -1.0172e-05
3:126120744 T C 0.566903 2.7901e-05
3:126121537 A G 0.172238 1.0840e-05
3:126122949 T G 0.043151 -2.1520e-05
3:126129180 T C 0.242040 3.3145e-05
3:126130836 G T 0.370237 3.9356e-05
3:126131555 C T 0.124063 -1.5220e-05
3:126132395 A C 0.111834 1.3637e-04
3:126135892 T C 0.127119 3.3893e-06
3:126136770 C A 0.446944 9.4889e-06
3:126141911 A G 0.104361 -2.7699e-07
3:126144694 G A 0.663112 3.4983e-05
3:126146169 C T 0.124491 9.4082e-06
3:126150341 G A 0.487246 3.9051e-05
3:126152330 T G 0.048818 -3.3880e-05
3:126158244 C T 0.175577 7.3600e-08
3:126159370 A G 0.982586 4.1455e-05
3:126161897 T C 0.059208 -2.2711e-05
3:126164512 A G 0.279452 -1.6510e-05
3:126166703 T G 0.042964 6.9913e-05
3:126166762 C T 0.123550 -1.5420e-06
3:126176112 A G 1.282430 -6.7437e-05
3:126180820 A G 0.062774 1.0104e-05
3:126183298 A G 0.094063 -1.9289e-07
3:126191011 A G 0.028076 1.2608e-05
3:126205718 T C 1.028049 -6.2614e-07
3:126207604 A G 0.041719 5.1984e-06
3:126207698 T C 0.044636 -2.3774e-05
3:126207718 A C 0.206213 -1.5535e-05
3:126214943 G A 0.022990 -6.8910e-06
3:126215130 A G 1.476128 -1.7095e-05
3:126215694 G T 1.662051 -1.4860e-05
3:126215963 G A 0.061805 1.3374e-05
3:126219030 C T 1.109396 -3.1060e-05
3:126219627 A G 0.625119 -1.1981e-05
3:126220078 A G 0.062037 -4.8559e-05
3:126222856 T C 0.035848 5.0114e-06
3:126223002 G A 0.113744 3.5598e-05
3:126224349 G A 0.172867 2.6750e-05
3:126233210 G T 0.053721 -4.2378e-06
3:126237246 A C 0.092839 1.1747e-05
3:126238638 A G 0.082296 -2.2330e-05
3:126247198 A T 0.804055 1.5490e-05
3:126249588 A G 0.054938 3.4389e-06
3:126249877 C A 0.496469 1.9406e-05
3:126252425 T C 0.041362 1.4493e-06
3:126257872 G C 1.292307 -1.8350e-05
3:126261345 A G 0.596774 1.0079e-05
3:126262092 C G 0.092547 1.1342e-05
3:126270319 A G 0.029279 1.1452e-05
3:126272594 T C 0.105170 1.6523e-05
3:126276172 G A 1.951100 1.4039e-06
3:126277787 A C 0.053027 8.1825e-06
3:126283079 G T 1.174465 -8.7917e-06
3:126288409 C T 0.575430 1.6870e-05
3:126291298 A C 0.022738 -1.0926e-05
3:126299619 C T 0.056168 7.0736e-06
3:126302162 C T 0.056073 -1.1344e-05
3:126320239 G A 0.056614 -1.5656e-05
3:126329277 G A 1.330595 -1.6494e-05
3:126329910 G A 1.924789 -2.8087e-06
3:126336493 C G 0.039329 -8.8169e-07
3:126352111 C A 0.141739 -9.8625e-06
3:126363199 G C 0.056821 -1.5181e-05
3:126363438 T C 1.762876 -3.2603e-06
3:126364322 G T 0.458316 1.1280e-05
3:126376289 C T 0.126358 3.2178e-06
3:126379499 C G 0.078267 8.8691e-06
3:126382666 T C 1.100764 -1.3975e-05
3:126388105 T C 0.074103 -7.4187e-06
3:126412260 T C 0.392605 -1.5931e-05
3:126430248 C T 0.385050 -5.5070e-06
3:126433325 A G 0.034134 -2.7757e-05
3:126434224 G A 0.222498 -3.2373e-05
3:126439532 A G 0.629277 5.0412e-06
3:126451937 T G 0.344841 -1.0583e-05
3:126453061 T C 0.063889 3.6545e-05
3:126453188 A G 0.032169 6.2606e-06
3:126457276 A G 1.804017 -4.7029e-05
3:126464440 A G 0.059001 9.1364e-06
3:126501279 C T 0.312991 -8.2922e-06
3:126515186 A C 0.088351 -5.6130e-07
3:126519450 T C 0.079991 4.2692e-05
3:126540438 G A 0.275916 1.5180e-05
3:126547641 A G 0.028419 -5.3202e-06
3:126551129 G T 0.526565 -1.1251e-04
3:126589606 G A 0.067643 1.3283e-05
3:126612552 C T 0.143099 -1.7471e-06
3:126627159 A C 0.066123 -7.5109e-07
3:126644022 C G 0.041175 -9.4004e-06
3:126644974 C G 1.443755 -9.0006e-06
3:126669726 A G 1.428180 -1.0706e-05
3:126680000 A G 0.073640 1.0174e-05
3:126680266 A G 0.130149 -8.4035e-06
3:126682424 G T 0.021630 -1.2788e-05
3:126688846 T C 0.084333 1.6569e-05
3:126697411 T C 0.075252 1.9954e-05
3:126708453 C T 0.621681 3.2710e-05
3:126708459 T C 0.128768 3.2811e-05
3:126727296 G A 0.128112 -1.3613e-05
3:126737268 A C 1.389055 -3.9783e-05
3:126737466 A G 0.128908 2.7362e-05
3:126738449 G A 0.064311 8.8215e-06
3:126741478 T C 0.187065 4.4242e-05
3:126744207 C T 0.588434 2.5898e-05
3:126757111 T C 0.041243 -7.3803e-06
3:126759199 T C 0.094134 2.3601e-05
3:126759333 G A 0.028324 1.2480e-05
3:126759720 T C 0.163106 -2.1421e-06
3:126759803 A G 0.028868 -1.4208e-05
3:126761939 A G 0.239592 3.7178e-06
3:126771613 A G 1.811939 3.1313e-06
3:126781779 T C 0.024010 -3.1020e-05
3:126785732 T G 0.079811 -4.9445e-06
3:126787159 T G 0.529533 3.3100e-06
3:126789225 A G 1.456181 3.4914e-05
3:126790450 G T 0.484298 2.9029e-05
3:126797128 A G 0.043484 -9.5623e-06
3:126799634 C G 0.289559 5.4599e-05
3:126799882 A G 0.290715 -5.3573e-06
3:126801736 G A 0.569749 1.6758e-06
3:126805761 T C 0.090180 -1.6935e-05
3:126806235 G A 0.113279 1.5829e-05
3:126807142 C T 0.950553 -2.0514e-05
3:126808242 T C 1.752768 4.1337e-05
3:126808966 A G 0.062958 2.8598e-06
3:126809721 A G 0.358569 1.2652e-05
3:126810385 T C 0.036008 -6.9775e-06
3:126820260 T C 0.029153 2.2209e-06
3:126822119 C T 0.099407 1.5691e-05
3:126824804 A G 0.574210 1.8475e-05
3:126826117 T C 0.045371 7.6146e-06
3:126826186 C T 1.917180 1.3424e-05
3:126829315 T C 0.062173 1.9212e-05
3:126835270 G A 0.124668 8.7411e-06
3:126835774 C A 0.036388 -7.5520e-06
3:126838741 G A 0.105881 8.3670e-06
3:126842118 A G 0.071957 -3.0115e-05
3:126856455 A G 0.133637 1.4234e-05
3:126859459 G A 1.057447 3.6068e-07
3:126863065 A G 0.048356 2.1934e-05
3:126863151 G A 0.391109 5.1836e-05
3:126863808 C T 0.927587 1.9505e-05
3:126868819 A G 0.067473 -5.1097e-05
3:126869370 T C 0.057664 5.6951e-07
3:126883505 T C 1.319893 5.8611e-05
3:126888085 A C 0.315776 3.7414e-05
3:126888361 A C 0.326679 -6.2198e-06
3:126888869 A C 0.526055 -4.4609e-05
3:126894261 A G 0.064236 5.3180e-05
3:126903262 A G 0.137159 -1.5890e-05
3:126904520 C T 1.877372 1.5460e-05
3:126904733 T C 0.023568 1.4754e-05
3:126914309 T C 0.038326 -8.4672e-06
3:126918819 T C 0.574305 8.4594e-06
3:126921325 G A 1.765120 1.6353e-04
3:126929088 T C 1.684632 -5.1629e-06
3:126930914 G A 0.034607 1.3275e-05
3:126935261 A G 0.095960 1.9036e-05
3:126941028 A C 1.894633 -9.1106e-08
3:126942965 G T 0.759150 5.2377e-06
3:126961148 T C 0.809246 3.0642e-06
3:126982074 C T 0.061771 2.9119e-06
3:126985404 T G 0.279734 -1.9832e-06
3:126989611 T C 0.020753 1.5415e-05
3:126992473 A C 0.851751 2.7830e-05
3:126999454 T G 0.456436 -1.3087e-05
3:127016677 G A 0.500484 1.7308e-05
3:127018177 C T 0.312219 -6.2726e-06
3:127026105 T C 0.466432 2.0961e-05
3:127032279 A G 0.095229 -3.0700e-05
3:127037023 A G 1.576532 6.2557e-06
3:127037726 T C 0.300718 6.8421e-06
3:127055920 A G 0.415594 1.8713e-05
3:127059409 A G 0.026767 -1.3129e-05
3:127059570 A G 0.035453 -6.2025e-06
3:127064649 A G 0.051256 -5.5454e-05
3:127067184 A G 0.021460 -5.7383e-07
3:127070520 A G 0.758494 -1.8201e-05
3:127071754 G A 0.073399 -1.6221e-06
3:127072675 G A 0.045891 -1.1775e-05
3:127073521 G A 0.149310 3.4869e-06
3:127077801 T C 1.102375 5.6420e-06
3:127078340 T C 0.270534 -3.0590e-05
3:127080075 C T 0.024458 7.0930e-06
3:127080986 A G 0.034454 -1.6575e-05
3:127084030 A G 0.346819 2.8720e-05
3:127090659 T C 0.792162 -1.1826e-05
3:127094404 G A 0.065175 1.2837e-06
3:127105611 C T 1.439434 -1.4928e-05
3:127107286 T C 0.656723 -1.1794e-06
3:127112889 T C 0.122502 -2.1775e-05
3:127137972 C A 0.319682 9.2218e-07
3:127138277 G A 1.639734 6.0937e-06
3:127148043 T C 0.089548 1.6586e-05
3:127163016 A G 0.053748 1.1645e-05
3:127167352 T C 0.056961 -6.2426e-07
3:127171050 A G 0.965998 -3.2194e-05
3:127189935 A G 1.866016 -1.3769e-07
3:127194255 A G 0.137054 -3.7700e-06
3:127196103 A G 0.398177 -1.2375e-05
3:127198808 A G 1.147328 1.0309e-05
3:127202167 G A 1.807927 -1.1802e-05
3:127205545 A G 0.038221 -1.0534e-05
3:127206375 C T 1.283283 1.8675e-06
3:127209108 G A 0.084690 -9.9727e-06
3:127209841 A G 0.339251 4.0899e-05
3:127231410 C T 1.662829 -1.0785e-05
3:127238602 C T 0.168380 -2.0494e-05
3:127244574 A G 0.036300 8.0302e-06
3:127245298 A G 0.025016 -4.3182e-06
3:127250068 G A 0.022102 4.7066e-06
3:127253641 T C 0.091285 1.1635e-05
3:127253736 G A 1.418477 -3.3172e-05
3:127259212 T C 0.951294 -2.5060e-05
3:127264909 T C 0.481928 -5.4433e-06
3:127265190 G A 0.052881 5.9505e-06
3:127281141 T C 0.214651 3.1687e-05
3:127292788 C T 0.534153 -1.1491e-05
3:127307032 C T 0.163657 3.3753e-06
3:127313596 A G 0.224208 2.0909e-05
3:127314684 A G 0.076336 -1.1547e-05
3:127327309 A G 0.025502 -3.3840e-06
3:127329192 C A 0.066558 4.0282e-06
3:127331248 G A 0.064940 1.2470e-05
3:127337742 A G 0.395110 7.8386e-06
3:127342288 C G 0.044442 -8.2188e-06
3:127384251 A G 0.098255 3.8444e-07
3:127388150 G A 0.254113 -9.5403e-06
3:127394820 T C 0.403865 1.0958e-05
3:127395817 A G 0.140396 1.9356e-05
3:127398176 G A 1.541718 4.2913e-06
3:127400817 G A 0.105041 5.4244e-06
3:127403905 A G 0.093614 2.3275e-05
3:127408239 A G 1.120340 -5.3181e-06
3:127408909 T C 1.544070 2.1472e-06
3:127411206 G A 0.067609 -2.8887e-05
3:127412573 T C 0.402927 3.8098e-06
3:127419114 C T 0.094733 -3.6861e-05
3:127420641 A G 0.202157 1.5668e-05
3:127434385 G T 0.091319 -2.9188e-06
3:127437004 G T 0.064287 1.3174e-05
3:127437553 T C 0.031105 -1.6170e-05
3:127437674 G T 1.000639 3.4171e-06
3:127447469 T C 0.080202 6.5922e-06
3:127448474 A C 0.048240 4.7399e-06
3:127449355 G A 0.120602 4.4615e-07
3:127452623 G T 1.783163 -4.0963e-05
3:127458217 C G 0.030898 -3.9774e-06
3:127462508 G A 0.331252 1.1633e-05
3:127463759 A G 0.541619 8.7950e-06
3:127463850 T C 0.214420 1.0974e-05
3:127470436 C A 1.162750 -1.4092e-05
3:127471345 A C 0.051905 1.3978e-05
3:127472172 C T 0.092013 -4.3656e-06
3:127473360 T C 0.091782 -6.9366e-06
3:127473827 A G 0.328334 -1.3548e-05
3:127474030 A G 1.374127 1.1544e-05
3:127475626 A G 0.338772 -1.1992e-05
3:127475897 C T 0.090945 -3.9190e-06
3:127476477 G A 0.062220 -5.9994e-06
3:127476990 A G 0.022755 -1.8506e-05
3:127479426 A G 0.034818 -1.3992e-05
3:127480977 T C 0.434178 8.8763e-06
3:127485292 T C 0.073810 5.5263e-06
3:127487901 A G 0.247432 -3.8627e-05
3:127489944 C A 0.336705 -3.7151e-06
3:127491331 A G 0.367691 -1.7724e-05
3:127493864 T C 1.731696 -2.1807e-05
3:127496076 C T 1.608633 4.4235e-06
3:127498799 T C 0.225687 -8.3275e-06
3:127502609 T G 0.108890 -2.1452e-06
3:127503303 T C 0.359113 -8.6069e-06
3:127510284 C T 0.273971 -1.3404e-05
3:127523282 A C 0.029157 -1.6773e-05
3:127527964 T C 0.028440 7.0784e-06
3:127530787 A G 0.366001 -1.2760e-05
3:127533724 G A 0.424417 1.0892e-05
3:127540635 T C 0.081402 3.7277e-06
3:127548479 A G 1.061880 -4.1678e-05
3:127560006 T C 0.028701 2.2151e-05
3:127561222 A G 0.763583 -2.0954e-05
3:127561443 T C 0.066518 -8.1472e-06
3:127576636 C T 0.041430 -2.0616e-05
3:127577789 T G 0.939776 -2.8385e-05
3:127578930 A G 0.027066 1.3736e-07
3:127590465 G A 0.029847 -3.5728e-06
3:127591629 T G 0.265462 -4.7105e-06
3:127597141 G T 0.047360 -8.4126e-06
3:127602850 T C 0.021698 -3.9577e-06
3:127605941 C T 0.150650 4.9188e-06
3:127611581 T C 0.117318 2.6809e-05
3:127612041 T C 0.099727 1.2274e-05
3:127615777 G A 0.090483 -1.3035e-05
3:127618008 T G 0.276882 -1.3764e-06
3:127618698 C G 1.936444 -3.8740e-06
3:127621093 C T 0.030755 -1.4253e-05
3:127622027 T G 0.766765 -1.4043e-05
3:127627221 A G 0.020980 -1.3872e-06
3:127628074 C A 0.502569 -1.2809e-05
3:127630230 A G 0.050610 2.0475e-06
3:127631264 A C 0.147906 8.9548e-06
3:127637802 C T 0.023483 6.2774e-06
3:127642814 C G 0.246582 3.1005e-06
3:127644060 C A 0.063260 2.3340e-06
3:127645379 G C 0.202218 -3.1315e-05
3:127671451 T C 0.080419 2.4440e-05
3:127673335 C A 0.333472 6.6294e-06
3:127681771 G A 0.062196 -7.9854e-06
3:127683142 T C 0.046098 2.1780e-05
3:127687408 T C 0.040774 -1.1492e-06
3:127689882 A G 0.131077 -2.4052e-05
3:127689918 G A 0.971938 -1.0226e-05
3:127694318 G A 0.088049 -1.4033e-05
3:127695041 C A 0.082157 4.1518e-05
3:127704954 A G 0.117753 1.9888e-05
3:127705135 G A 0.041318 -6.0032e-06
3:127707458 T G 0.450038 3.6498e-05
3:127708406 A G 0.304141 -9.2099e-06
3:127709396 G A 0.111545 -1.2153e-05
3:127709698 T C 1.480538 2.1251e-06
3:127710138 T C 0.212499 -3.3251e-05
3:127713063 A G 0.061343 1.4491e-05
3:127715133 G A 0.300347 -2.7636e-05
3:127715518 T C 0.098326 -1.6554e-05
3:127721727 T C 0.101424 1.9477e-05
3:127725028 C G 0.077033 1.9298e-05
3:127739605 C T 0.046302 9.9357e-06
3:127748280 A C 0.056257 -2.3538e-05
3:127752002 C T 0.021273 -2.0800e-06
3:127763216 C T 0.482673 -3.5458e-05
3:127784118 C T 0.475883 -2.9157e-05
3:127790143 G A 0.050144 1.5682e-05
3:127810569 C T 0.094019 -1.5841e-05
3:127813698 A G 0.029415 -1.4148e-05
3:127815320 G A 1.893535 -7.7057e-06
3:127818983 G A 0.034178 -2.3451e-05
3:127820155 A C 0.049141 4.9500e-07
3:127823066 C A 0.021575 -2.3404e-06
3:127847675 T C 0.240731 -2.5030e-05
3:127872506 T C 0.239368 -3.0515e-05
3:127891291 C G 0.034158 1.7329e-05
3:127895226 G A 0.528346 -5.1177e-05
3:127929996 T C 0.579972 4.2345e-06
3:127935464 A G 0.046663 -9.2605e-06
3:127940226 C A 0.287775 -2.4278e-05
3:127965570 G T 0.255908 3.8487e-06
3:127966546 A G 0.030847 -1.1118e-05
3:127977834 C T 0.027382 -1.0062e-05
3:127981438 C A 1.764035 2.8795e-05
3:127987514 A G 0.023255 4.5378e-06
3:127998551 C A 0.066477 5.7898e-06
3:128008638 C A 0.049712 -6.9303e-06
3:128023115 G A 0.041389 -2.2464e-06
3:128036328 A G 0.021415 1.9300e-06
3:128037782 T C 0.095566 1.1995e-05
3:128038373 A C 0.534656 -5.9711e-05
3:128064873 A G 0.035001 -4.1324e-06
3:128069512 G A 0.031584 -1.0091e-05
3:128073387 G T 1.767816 -8.2638e-06
3:128073656 G A 0.048665 4.9227e-06
3:128098166 T C 0.034603 2.5284e-05
3:128107020 C A 0.509909 -3.0972e-05
3:128122580 T C 0.212832 -3.7925e-05
3:128136700 G T 0.313280 3.9162e-05
3:128149651 T G 0.961630 2.3890e-05
3:128153835 G T 0.911237 1.9674e-05
3:128154212 G A 0.028460 -3.0518e-06
3:128154292 A G 0.032900 -1.3134e-05
3:128155303 A C 0.025128 -1.0973e-05
3:128162695 A G 0.095124 -1.7302e-05
3:128168267 A G 0.686832 -2.3060e-05
3:128171736 G A 1.813510 1.4039e-05
3:128172019 G A 0.886698 1.8354e-06
3:128172058 A G 1.572285 -2.5313e-05
3:128175395 T C 0.072110 1.0191e-05
3:128178937 C G 0.978146 -2.3038e-05
3:128180852 T C 0.301687 1.2374e-06
3:128181471 A G 0.028990 3.4404e-05
3:128181537 T C 0.359681 8.4667e-06
3:128185191 G C 0.120976 2.3616e-05
3:128185399 A G 0.392340 1.2987e-05
3:128187929 T C 1.599195 -1.6694e-05
3:128192653 C A 1.523749 -1.9092e-05
3:128197427 T C 0.088327 -2.2352e-06
3:128197545 T C 0.036086 8.9490e-06
3:128198980 T A 0.102535 5.6578e-06
3:128199147 T C 0.045547 2.2815e-05
3:128199452 A G 0.051524 1.3999e-05
3:128200459 C T 1.320654 -5.8292e-06
3:128200806 A G 0.396943 3.9342e-05
3:128201889 T C 0.055448 4.9530e-06
3:128204951 T C 0.287390 -1.3444e-05
3:128204960 C G 0.030813 1.2233e-05
3:128210026 C A 1.240745 1.8579e-06
3:128217499 G A 0.117773 -4.1142e-06
3:128224309 A C 0.035909 -1.3209e-05
3:128230876 G A 0.039639 -8.9311e-06
3:128238629 C T 0.388069 -1.9828e-06
3:128240488 G A 0.231929 1.3884e-05
3:128241488 C T 0.114707 -6.1614e-06
3:128244662 G A 0.222399 1.4913e-05
3:128246169 A G 0.033468 1.5431e-06
3:128246402 G A 0.058480 4.0122e-06
3:128250135 C T 0.497636 -6.5977e-07
3:128254668 A G 0.056930 -2.3780e-06
3:128256338 A C 0.113795 -7.4612e-06
3:128260229 G T 0.160859 -2.3863e-06
3:128260550 T C 0.334866 -1.2876e-05
3:128268181 T C 0.041950 5.3617e-06
3:128268659 C T 0.656502 -5.0000e-06
3:128276981 A G 0.047298 2.1557e-05
3:128279648 C T 0.554749 9.1300e-06
3:128287687 G A 1.343933 1.5323e-05
3:128290083 G A 0.144802 2.4013e-05
3:128290848 G A 0.961956 4.2130e-05
3:128291603 T C 0.028875 3.1789e-07
3:128292862 T C 0.084771 2.9237e-05
3:128297926 A G 0.145740 2.5451e-05
3:128305080 A G 0.092900 5.0110e-06
3:128308545 G A 0.061098 2.0756e-05
3:128310589 T G 0.702665 -9.0494e-06
3:128316435 G A 0.213233 -1.6243e-05
3:128316890 A C 1.366926 -4.7262e-06
3:128323509 A G 0.026240 -3.7321e-06
3:128323904 T C 0.029021 8.5000e-06
3:128328469 A G 0.050668 -3.7668e-06
3:128329778 T C 0.043732 1.7962e-05
3:128336221 C A 1.830757 6.4548e-06
3:128338953 C T 1.227547 5.4867e-05
3:128344786 A G 0.468863 3.3522e-05
3:128349376 G T 0.078665 -5.2653e-06
3:128376674 G A 0.094933 -6.7496e-07
3:128383406 A G 0.721782 5.2421e-06
3:128384376 T G 0.071369 2.9865e-06
3:128424456 C T 1.205669 2.8882e-05
3:128425450 A G 0.031506 -1.0060e-05
3:128427606 G A 1.061867 -1.0665e-05
3:128437326 G A 0.070043 1.0609e-06
3:128439179 T C 0.095491 -5.3680e-06
3:128455073 A G 1.846301 -1.2082e-05
3:128455733 C T 0.243335 1.3593e-05
3:128467892 T C 0.032033 5.8629e-07
3:128472283 A G 0.035838 -1.0225e-05
3:128480204 A C 0.200392 -2.3530e-05
3:128484338 C T 0.326594 -1.9792e-05
3:128490273 T C 0.368735 3.2153e-05
3:128491001 G C 0.146114 3.8818e-05
3:128502508 T C 0.185501 -7.5074e-06
3:128517917 A G 0.125222 -9.4632e-07
3:128518720 T C 0.053098 -2.8970e-06
3:128520551 G C 0.083840 -6.9603e-06
3:128533128 G C 0.185613 3.7317e-05
3:128536330 T C 0.021327 -1.2395e-05
3:128537452 G A 0.096011 -3.1015e-06
3:128553952 A C 0.073079 -1.0496e-05
3:128571735 A G 0.145087 -7.6295e-06
3:128583941 A G 0.272227 -6.1477e-06
3:128614133 T C 0.853304 -1.5152e-05
3:128619683 A G 0.259740 -4.9913e-05
3:128624303 A G 0.053268 8.1819e-06
3:128624549 A G 0.094801 -2.4358e-05
3:128627887 A G 0.035528 -5.5871e-06
3:128630635 C T 0.591396 1.6425e-05
3:128631481 A G 0.020610 -1.0275e-05
3:128634926 T C 0.650189 1.6951e-05
3:128648117 G T 0.574917 2.1404e-05
3:128652553 T C 0.146009 -5.8528e-06
3:128668007 C G 0.089725 -6.7501e-06
3:128668246 A G 0.133623 2.5136e-06
3:128676266 C T 0.031904 1.6753e-05
3:128685905 G A 1.129754 1.1608e-05
3:128690948 T C 0.032288 -1.2978e-05
3:128691941 C T 1.607960 1.2545e-05
3:128695828 A G 0.033169 -1.1103e-05
3:128700866 C A 0.626461 1.4692e-05
3:128701881 C T 0.049702 -5.5517e-06
3:128703016 T C 0.060779 3.8604e-06
3:128704891 C A 0.254446 2.2291e-05
3:128710019 A G 0.497625 1.4660e-06
3:128719692 T C 0.024023 -9.9237e-06
3:128728502 T C 0.168665 -1.0819e-05
3:128734243 C T 0.153628 3.5767e-06
3:128742808 C T 0.337803 -5.1523e-06
3:128743450 G A 0.567787 7.2283e-06
3:128755953 A G 0.859819 5.5432e-06
3:128762833 A G 0.919553 2.7423e-06
3:128770574 C T 0.320216 -3.1562e-06
3:128772214 G A 0.096742 -4.1714e-06
3:128773891 C G 0.050753 -1.5076e-05
3:128777877 C T 1.950546 8.2595e-06
3:128790626 G A 1.958862 6.9636e-06
3:128792016 A G 0.163780 5.2823e-06
3:128797411 A G 0.024271 -8.1541e-06
3:128798900 T C 0.081528 2.6829e-05
3:128801021 A G 0.081035 -1.5866e-05
3:128819281 A G 0.058528 -1.3675e-05
3:128825463 A G 0.061506 6.0310e-06
3:128833837 G T 0.295625 4.7971e-06
3:128845137 T G 0.061476 -1.2662e-06
3:128878729 A C 1.953745 6.2874e-06
3:128895514 G C 0.433780 -4.0532e-06
3:128896399 C T 0.070206 -9.6181e-06
3:128901376 C T 0.164759 1.0876e-06
3:128905528 C T 0.025978 -1.3626e-05
3:128906957 A G 0.268042 -9.4476e-06
3:128915242 C T 0.386135 3.7511e-06
3:128918550 G A 0.030898 5.5885e-06
3:128945407 C T 0.094260 -3.2538e-05
3:128947717 C T 1.952032 1.2098e-05
3:128971113 C T 0.186698 2.0741e-05
3:128979008 T C 0.376734 -4.4695e-07
3:128980032 A G 0.179388 2.5357e-05
3:128996871 A G 0.140181 3.8846e-05
3:129021795 T C 0.326879 -1.1209e-05
3:129035031 T C 0.245940 -3.4123e-05
3:129044006 C T 1.354676 -1.6162e-05
3:129049218 T C 0.200103 2.4696e-05
3:129050756 C T 1.556959 3.0895e-06
3:129060644 T G 0.039863 3.4543e-06
3:129064722 G A 0.800855 -2.6560e-05
3:129065563 T G 0.079556 -1.6241e-05
3:129070488 T C 0.058208 -3.5209e-06
3:129083281 C T 0.139913 -1.2376e-05
3:129087475 A G 0.133569 1.2654e-05
3:129097692 T C 0.159622 1.1830e-05
3:129104027 A G 0.095161 -7.6417e-06
3:129104053 T C 0.022854 -6.1439e-06
3:129112186 T C 0.101818 -5.3839e-05
3:129112552 T C 0.092081 9.8098e-06
3:129122292 G A 0.379631 -2.6139e-05
3:129130018 A G 0.173299 2.6063e-05
3:129137188 T C 0.143496 1.1999e-05
3:129144647 A G 0.034379 3.1612e-05
3:129147418 A G 0.863031 1.1892e-05
3:129155670 T C 0.171324 1.8767e-05
3:129164498 T C 0.053999 -3.1261e-06
3:129171219 A G 0.102290 -5.7244e-05
3:129189924 A G 0.093777 -3.2951e-06
3:129191434 G T 0.025512 -1.6005e-05
3:129198316 T C 0.197265 1.1911e-05
3:129222380 T C 0.022599 1.4803e-06
3:129223949 A G 0.067840 -8.0519e-06
3:129226755 A T 0.038632 -2.2052e-05
3:129227238 G A 0.635056 -2.5003e-06
3:129232254 A G 0.041923 4.8543e-06
3:129242436 G A 0.041916 8.6210e-06
3:129246799 A C 0.299511 -1.7375e-05
3:129252874 T C 0.073147 -1.1784e-05
3:129260169 T C 0.116451 -6.8056e-05
3:129263140 G A 0.222685 3.2882e-05
3:129267259 A G 0.229070 2.9646e-05
3:129274655 T C 0.260253 2.1001e-05
3:129284818 C A 0.576372 5.7301e-05
3:129285268 A G 0.107846 1.9104e-05
3:129286531 A C 0.627169 6.8139e-05
3:129289978 A G 0.030037 1.2553e-05
3:129290187 C T 0.577130 5.7714e-05
3:129291751 C T 0.626346 6.7391e-05
3:129293256 C T 0.770131 1.8891e-05
3:129294810 T C 0.025883 -3.6772e-06
3:129295619 T C 0.102977 3.0085e-06
3:129304797 A G 0.051320 2.9044e-06
3:129305460 T C 0.051919 1.9116e-06
3:129309455 A G 0.254953 7.1049e-05
3:129323322 C T 0.034117 2.5417e-05
3:129324016 C T 0.087678 1.0476e-05
3:129324608 G C 0.071447 3.9843e-05
3:129333910 A G 1.570749 -2.0318e-05
3:129336433 G T 0.033128 1.3585e-06
3:129341907 T C 0.101604 1.6790e-05
3:129346633 C T 0.030119 4.6444e-07
3:129348743 A G 0.157170 1.8749e-05
3:129363924 T C 0.041695 2.7545e-06
3:129364197 C T 0.118929 5.8572e-06
3:129364254 A C 0.182377 -5.8389e-06
3:129381533 C A 0.048815 1.5262e-06
3:129387188 A G 0.067259 9.0317e-07
3:129395513 A G 0.057144 -9.3845e-06
3:129403782 C G 0.028875 -1.5367e-06
3:129433087 T C 0.065657 -7.9658e-06
3:129438380 C T 0.181976 -5.6051e-06
3:129441343 T C 0.107179 5.2863e-06
3:129445443 T C 0.052945 4.1176e-06
3:129467491 C A 0.102447 5.9625e-06
3:129506810 G A 0.028110 3.4470e-06
3:129513970 A G 0.083942 -4.1091e-06
3:129515128 C G 0.982865 2.1761e-06
3:129528602 A G 0.176451 -3.7211e-05
3:129534210 C T 0.967579 -1.7963e-06
3:129540120 T G 0.163858 6.0718e-06
3:129546664 T C 0.157187 2.0540e-05
3:129549734 C G 0.021405 1.2903e-05
3:129573603 A T 0.042137 -2.4561e-05
3:129574184 C T 0.058555 -1.1195e-05
3:129574967 T C 0.041005 -2.2139e-05
3:129577126 G C 0.361792 -3.6558e-05
3:129590388 T C 0.038666 6.7262e-06
3:129598704 C T 0.029160 8.6571e-06
3:129616006 A G 0.339159 1.1545e-05
3:129637348 A G 0.151326 2.0808e-05
3:129647253 A G 0.125603 5.4183e-06
3:129659674 A G 1.658158 1.5288e-06
3:129664013 T C 0.095919 4.5730e-06
3:129666064 T C 0.129275 8.9891e-05
3:129666409 T G 0.075670 -1.6927e-05
3:129671425 T C 1.379447 8.8905e-06
3:129671675 C T 0.432672 -4.5661e-06
3:129672676 A G 0.030836 2.5465e-06
3:129674004 C T 0.476251 -2.9995e-06
3:129675760 T C 0.068166 6.8473e-06
3:129676089 C T 0.303169 -2.0596e-05
3:129677480 C T 1.169954 3.6749e-06
3:129683639 T C 1.903200 1.1110e-05
3:129690222 A G 0.075411 -3.3224e-05
3:129694681 G C 0.158554 -9.6861e-06
3:129695714 C T 0.162620 2.1990e-07
3:129702784 A G 0.031448 -2.3302e-05
3:129703589 A G 0.048209 6.8496e-07
3:129707167 T C 0.906223 -9.4443e-07
3:129717388 T C 0.136013 1.9470e-05
3:129738282 T G 1.545056 3.3275e-05
3:129746627 A G 1.924068 -1.9673e-06
3:129750876 G A 1.460941 2.1386e-05
3:129823705 A G 0.119415 -1.5323e-05
3:129831572 T C 0.118885 -1.7026e-05
3:129841875 A G 0.928832 -1.1439e-06
3:129853990 G A 0.440559 -1.2868e-05
3:129914032 C A 1.552706 4.4448e-05
3:129933246 A G 0.363499 -1.4455e-05
3:129934118 G T 1.422877 3.2887e-05
3:129940073 G A 0.081045 1.6680e-05
3:129941503 T G 0.439485 -3.5692e-05
3:129942475 C T 0.075571 -3.6568e-05
3:129947863 G A 0.119341 -3.6865e-06
3:129971101 A T 0.412106 -3.9435e-05
3:129974685 G A 0.147664 -1.7874e-05
3:129977006 G T 1.581920 4.3238e-05
3:129986838 A G 0.311628 -1.0384e-05
3:129987388 T C 0.231266 -1.5869e-05
3:130004258 G C 0.020222 -2.3487e-05
3:130006730 G C 1.286330 4.1827e-05
3:130009337 C A 0.559152 -7.2118e-05
3:130009979 G A 0.032920 1.6849e-05
3:130018358 C T 0.155817 1.5472e-05
3:130024270 C T 0.189380 -1.6113e-05
3:130029008 T C 0.052588 -6.6804e-06
3:130036064 C A 0.714503 3.2970e-07
3:130036858 T C 0.040009 -3.2259e-05
3:130042515 G A 0.416485 3.5550e-05
3:130043049 G C 0.080151 -1.4259e-05
3:130061040 G A 1.880183 2.1712e-05
3:130061860 G A 1.705456 2.1106e-05
3:130063811 C T 0.053285 -1.0283e-06
3:130065090 C A 0.024486 -4.9692e-06
3:130068383 G A 0.023285 -4.1103e-06
3:130080241 G C 0.027889 3.7388e-06
3:130084968 G T 0.036728 9.1162e-06
3:130085203 A G 0.189958 2.5871e-05
3:130087842 G A 0.245314 -2.2448e-05
3:130095031 T C 0.421218 -9.7372e-06
3:130095179 C T 0.051181 -3.5375e-06
3:130096583 A C 0.063325 -3.7015e-06
3:130096952 A G 0.024367 -4.3186e-06
3:130101735 C G 0.157915 3.8950e-06
3:130103011 A G 0.097419 1.6674e-05
3:130104206 G A 0.423526 -8.4545e-06
3:130105223 T C 1.775489 -3.3494e-06
3:130105559 A G 0.035436 2.3983e-05
3:130107975 G A 0.062856 -3.8698e-06
3:130110550 G A 0.309663 -6.4485e-06
3:130110927 T C 0.049039 1.3581e-06
3:130111686 G C 0.397055 -2.0585e-05
3:130114082 G C 0.020926 1.8754e-05
3:130115352 G A 0.254388 -3.0237e-05
3:130120457 T C 0.051705 7.5919e-06
3:130122769 G A 0.059327 3.1278e-05
3:130125858 T G 1.540776 -6.3593e-06
3:130126173 C T 0.032404 1.9358e-05
3:130126197 A G 0.165476 2.4988e-06
3:130128232 A G 0.086920 -2.5476e-05
3:130128431 T C 1.852896 -2.0791e-05
3:130130387 C T 1.708288 -7.4128e-06
3:130130573 G A 0.252308 -1.4779e-05
3:130134000 A G 1.456110 6.8660e-06
3:130134453 T C 0.167013 1.1004e-05
3:130134492 C T 1.548011 -6.4227e-06
3:130135644 A C 0.023047 -2.7170e-06
3:130137866 A G 1.568580 -4.4515e-06
3:130145541 G A 0.304077 2.7157e-05
3:130145718 G A 1.768819 2.9699e-05
3:130147419 A G 0.195078 -6.0025e-05
3:130148760 G A 0.164307 -3.0046e-05
3:130154864 G A 1.840729 1.7745e-05
3:130158343 T C 1.427276 6.8118e-06
3:130158465 G A 0.036650 -4.4987e-06
3:130160869 A G 0.111456 -6.9381e-06
3:130162072 T C 0.172874 2.4996e-05
3:130162395 G A 1.897064 1.3213e-05
3:130172742 G C 0.028582 9.5300e-06
3:130174334 A G 1.898196 3.3479e-05
3:130175510 C T 1.882903 1.9083e-05
3:130176733 C T 0.031204 -1.0723e-06
3:130177646 C G 0.330473 1.4417e-05
3:130190630 A G 1.701808 -3.5317e-06
3:130190988 G C 0.168842 1.9356e-05
3:130195570 G A 1.591134 2.5347e-06
3:130202456 C T 0.058368 2.3533e-05
3:130204433 G A 0.028168 1.5030e-05
3:130207119 C T 1.775455 -2.9081e-05
3:130210421 A G 0.189503 -4.8810e-05
3:130211310 A G 0.054513 3.7802e-06
3:130211930 G C 0.061234 -1.4784e-05
3:130216566 G T 0.296492 5.1263e-06
3:130224356 C T 0.268987 -3.0313e-06
3:130226259 G C 1.768027 8.5538e-06
3:130228088 C A 1.873751 -2.1302e-05
3:130229316 A G 1.685673 1.8666e-05
3:130230207 A G 1.490118 -6.3535e-07
3:130231016 A G 0.077203 -2.0546e-05
3:130231509 C T 0.133474 -2.9382e-05
3:130236771 A G 0.033046 9.8151e-06
3:130239747 G A 0.205985 1.1037e-05
3:130241915 C T 0.252158 2.8796e-06
3:130242248 T C 0.141324 -3.5502e-05
3:130242866 T G 0.422455 -3.2624e-05
3:130244735 T C 0.044935 2.1739e-06
3:130256839 G A 1.730394 -1.7192e-07
3:130262416 A C 1.733366 2.0850e-06
3:130282383 A C 0.036942 -1.1863e-06
3:130284284 A G 1.694839 -9.8752e-06
3:130285880 T C 0.027518 1.7967e-05
3:130285929 T C 0.038262 -1.7208e-06
3:130288684 A G 1.963829 -1.7707e-06
3:130290007 C T 0.055526 1.6580e-05
3:130291106 A C 0.060139 -2.5751e-05
3:130291211 T C 1.642580 -1.7249e-05
3:130291416 C T 0.089126 2.4955e-05
3:130292743 C T 0.088994 -1.7899e-05
3:130296680 T C 1.972601 1.6447e-05
3:130304066 C A 1.564564 -7.3401e-06
3:130318789 T C 0.035885 -4.9545e-06
3:130318966 C G 0.175077 1.1010e-05
3:130320851 T C 0.113979 -1.1472e-05
3:130327973 T C 0.285395 -8.1211e-07
3:130330342 C T 0.046496 3.3086e-06
3:130336183 G T 0.083918 2.7864e-06
3:130338615 C G 0.070958 1.4033e-05
3:130339458 T G 0.160159 -1.0108e-06
3:130346185 G A 0.048097 1.5363e-06
3:130346716 T C 0.104888 -8.4282e-06
3:130353280 G A 0.040587 -1.8660e-05
3:130358602 A G 0.390963 8.2820e-06
3:130360904 G A 0.379145 2.1949e-05
3:130361930 C A 0.194402 -1.5256e-05
3:130364693 C T 0.192644 -9.2186e-06
3:130368069 G A 0.566434 1.3762e-05
3:130372356 C T 0.051443 -1.8585e-05
3:130400176 T C 0.138335 -7.1887e-06
3:130401022 T G 0.120748 -7.9791e-06
3:130402706 G A 0.036701 3.0100e-05
3:130408467 T C 0.136754 2.5237e-05
3:130421923 C A 0.046537 -1.6200e-06
3:130422853 C A 0.109964 8.7710e-06
3:130424390 A C 0.364308 3.8945e-05
3:130443499 C T 0.626710 -1.1663e-05
3:130474419 T C 0.049624 -3.4030e-06
3:130477566 G T 0.117940 2.5599e-05
3:130478554 A G 0.179470 -9.9717e-06
3:130480995 C G 0.024261 7.1629e-06
3:130499302 T C 0.468972 1.7916e-05
3:130503551 A G 0.034909 1.9507e-05
3:130503990 C G 0.289060 7.3937e-06
3:130505928 C G 0.104385 2.2854e-07
3:130507161 G C 0.038010 1.6558e-05
3:130510719 G T 0.311182 -1.3148e-05
3:130530270 C T 0.074983 1.4084e-06
3:130535568 A G 0.047060 -6.5647e-06
3:130545674 C A 0.922198 -4.1817e-06
3:130546648 T G 0.065171 8.8613e-06
3:130547086 C A 1.601935 2.6930e-05
3:130552386 C A 0.034967 -3.1451e-05
3:130555052 G T 0.342699 8.9047e-05
3:130567996 C T 0.021596 1.3669e-05
3:130571098 A G 1.228723 -2.9957e-05
3:130579071 T C 1.964601 -1.3014e-05
3:130580226 G A 1.908161 -1.9209e-05
3:130588593 A G 0.030126 -4.7928e-05
3:130613913 A G 0.066181 -1.0424e-05
3:130615752 A G 0.079365 -1.3304e-06
3:130625788 A C 0.406051 9.4556e-06
3:130627278 A G 0.155657 1.0469e-06
3:130645726 G A 0.323646 3.1807e-06
3:130648906 A G 1.895262 -2.8259e-05
3:130649697 G A 0.112575 -1.2534e-05
3:130657476 T C 0.032757 -2.4184e-05
3:130660983 G A 0.246178 1.5164e-05
3:130661315 T C 1.207886 -3.0687e-05
3:130673258 T C 0.082568 -6.5976e-06
3:130678470 A C 0.111181 1.3224e-05
3:130689991 C G 0.036089 1.2074e-05
3:130696017 A G 0.050154 -1.5486e-05
3:130697548 T C 0.070438 -1.4590e-05
3:130718472 A G 0.314786 2.6189e-05
3:130724714 G A 0.074252 -1.1449e-06
3:130730517 T C 0.443225 3.0700e-06
3:130734061 T C 0.441647 3.4593e-06
3:130743812 A G 0.446811 2.8243e-06
3:130752214 C T 0.057807 1.3469e-05
3:130781274 C T 0.049627 -1.3977e-07
3:130794843 A G 0.021745 1.2160e-05
3:130795909 A G 0.022962 1.0241e-05
3:130804298 A G 0.022272 -2.2666e-05
3:130826968 G T 0.059929 -5.9981e-06
3:130829322 A G 0.084615 -1.6166e-05
3:130841491 G A 0.047366 6.4697e-06
3:130858612 G A 1.602948 -1.1923e-05
3:130859446 A G 0.038904 2.3740e-05
3:130863001 C A 0.024931 8.2987e-06
3:130868771 A G 0.022687 -1.2430e-05
3:130873573 A G 0.161468 -8.9206e-06
3:130907095 T G 1.151401 -2.8740e-05
3:130911567 T C 0.311862 2.7921e-05
3:130911818 T C 0.232106 -1.2976e-05
3:130920473 A G 0.028324 7.0243e-06
3:130932628 T G 0.272894 -5.1133e-06
3:130933573 T G 1.104494 -6.3558e-05
3:130933845 A G 1.051959 -9.4818e-05
3:130941401 T C 1.511109 -1.7149e-05
3:130941835 A G 0.057505 1.6232e-05
3:130947147 T G 0.140117 -2.2581e-05
3:130947435 T A 1.403474 -2.9885e-05
3:130950574 T C 0.042892 -5.4252e-06
3:130954093 A G 0.062846 3.6450e-05
3:130968017 A G 0.290386 2.9162e-05
3:130968181 G A 1.068867 -1.3071e-05
3:130992385 C T 0.107431 1.8017e-05
3:131003863 T C 0.201351 1.0371e-05
3:131026159 G A 0.759558 -5.0824e-05
3:131030340 A G 0.037418 2.4121e-05
3:131031169 C G 0.047244 -1.3623e-05
3:131068509 G A 0.046819 -1.1458e-05
3:131076924 C A 0.121401 2.9918e-06
3:131082320 T C 0.123312 2.1395e-05
3:131100956 G C 0.022789 8.8657e-06
3:131119010 A G 1.765195 8.7127e-06
3:131119457 A G 0.060592 -1.2230e-05
3:131119808 A G 0.048764 -6.2710e-06
3:131122731 G A 0.163412 -3.4192e-06
3:131125728 T C 0.025189 2.0611e-06
3:131137258 A C 0.094403 -3.9653e-06
3:131142312 T C 0.117637 2.4670e-06
3:131142418 G T 0.092961 -2.4661e-05
3:131150266 A G 1.712086 5.6534e-06
3:131159967 C T 0.347730 -2.7411e-05
3:131161449 A G 0.043283 7.9080e-07
3:131165183 G A 0.041213 -8.9179e-06
3:131170738 C T 0.058848 -1.5413e-05
3:131183241 C T 0.327294 -1.0439e-05
3:131183784 T C 1.447916 -1.0780e-04
3:131192114 C T 0.893582 -2.4633e-05
3:131210488 C T 0.046268 1.4035e-05
3:131215722 A G 0.038962 1.3083e-06
3:131220820 C A 0.039985 -1.5272e-05
3:131222816 A G 0.064263 -7.5622e-06
3:131224032 A C 0.090394 -3.1609e-05
3:131239386 G A 1.920322 2.4286e-05
3:131240944 A G 0.102246 4.6517e-07
3:131251930 C G 1.742691 2.2320e-05
3:131254432 G T 0.393699 2.6357e-05
3:131260059 T G 0.048179 -9.0235e-06
3:131270196 C T 0.169556 1.9741e-05
3:131271181 A G 0.261045 -9.2569e-07
3:131271439 C T 0.389235 -8.2270e-06
3:131280482 G A 1.932197 1.8560e-05
3:131283935 G A 0.059823 2.9021e-05
3:131290201 G A 0.061499 3.0070e-06
3:131308939 T C 0.042430 -1.3448e-05
3:131320135 A G 1.946364 1.6367e-05
3:131322682 A G 0.050919 2.5115e-05
3:131329745 C T 0.283372 -2.2601e-05
3:131337490 A G 0.155399 -1.9911e-05
3:131337531 C T 0.121119 -2.7388e-05
3:131337552 T C 0.182336 -5.8355e-07
3:131340027 C T 0.173517 -1.6880e-05
3:131342120 T G 0.186048 -2.8532e-05
3:131343634 A G 0.254681 -3.0104e-05
3:131354494 A G 0.065851 -6.9478e-06
3:131354648 A G 0.080855 8.5978e-06
3:131363382 T C 0.184529 -2.5136e-05
3:131367702 T C 0.124444 -1.9202e-05
3:131372936 A G 0.156382 -9.7475e-06
3:131373405 T C 0.152468 -1.7705e-05
3:131373740 T G 0.118756 -2.0640e-05
3:131373800 G A 0.035045 -3.0128e-05
3:131374120 A C 0.032428 -5.2077e-06
3:131374617 T C 1.931368 1.7307e-05
3:131374802 G A 0.683419 -1.0867e-05
3:131375337 T C 0.039615 6.8805e-06
3:131375933 A G 0.046880 -1.5893e-05
3:131377547 T A 0.435167 3.3982e-07
3:131382778 T G 0.191777 1.3435e-06
3:131387007 G T 0.989148 1.2020e-05
3:131387116 G A 0.625884 -1.3815e-05
3:131399204 A G 0.063832 -2.0065e-05
3:131407215 A G 0.023078 -3.6166e-06
3:131407495 T C 0.022622 -1.0162e-05
3:131420125 G T 0.065355 -5.4763e-06
3:131421072 G A 0.616211 2.5994e-05
3:131421112 T C 0.073130 2.1402e-05
3:131421267 T G 0.060163 8.4607e-06
3:131421830 C T 0.239755 1.0061e-05
3:131426634 T C 0.026498 1.5648e-06
3:131427686 C T 0.036392 -2.4385e-06
3:131429913 C T 0.024826 1.1059e-05
3:131432159 G A 0.201881 -6.3205e-06
3:131433475 G A 1.888214 5.3313e-05
3:131434259 C T 0.786073 -1.4532e-05
3:131438271 A G 0.129996 -1.8617e-05
3:131438641 C T 0.289158 2.3395e-06
3:131438961 A G 1.854617 1.6819e-05
3:131439834 G A 1.605835 1.0133e-05
3:131444697 A C 0.065501 1.5362e-05
3:131445208 T G 0.022894 2.5896e-05
3:131445733 T C 0.719198 1.2058e-05
3:131445951 G A 0.157296 -1.7279e-05
3:131448605 T G 0.077516 1.8936e-05
3:131448821 T C 0.086508 2.4979e-05
3:131456355 G A 0.261963 -2.3908e-05
3:131460188 C T 1.242203 1.1295e-05
3:131460439 A G 0.302360 7.5170e-06
3:131481485 C G 0.089106 6.7906e-06
3:131482204 G T 0.532674 3.9807e-06
3:131484472 A C 0.023326 -2.1787e-05
3:131486213 C T 0.037939 -1.7103e-05
3:131486683 G A 0.052697 -4.2820e-06
3:131487117 T C 0.102889 -7.7733e-06
3:131490723 A G 0.191968 7.9881e-05
3:131494902 A G 0.035372 -3.3760e-06
3:131498382 A C 0.071457 1.2180e-06
3:131504639 G A 0.545247 -8.7633e-08
3:131515904 C T 0.048563 -6.1274e-06
3:131521466 A C 0.102035 -7.9211e-06
3:131526063 G A 0.052677 -1.1212e-05
3:131527785 A G 0.261093 4.6124e-05
3:131535978 A G 0.032244 7.0878e-06
3:131537596 T G 1.808294 3.2002e-05
3:131560156 A G 0.457490 9.0173e-06
3:131564585 A G 0.037894 5.2861e-06
3:131567923 T C 0.051558 -4.9349e-06
3:131579795 G A 0.211047 1.7600e-07
3:131579888 T C 0.026661 3.5037e-06
3:131585607 A G 0.053693 5.0356e-06
3:131589742 A G 0.508270 -5.0475e-05
3:131591655 G A 0.044242 -3.6164e-06
3:131596981 G T 0.046751 5.5130e-06
3:131601469 G A 0.037398 -2.0346e-05
3:131606423 A C 1.272594 -2.7156e-05
3:131607283 A G 0.067636 1.3836e-05
3:131615545 G A 0.766211 9.1721e-06
3:131624120 G C 0.196918 6.2253e-05
3:131629716 T C 0.556255 9.1875e-06
3:131635247 A G 0.040733 -1.6350e-05
3:131644501 C T 0.120785 -1.1062e-05
3:131649238 T C 0.022755 1.6512e-05
3:131651129 T C 0.330500 -2.3670e-05
3:131664194 G A 0.250414 5.5610e-04
3:131677181 G A 1.172310 -6.5159e-05
3:131678787 C T 0.635338 -2.3617e-05
3:131693385 G T 0.049314 8.3684e-06
3:131694705 C T 1.246559 9.4786e-06
3:131702808 A C 0.132821 5.6531e-06
3:131706844 C A 0.133178 5.5131e-06
3:131713566 T G 0.666352 2.3828e-06
3:131714701 C T 0.413520 9.3298e-06
3:131720304 G A 1.967178 -8.8722e-06
3:131725421 C T 1.858710 -1.6138e-05
3:131725999 G A 0.117001 -2.5118e-05
3:131732419 C A 0.078216 9.0206e-06
3:131737150 C T 0.056933 1.3202e-06
3:131743925 A G 0.044079 1.9206e-05
3:131744779 A G 1.861603 -1.3409e-05
3:131746547 A C 1.858554 -1.6001e-05
3:131749860 A C 0.125916 1.7189e-05
3:131750352 T C 0.636678 -2.4427e-07
3:131751775 C A 0.278843 1.7318e-05
3:131760979 G T 0.042001 -2.8567e-05
3:131762110 C T 0.065120 -1.4692e-05
3:131774577 T G 0.031918 9.2217e-08
3:131774673 T C 0.027817 -2.2378e-05
3:131778114 C T 0.050725 -7.0573e-06
3:131781665 G C 0.127521 1.0635e-07
3:131785805 A G 0.065634 5.7085e-06
3:131797128 T A 0.036589 -1.2350e-05
3:131797662 T C 0.148416 1.4925e-05
3:131798394 T G 0.072301 -4.3946e-06
3:131801692 G A 0.040774 -3.5216e-05
3:131802869 G A 0.032883 -4.8275e-06
3:131807866 T C 0.621501 2.3601e-07
3:131808371 G A 0.111531 1.1147e-05
3:131810977 A C 0.122193 9.3884e-05
3:131811240 C T 1.127470 1.6830e-05
3:131813900 A G 0.390884 1.1240e-05
3:131815533 A G 0.104225 -5.2850e-06
3:131817589 C T 0.038041 6.7324e-06
3:131837290 T C 0.194521 1.5657e-06
3:131839051 C T 0.297355 6.4548e-06
3:131841449 T C 0.096456 1.3364e-05
3:131843260 A G 1.360578 6.6620e-06
3:131845893 G A 0.548092 -1.7563e-05
3:131848591 A G 0.136425 9.1904e-06
3:131850710 T G 0.312875 1.5013e-05
3:131855604 G A 0.040638 -3.0905e-05
3:131867890 T C 0.035804 1.3537e-05
3:131869688 C T 0.040835 -3.0579e-05
3:131869814 T C 0.040975 -3.2072e-05
3:131870878 G A 0.411457 2.6785e-05
3:131873583 A G 1.286183 -9.1680e-06
3:131880738 G A 0.091391 1.7158e-05
3:131889422 C T 0.261429 -8.0197e-06
3:131898069 T C 0.041158 -2.4775e-05
3:131899018 G T 0.034342 -1.1251e-05
3:131924008 G T 0.415798 2.8431e-05
3:131930446 A G 0.592936 -8.9935e-06
3:131936054 A G 0.058681 -3.0031e-05
3:131943223 G A 0.457167 -6.8430e-05
3:131948139 T C 1.857061 -1.3849e-05
3:131949070 T G 0.020970 7.8586e-07
3:131959227 G T 0.518310 4.1162e-05
3:131962071 G A 0.258859 1.4751e-05
3:131986969 T C 0.556422 -3.0210e-05
3:132003633 G A 0.259002 2.4098e-06
3:132006337 C T 0.148630 5.3940e-06
3:132009662 A G 0.225568 -3.0340e-06
3:132009945 G C 0.050430 -7.8065e-06
3:132016409 G T 0.092309 1.5827e-05
3:132029353 G T 1.811330 -4.3687e-06
3:132032063 T C 0.050491 -1.2031e-05
3:132039889 T C 0.722136 -1.8947e-06
3:132043246 G A 0.148899 1.3120e-05
3:132058350 A T 0.318084 3.4788e-05
3:132059280 G A 0.493437 6.3008e-06
3:132068483 G A 0.055098 -2.2803e-05
3:132073325 A G 1.162022 -4.8173e-06
3:132081173 G T 0.417369 4.0201e-05
3:132086050 G A 0.062475 -1.1038e-05
3:132097668 T C 0.051643 -1.0344e-06
3:132098774 T C 0.062880 9.5843e-06
3:132099515 C A 0.366817 4.1477e-05
3:132104531 T G 0.482652 7.5940e-08
3:132106324 A C 0.123376 -3.8202e-06
3:132110452 C T 0.130472 -6.5650e-07
3:132112618 C A 0.054870 -2.4277e-06
3:132118786 G T 0.073970 -1.6741e-05
3:132127681 C T 0.191505 1.2459e-05
3:132137259 G A 0.307718 -2.1032e-06
3:132141174 T C 0.031676 -5.0682e-06
3:132146434 C G 0.728449 1.8440e-06
3:132149455 G A 0.132998 6.1996e-06
3:132158769 T C 0.036670 5.5661e-07
3:132163522 C T 0.800798 7.5045e-06
3:132184093 T A 0.922555 4.7745e-08
3:132188163 G A 0.116478 1.0146e-05
3:132193770 A G 0.025417 2.1380e-05
3:132205571 G A 0.028518 -1.4327e-06
3:132209203 G A 0.224137 6.6649e-06
3:132216443 G A 0.040760 3.2726e-06
3:132218075 T C 0.037150 -2.5367e-05
3:132218623 T G 0.931929 3.8599e-06
3:132221139 T C 0.054217 6.2368e-06
3:132226100 G A 0.114904 1.4804e-05
3:132240307 A T 0.039645 4.8682e-06
3:132242660 A C 0.090626 3.6001e-06
3:132250950 A G 0.180058 1.0108e-05
3:132256930 A G 0.059565 -1.6839e-05
3:132259405 T C 0.087287 -9.6254e-06
3:132260187 G A 0.112082 3.5881e-05
3:132260432 G A 0.045364 -8.0899e-06
3:132260927 C T 0.042022 4.5424e-06
3:132267339 G A 0.410852 1.3110e-06
3:132269021 A C 0.087216 -8.2577e-06
3:132281273 T C 0.027144 1.5980e-05
3:132287727 C T 0.095389 -7.7911e-06
3:132292939 C G 0.066198 5.0818e-05
3:132294075 T C 0.792900 -7.6378e-07
3:132308259 C T 0.031921 8.0178e-06
3:132312166 T C 0.097402 -1.0364e-05
3:132324108 T C 0.024220 2.2694e-05
3:132335229 A G 0.202816 1.0389e-05
3:132337477 A C 0.031323 1.1503e-05
3:132361596 A G 0.119691 1.8406e-05
3:132374053 A G 1.875046 7.9264e-07
3:132374477 T C 0.031309 9.4651e-06
3:132401600 T C 0.260658 4.7598e-06
3:132412266 C T 0.057171 -6.0762e-06
3:132413941 C A 0.518269 9.2587e-06
3:132415424 C T 0.174435 4.0901e-06
3:132428700 G A 0.024775 1.3056e-05
3:132432857 C T 0.322439 -1.3277e-05
3:132435823 T C 0.606654 -1.4469e-05
3:132446336 T G 0.715105 -1.6992e-05
3:132454295 A T 0.058871 5.3470e-06
3:132469727 T C 0.030598 -9.0989e-06
3:132474115 C T 0.264258 -7.1282e-07
3:132491193 A C 0.091455 3.6879e-06
3:132491639 T C 0.227016 -2.5196e-05
3:132493656 C T 0.230620 -2.5340e-05
3:132497845 G A 0.685054 -6.7629e-05
3:132521565 G A 0.345527 2.3406e-05
3:132523412 G A 0.025869 -1.8462e-05
3:132539732 G A 0.239392 -2.0074e-05
3:132546781 G A 0.035096 -1.2645e-05
3:132554001 C T 0.553335 -3.0756e-05
3:132554610 G A 0.019974 1.5830e-05
3:132558168 G A 0.045649 -6.0163e-07
3:132575949 G T 0.030677 -2.0412e-05
3:132588681 A G 0.095708 8.0463e-06
3:132588885 A G 0.313491 -1.6361e-05
3:132595890 C T 0.303098 2.9436e-05
3:132597194 A G 0.082673 -1.2905e-05
3:132610752 A G 1.295931 1.9432e-05
3:132614374 A G 0.941261 3.0053e-05
3:132619325 C T 0.099176 1.1222e-05
3:132620368 G A 0.168900 5.6279e-05
3:132621902 A G 0.289736 -7.1079e-06
3:132624113 G T 1.876495 3.0185e-05
3:132640166 G T 0.036953 3.2998e-06
3:132641715 C T 0.370139 2.5097e-06
3:132642505 G C 0.123461 -2.6563e-06
3:132643489 C T 1.911394 -1.5495e-05
3:132653345 T C 0.822247 -9.8755e-06
3:132653416 C T 1.068323 -4.1687e-05
3:132656137 T C 0.039962 -1.1539e-05
3:132662157 C T 0.870229 -1.8881e-05
3:132682787 G A 0.077115 -1.6768e-05
3:132687517 C T 0.749000 8.7021e-06
3:132690125 A G 0.049950 2.4769e-05
3:132693193 T C 0.041168 6.0238e-06
3:132693588 C A 0.250842 1.6006e-05
3:132700190 A G 1.278612 -6.5372e-06
3:132711295 C T 0.097109 -1.9142e-05
3:132712999 T C 0.048923 -1.7692e-05
3:132725363 C A 0.850778 3.5547e-05
3:132727912 C T 0.058195 1.2526e-05
3:132736205 T C 1.093026 5.4770e-06
3:132738894 C T 0.044776 1.5740e-05
3:132742822 G C 0.071709 -2.9696e-06
3:132749539 G T 0.058705 -2.9492e-05
3:132751699 T C 0.866278 2.2432e-05
3:132795728 A G 0.311332 9.0795e-07
3:132799294 T C 0.278901 7.2117e-06
3:132799599 T C 0.048679 2.3813e-05
3:132802149 A C 0.028606 -1.9206e-06
3:132803168 A G 0.538892 -1.1516e-05
3:132803276 A G 0.041060 -1.7318e-05
3:132822501 T C 0.042780 -1.5827e-05
3:132822811 T A 0.048978 4.2806e-05
3:132824981 G A 0.608949 1.8511e-05
3:132837827 G A 0.227224 -5.8707e-06
3:132842203 A G 0.022932 -3.9625e-06
3:132856174 T C 0.056179 -5.5561e-06
3:132856762 A G 0.272754 -1.0767e-07
3:132858738 A G 0.027127 7.8298e-06
3:132860594 G A 0.978663 1.4965e-05
3:132862516 G T 0.601323 4.0636e-06
3:132881888 A G 0.050083 6.1902e-06
3:132882254 C T 0.147743 4.9140e-06
3:132888446 G A 0.420422 -1.4701e-05
3:132902932 A G 0.079641 3.2512e-05
3:132904156 T C 0.208888 2.3969e-05
3:132912178 G A 0.063172 -1.4959e-06
3:132912300 A G 0.394376 -5.5068e-07
3:132919608 A G 0.052813 -1.4268e-05
3:132933120 G T 0.762631 -1.9103e-05
3:132955302 C G 0.544669 -1.4802e-05
3:132987108 G A 0.038466 1.3895e-05
3:132988414 A G 0.036728 -2.5254e-05
3:132998341 A G 0.123233 -5.3296e-06
3:132999248 A G 0.305630 3.0287e-05
3:133007032 G A 0.036368 -9.0154e-07
3:133011890 A G 0.210636 4.1652e-05
3:133046042 C A 0.040454 -3.0266e-06
3:133051572 A G 0.577208 -3.0447e-05
3:133053631 C A 0.034603 1.5053e-06
3:133067563 A G 0.132851 -2.0849e-06
3:133067850 A C 0.767935 -1.0454e-05
3:133090106 T C 0.156769 3.5126e-05
3:133091120 T C 0.359310 7.8351e-06
3:133094559 G A 0.618557 1.7529e-05
3:133094797 T C 0.076034 -1.0091e-05
3:133095492 A G 0.098207 -1.1712e-06
3:133098806 T C 0.143078 -1.0670e-05
3:133099245 A G 0.877977 2.1694e-05
3:133101390 T C 0.796041 -3.2022e-05
3:133101675 A C 0.027199 2.7562e-05
3:133103259 A G 0.090207 -2.8403e-05
3:133109606 C T 0.210602 2.7252e-05
3:133110276 G A 0.768696 1.6945e-05
3:133112872 A C 1.965720 1.3226e-06
3:133113151 T C 0.098034 5.6954e-06
3:133115883 A G 0.051796 2.6348e-05
3:133117109 C T 0.129084 -9.9701e-06
3:133119626 A G 0.965441 1.8029e-05
3:133130924 A C 0.080953 9.2311e-06
3:133132225 T G 0.051752 -2.8668e-06
3:133137199 T C 0.133358 -1.8629e-05
3:133138036 A G 0.870412 5.6292e-05
3:133138766 T C 0.251434 -9.1341e-06
3:133141008 C T 1.942417 1.0277e-05
3:133144079 C T 1.630599 7.5103e-06
3:133146527 T C 1.293775 5.5714e-06
3:133146549 A C 0.115985 -4.8182e-06
3:133147649 T C 0.049954 -3.3590e-06
3:133147669 T C 0.220213 6.6103e-06
3:133158508 A G 1.159751 -1.3864e-06
3:133159505 G A 0.055077 1.2720e-05
3:133162914 G A 0.194847 -1.2580e-06
3:133164013 A T 0.205937 -2.3091e-05
3:133171359 G T 0.469981 -1.3684e-05
3:133177684 T C 0.054492 -2.9525e-06
3:133181611 A T 0.790860 2.8933e-06
3:133182757 T C 0.074402 -1.2679e-05
3:133184552 T G 1.807573 1.5305e-05
3:133185834 C T 0.798506 1.6727e-05
3:133186685 T C 0.037473 2.0771e-07
3:133188284 C T 0.038370 1.7565e-05
3:133191093 G A 1.021103 1.8718e-05
3:133191673 A G 0.034634 1.3392e-05
3:133193125 A C 0.031530 -3.1535e-05
3:133195403 C T 0.786416 -1.2011e-05
3:133197472 T C 0.528863 -1.5339e-05
3:133210889 C T 0.862117 -3.3404e-06
3:133220254 A G 0.034165 -1.2778e-05
3:133223673 T C 0.863654 -1.8666e-05
3:133226503 C T 0.026087 -1.5458e-05
3:133227288 A C 0.257560 -1.5081e-05
3:133227972 A C 0.765456 1.0869e-05
3:133231752 T C 0.027488 -4.3654e-06
3:133234717 T C 0.521512 -2.3640e-05
3:133235723 G C 0.028552 9.7505e-06
3:133235994 C A 0.260821 -1.4803e-05
3:133241013 A G 1.076768 7.7221e-06
3:133241106 T C 0.444020 -9.5448e-06
3:133242806 C G 0.127871 1.0574e-05
3:133243273 A G 0.059408 3.0718e-06
3:133245961 C T 0.359201 2.7018e-05
3:133249788 G A 0.266590 4.9559e-07
3:133251780 G A 0.048209 -1.5306e-05
3:133252098 C G 0.021303 -1.7826e-06
3:133252743 T C 0.665012 6.9371e-06
3:133261407 C T 0.093400 2.1136e-05
3:133265737 C A 1.277827 1.6603e-06
3:133277125 T C 0.445958 1.3063e-05
3:133289048 G A 1.273217 1.6847e-05
3:133293618 G A 1.311764 -1.8400e-05
3:133297806 G A 0.198631 -7.4404e-06
3:133298183 T G 0.027991 -2.5371e-05
3:133298732 T C 1.315337 -2.2766e-05
3:133301508 A G 1.673855 -4.7239e-06
3:133325586 T C 0.070176 1.5885e-05
3:133329943 A G 1.449922 6.9712e-06
3:133341988 C T 0.638956 4.1288e-06
3:133365891 G A 0.103487 6.5490e-06
3:133366253 C A 0.101029 -2.3821e-05
3:133367858 C T 0.192110 -2.6489e-05
3:133368362 G T 1.526480 8.4027e-06
3:133371471 A G 0.144673 2.7142e-05
3:133378156 T C 0.115744 8.0197e-06
3:133379740 G A 0.047159 -3.2421e-06
3:133382504 G A 0.023513 4.7867e-06
3:133384853 A G 0.415849 -6.8616e-06
3:133394930 A G 0.407244 3.3797e-06
3:133399702 T C 0.899365 -7.5959e-06
3:133400037 T C 0.057287 4.0663e-06
3:133407510 G A 0.051708 -5.4757e-06
3:133410661 G A 1.059120 6.8435e-06
3:133424325 C T 1.655278 6.2164e-06
3:133427917 G A 0.059548 -9.5490e-06
3:133428444 C T 0.063934 1.5419e-05
3:133429086 C T 1.274804 3.9341e-06
3:133431359 A T 0.132188 2.3293e-05
3:133433239 A C 0.035277 3.1542e-05
3:133437778 G A 1.070839 2.2023e-06
3:133450039 T C 0.671611 -1.0050e-06
3:133452444 G A 0.396304 3.4731e-06
3:133464102 G T 0.090976 2.3936e-05
3:133467517 A G 0.059160 -7.8480e-06
3:133475722 T C 0.187691 -5.8073e-06
3:133475812 A G 0.087290 1.7433e-05
3:133481128 C T 0.917313 -2.6563e-06
3:133484029 A G 0.680791 -5.1736e-06
3:133494354 T C 0.328028 6.5421e-06
3:133518033 G A 0.059663 -1.3619e-05
3:133522334 G A 0.677700 -7.1658e-06
3:133524717 C G 0.528659 1.7005e-05
3:133529387 T C 0.051137 9.9893e-06
3:133536917 C T 0.296849 -8.3298e-07
3:133537067 G A 0.552852 1.6803e-05
3:133538015 G A 0.659222 -4.6911e-06
3:133541004 C G 0.038687 -6.0029e-06
3:133543917 A G 0.313600 5.7474e-06
3:133544998 G A 0.420045 1.6673e-05
3:133551203 T C 1.611774 -1.6964e-05
3:133551642 C T 0.421632 3.3463e-06
3:133556345 C T 0.924993 1.9061e-05
3:133558154 C A 1.307803 1.2175e-05
3:133560423 A G 0.192311 -1.1933e-05
3:133560860 C T 0.044007 -2.5246e-05
3:133561398 T C 0.035073 3.7468e-08
3:133561439 C T 0.050056 -6.8768e-06
3:133562939 C T 0.321647 -9.1956e-06
3:133568285 T C 0.568076 1.0970e-05
3:133570926 A C 0.060649 -5.9514e-06
3:133571302 T C 0.390925 1.4442e-05
3:133574051 A G 0.033495 1.0482e-05
3:133574652 A C 0.537311 -1.1764e-05
3:133575330 G C 0.139726 5.2980e-06
3:133576401 A G 1.282059 -1.0655e-05
3:133576724 G C 0.359609 -4.9157e-07
3:133577079 A G 0.023683 2.1289e-05
3:133579783 T C 0.082922 -2.0392e-05
3:133581459 G A 0.398306 -2.8085e-06
3:133586602 G A 0.077200 9.5436e-06
3:133587348 T C 0.982671 -3.5436e-06
3:133589324 T C 0.313678 1.3341e-05
3:133589404 A G 0.033944 -2.0603e-05
3:133589531 C T 0.115846 -1.5904e-05
3:133591578 A G 0.116580 -2.1499e-06
3:133601021 A G 0.619271 4.7973e-06
3:133601822 C T 0.021691 -5.7057e-06
3:133605674 C T 0.065994 1.5781e-05
3:133607901 C T 0.052116 2.1595e-05
3:133612103 A G 0.084224 -1.4143e-05
3:133612417 G T 0.062020 -9.8453e-06
3:133618839 G T 0.020766 -1.2200e-05
3:133621122 T G 0.021919 -1.1555e-05
3:133622979 G A 0.199342 -6.7230e-06
3:133630129 T C 0.462842 1.9105e-05
3:133630445 G C 0.175468 4.6842e-06
3:133634991 A G 0.304906 2.4048e-05
3:133636566 G A 0.971941 2.0850e-05
3:133637933 A G 0.417396 -1.0205e-05
3:133642071 T C 0.138478 -5.6141e-06
3:133644169 C T 1.391187 1.5590e-05
3:133644919 G C 0.093771 -1.9223e-05
3:133645051 T G 0.077411 1.3661e-05
3:133647212 C G 0.021269 3.2471e-05
3:133652406 T C 0.650321 9.3936e-07
3:133655093 A C 0.072664 -3.0684e-05
3:133655923 A G 0.059595 -1.9534e-05
3:133656433 C A 1.585038 2.3030e-05
3:133658566 T C 0.200549 1.5009e-05
3:133663681 G A 0.826908 -3.8583e-06
3:133666209 T C 0.391085 -6.1999e-07
3:133681670 T C 0.243053 -1.0805e-05
3:133681762 A C 1.036854 -2.6270e-05
3:133684820 A G 0.475139 -1.0244e-05
3:133685621 A G 0.046567 1.9003e-05
3:133690000 T C 0.192801 1.6678e-05
3:133691175 C G 0.409060 -6.3373e-06
3:133691495 T C 0.064063 -1.9080e-06
3:133694981 T C 0.035739 1.8664e-05
3:133701960 A C 0.809195 -3.2814e-06
3:133708479 A G 0.500620 1.0132e-05
3:133712196 T G 1.318414 3.6941e-06
3:133712641 G A 0.110246 1.6752e-07
3:133713821 C G 0.771722 4.4795e-07
3:133717101 C A 1.540426 5.2837e-06
3:133717102 A G 0.102457 -1.8830e-06
3:133718415 G A 1.527363 4.6741e-06
3:133719806 G A 0.172837 -1.0593e-05
3:133722697 G A 0.131335 -2.2909e-06
3:133725236 T C 1.665961 -7.1595e-06
3:133726727 C T 0.047778 -6.1347e-06
3:133731044 C T 0.144662 -7.0162e-08
3:133732298 G A 1.201049 2.6703e-05
3:133736736 T C 0.148531 1.3907e-05
3:133738545 T C 1.496394 2.8167e-05
3:133746476 T C 0.116984 -2.1194e-06
3:133749798 G A 0.050005 1.8922e-05
3:133756203 T G 0.055811 3.0709e-06
3:133756381 A G 1.364264 1.1808e-05
3:133759795 A G 0.048556 -8.3538e-07
3:133769778 T C 1.574624 6.6218e-06
3:133770802 T G 0.262103 -6.5043e-06
3:133771765 A G 0.883995 4.2677e-05
3:133774735 A G 0.041886 -2.2271e-06
3:133780139 T C 0.079325 5.7706e-06
3:133781437 C A 0.593538 -1.2871e-05
3:133784719 T C 0.059425 8.1207e-07
3:133794643 T C 0.029534 3.4729e-06
3:133795780 G A 0.966087 -9.2696e-06
3:133800128 C A 0.278014 -6.4796e-06
3:133831955 T G 0.148423 -1.8751e-05
3:133856908 T C 0.041682 1.0707e-05
3:133863266 T A 0.092343 7.8552e-05
3:133866774 C T 0.045932 -2.2417e-05
3:133868390 T C 0.047298 -1.3685e-06
3:133868797 C T 0.092173 1.5646e-05
3:133872410 C T 0.113969 -5.8227e-06
3:133874152 T C 1.067901 5.1458e-05
3:133881331 G A 0.021572 1.2488e-05
3:133883410 C T 1.304281 4.0491e-05
3:133883502 G A 0.022221 9.9694e-06
3:133897814 C T 0.044874 8.0781e-06
3:133909606 C T 0.057437 1.9082e-06
3:133910687 C A 0.032094 -3.9249e-06
3:133910998 G A 0.067680 -6.4201e-06
3:133922989 C T 0.048451 1.7008e-05
3:133936134 T C 0.096467 8.1558e-05
3:133936769 T G 0.762601 4.9512e-05
3:133941320 T C 0.242448 -8.1090e-06
3:133942941 C T 1.042763 4.5553e-05
3:133965333 A C 0.036215 -3.8240e-06
3:133986714 C T 0.519693 -1.0888e-05
3:134003345 G T 0.116730 -1.6205e-05
3:134004993 A G 0.313606 5.0193e-06
3:134006734 T C 0.096490 -8.7606e-06
3:134007733 T G 1.115682 5.7208e-05
3:134013365 G A 0.022398 -8.1427e-06
3:134013835 A G 0.037565 6.5625e-06
3:134016696 T C 0.296135 1.0332e-05
3:134018030 A G 0.023313 -4.8322e-06
3:134018336 A G 0.395399 -2.9612e-06
3:134018781 A G 0.041808 1.3214e-06
3:134021527 A G 0.232034 3.1757e-05
3:134022111 G A 0.051613 8.0777e-07
3:134025422 T C 0.021354 4.9009e-05
3:134027322 G A 0.529985 -9.0626e-06
3:134031710 A G 0.019943 -2.8083e-06
3:134032730 A G 0.066773 7.0682e-06
3:134032960 A G 0.466853 1.0326e-05
3:134033987 G A 0.058508 1.0756e-06
3:134036544 C T 1.273954 1.2551e-05
3:134041898 C T 0.117620 -6.5299e-05
3:134046332 A G 0.053598 3.1105e-06
3:134055613 A G 0.054037 6.8137e-07
3:134057650 A G 0.690626 2.3602e-07
3:134058313 G T 0.062700 -2.8963e-06
3:134063875 T C 0.038081 -7.8953e-06
3:134068071 C T 1.965822 3.0736e-06
3:134075437 A G 0.023863 -4.6072e-07
3:134077470 G C 1.291457 3.4436e-06
3:134087144 G A 1.301717 1.6284e-05
3:134090932 C T 1.163518 -9.2432e-06
3:134095735 A G 0.549435 1.1618e-05
3:134100666 T C 0.051154 -2.0483e-05
3:134103094 G A 0.722989 6.2480e-06
3:134108539 T C 0.821088 -7.7699e-06
3:134109630 C T 0.978840 -7.5074e-06
3:134109877 T C 0.277980 2.1469e-05
3:134111928 T C 0.063631 -1.1361e-05
3:134113349 G A 0.133610 6.7781e-06
3:134115209 C T 0.056345 1.7037e-05
3:134120357 G A 0.588370 -1.6916e-05
3:134121100 G A 0.030904 1.7360e-06
3:134126150 C T 0.587394 -1.1899e-05
3:134127388 C G 0.045061 -2.4594e-06
3:134131069 G A 0.191971 8.7894e-06
3:134134236 A G 0.774061 -5.8783e-06
3:134135275 C T 0.057940 3.1654e-05
3:134138009 T C 1.425246 -2.6673e-05
3:134139460 T G 0.917265 -3.6909e-07
3:134141848 T C 0.900280 -5.5890e-06
3:134145835 A G 0.153009 1.0814e-06
3:134146709 C T 0.704882 -9.1330e-06
3:134150003 T C 0.350600 -6.0449e-06
3:134156355 G A 0.882244 -1.0189e-05
3:134159458 T G 0.731635 -1.1153e-05
3:134167544 C A 1.954259 -3.1678e-06
3:134168117 A C 0.058922 2.4557e-06
3:134172488 C A 1.880571 -4.7470e-06
3:134194130 C T 0.052527 1.7317e-05
3:134197429 A G 0.057032 -7.5317e-06
3:134203600 G T 0.283236 1.0109e-05
3:134205957 G A 0.066779 9.5385e-06
3:134207134 A C 0.330942 1.1994e-05
3:134209956 G A 0.537655 3.2967e-06
3:134215493 G A 0.046027 -8.3908e-06
3:134241818 T C 0.025675 -6.4483e-06
3:134253645 G A 0.299932 -8.2563e-06
3:134254989 G C 0.649679 4.6907e-06
3:134278270 T C 0.717597 -5.8807e-06
3:134281531 T C 0.154277 1.8679e-05
3:134310791 A G 1.349281 -7.4165e-07
3:134322877 A G 0.050576 1.1405e-06
3:134328333 G A 1.264496 -2.0956e-06
3:134332763 T C 0.033743 -9.7775e-06
3:134337140 A G 0.035593 9.5799e-06
3:134339879 T C 0.056223 1.5438e-05
3:134346322 A G 0.068908 4.4971e-06
3:134370467 T C 0.049246 6.9218e-06
3:134370556 T G 1.843428 2.8155e-05
3:134372486 G T 1.256323 1.4150e-05
3:134373455 G A 0.046183 3.2568e-06
3:134373892 T C 0.134596 1.8351e-06
3:134377050 A C 0.058851 1.4306e-05
3:134377556 A G 0.033825 3.3376e-05
3:134378076 T C 0.032244 2.7004e-06
3:134382366 T C 0.139434 1.9094e-05
3:134383242 G A 0.099771 -1.0652e-05
3:134385565 A G 0.054962 -1.3203e-06
3:134390900 G A 0.700928 -1.5473e-05
3:134395283 A G 0.055737 2.0409e-05
3:134395599 A G 1.838961 2.3308e-05
3:134398090 T C 0.471338 5.5438e-06
3:134400604 T C 0.124923 2.4910e-05
3:134402587 T C 0.520608 6.3914e-06
3:134407470 T G 0.049457 7.0600e-06
3:134407864 A C 1.917599 9.8714e-06
3:134415518 A G 0.022463 -1.9095e-05
3:134426429 A G 0.057443 -9.8870e-06
3:134432509 T G 1.329715 1.2850e-05
3:134432930 G T 0.372376 -7.5659e-07
3:134436004 A G 0.074827 -8.6919e-06
3:134454170 G A 0.040451 1.3231e-05
3:134468296 A G 0.404130 -6.6569e-06
3:134469076 T G 0.087314 2.6155e-05
3:134470368 G T 0.038557 1.9086e-06
3:134472009 C T 0.100237 -2.6001e-05
3:134477133 G A 0.336310 -5.1389e-06
3:134483030 A G 0.051817 6.5077e-06
3:134483656 A G 0.042335 -7.2425e-06
3:134488697 G A 0.184094 1.4356e-05
3:134492589 G A 0.101352 1.0819e-05
3:134501883 G A 0.062992 -1.6069e-05
3:134506491 A G 1.667066 1.9365e-06
3:134512481 A G 0.021439 6.7155e-06
3:134517466 T C 0.159387 -1.5204e-05
3:134524637 T C 0.084635 1.5719e-05
3:134525059 G A 0.103191 1.6727e-05
3:134527775 A G 0.066813 -2.1478e-06
3:134533302 C A 1.424553 -1.4670e-05
3:134537888 T A 1.490887 1.8518e-06
3:134544282 A G 0.106231 3.0670e-05
3:134546369 T C 0.043212 -2.0993e-06
3:134548296 T C 0.055839 4.3049e-06
3:134550328 A G 0.289838 -2.2412e-05
3:134555867 T C 0.099968 -1.1780e-05
3:134567752 G A 0.191009 -4.5183e-06
3:134576446 A G 1.339214 1.0007e-05
3:134579672 A G 0.473524 6.3620e-06
3:134589411 A G 0.026233 2.2806e-05
3:134590551 T C 0.025118 -3.1073e-06
3:134599234 T C 0.120225 1.2292e-05
3:134600445 G A 0.134667 8.4587e-06
3:134602767 T C 0.133579 6.0627e-06
3:134603490 C T 0.976409 -1.3379e-05
3:134614769 C T 1.118586 -1.1974e-05
3:134617897 C T 0.162685 2.8713e-06
3:134618819 G A 0.898903 4.1365e-06
3:134618953 A G 0.223028 -7.6313e-06
3:134624806 A C 0.237236 -6.4229e-08
3:134625557 C A 0.027148 -1.7364e-05
3:134625614 G A 0.194857 -6.6414e-06
3:134626160 A C 0.087862 -3.1966e-06
3:134626339 A G 0.567577 6.5910e-06
3:134629569 C G 1.002438 -2.1279e-06
3:134630495 G T 1.940061 5.6769e-06
3:134634318 C T 0.517042 3.9115e-06
3:134636524 C A 0.452989 -5.7715e-06
3:134638836 C T 0.496908 -8.5153e-06
3:134645601 G A 0.147651 5.9184e-07
3:134646002 G T 0.040998 1.0917e-05
3:134650449 C T 0.795507 5.9950e-06
3:134650491 A G 0.040492 3.5483e-06
3:134651011 T C 0.047285 -1.6968e-05
3:134652576 C T 0.960331 4.5222e-06
3:134654788 A G 0.027124 1.0403e-05
3:134657809 G T 0.164854 -5.2414e-06
3:134659551 C T 0.591766 -1.5388e-05
3:134667721 G A 0.024418 -1.3401e-06
3:134669827 T C 0.039282 9.6631e-06
3:134670080 C A 0.094750 2.4427e-05
3:134679199 C T 0.027199 4.4272e-06
3:134682633 A G 0.890077 -1.6135e-07
3:134684152 G A 0.059154 8.8224e-06
3:134693397 T G 0.697518 -4.2108e-06
3:134693427 T G 0.076754 -2.1363e-05
3:134696331 T C 0.259865 3.6730e-06
3:134710656 G A 1.193239 -5.2461e-06
3:134713218 C T 0.061979 -3.1924e-06
3:134716185 T C 0.023530 3.7541e-06
3:134716713 T G 0.021164 2.8153e-06
3:134718561 A G 0.029062 -5.4937e-06
3:134726153 G A 0.068462 3.1030e-05
3:134729959 G A 0.147661 2.9917e-06
3:134732732 A C 0.474908 -2.5847e-05
3:134733516 T G 1.831416 1.7928e-05
3:134743897 C A 0.064491 -2.3357e-06
3:134751733 C G 0.814982 5.0299e-06
3:134753876 C T 0.581971 -7.9557e-08
3:134763397 T C 0.048294 -1.1316e-05
3:134763766 T C 0.171195 -7.4782e-06
3:134767543 G A 0.027668 -1.6796e-05
3:134768915 T C 1.219482 1.0729e-05
3:134778492 A G 0.982991 6.6132e-06
3:134784158 G A 0.064199 -1.6235e-05
3:134795700 G A 0.037806 -1.2591e-05
3:134796185 G A 0.095763 3.7495e-06
3:134802379 T G 0.112385 -5.1485e-06
3:134804491 A G 0.037252 -3.6532e-07
3:134806169 A G 1.882812 3.0455e-05
3:134810466 A G 0.020753 -4.3328e-06
3:134815187 T A 0.179579 -2.2853e-05
3:134816062 T C 1.302122 1.2222e-05
3:134816828 C A 0.804935 1.2257e-05
3:134818474 A G 0.095120 -3.2780e-06
3:134820184 G A 1.138019 -3.4748e-06
3:134826628 G A 0.626563 -9.6167e-06
3:134829562 G A 0.093213 1.6834e-06
3:134838234 A G 0.102212 8.4287e-06
3:134845693 G T 0.263581 2.2091e-05
3:134846810 G A 0.460231 5.8569e-07
3:134848853 G A 0.396803 -1.0824e-05
3:134854242 G A 1.585939 -1.4184e-05
3:134858609 A G 0.083452 1.9330e-05
3:134868129 T C 0.034236 -6.8238e-06
3:134871028 T G 0.026063 -8.6742e-06
3:134876919 A G 0.097432 1.8626e-05
3:134877296 C T 0.610741 -1.8613e-05
3:134886890 C A 1.530610 -5.5344e-06
3:134891032 C T 1.970745 -7.4628e-07
3:134891709 G A 0.100747 -1.7484e-05
3:134892267 G C 0.126779 -1.8385e-05
3:134892890 C T 0.047734 7.7313e-06
3:134898742 T C 0.823702 -7.2279e-06
3:134904809 T C 0.092210 1.3413e-05
3:134906285 A G 0.031822 1.8811e-05
3:134909559 A G 0.803830 -7.1608e-06
3:134912191 T C 0.056967 1.8028e-05
3:134912920 G A 0.108903 7.4023e-06
3:134913572 T G 0.028895 -5.2039e-06
3:134924048 A C 0.047723 -2.2892e-06
3:134928840 G A 0.157351 8.3770e-06
3:134932805 T C 0.050389 -8.9651e-06
3:134935026 T C 0.037072 -3.7735e-06
3:134935220 A G 0.066232 6.3894e-06
3:134940368 G A 1.491183 9.8089e-06
3:134944083 A G 0.179018 1.0724e-05
3:134954472 A G 0.072794 -1.2272e-06
3:134954743 A G 0.348543 -1.5020e-05
3:134954848 G A 0.412589 -4.7837e-06
3:134955209 T C 0.303053 -2.6743e-05
3:134955715 G A 1.466680 -1.3510e-05
3:134956085 A G 0.066038 -2.0063e-06
3:134958418 G A 0.463260 -1.3805e-05
3:134959888 C T 0.100057 -5.9793e-05
3:134959902 G T 0.023826 1.0650e-05
3:134968429 A C 0.023500 -3.2025e-07
3:134978236 G A 0.240395 -9.4596e-06
3:134980222 A C 0.098857 -5.4492e-05
3:134986454 T C 0.129118 8.3229e-06
3:134987022 A G 0.024941 -7.2056e-06
3:135007293 C T 0.043664 -3.7938e-06
3:135007438 A G 0.045918 2.3170e-05
3:135014596 C A 0.048111 -1.2613e-05
3:135019090 C T 0.479885 -2.5708e-06
3:135021403 G A 0.282685 -2.9218e-05
3:135023787 C A 0.387624 2.5900e-05
3:135025889 A C 0.049930 1.1415e-05
3:135031027 A G 0.034355 -8.5301e-06
3:135034748 C T 0.856086 3.2584e-06
3:135037516 G A 0.048747 2.4350e-06
3:135040301 G A 0.032278 -1.4865e-05
3:135046309 C T 0.318655 2.2665e-05
3:135064378 C T 0.027318 -1.2373e-05
3:135064892 A G 0.027760 -4.9137e-06
3:135069596 T C 0.022197 -5.9130e-06
3:135074959 G T 0.979122 6.2308e-06
3:135083182 G A 0.402508 1.8152e-06
3:135101243 A G 0.041495 8.4287e-07
3:135110121 T G 0.199420 -3.7217e-06
3:135132243 T C 0.071566 -7.4837e-06
3:135136151 C A 0.364301 -4.9029e-06
3:135136722 G A 1.613654 -1.1901e-05
3:135147545 A C 0.214216 1.0071e-05
3:135147636 T C 0.042256 -4.7307e-06
3:135153619 A G 0.339289 -1.5814e-05
3:135163577 A G 0.038602 1.7558e-05
3:135174671 A G 0.298773 -7.3696e-06
3:135174907 T G 0.318645 -1.1287e-05
3:135185359 A G 0.383575 -1.1703e-05
3:135185464 T C 0.023306 -1.9156e-06
3:135204534 C T 0.721191 3.8010e-06
3:135212065 T C 0.078335 2.7815e-05
3:135225679 C A 0.548357 -1.8150e-05
3:135233238 A C 0.182373 9.2660e-06
3:135235358 G A 1.338806 -1.0063e-05
3:135235742 C T 1.152829 3.4371e-06
3:135236995 A G 0.042049 6.1899e-06
3:135249401 G T 0.397953 -2.1327e-06
3:135254156 A G 0.031000 3.5951e-06
3:135257415 A G 0.358974 2.6532e-05
3:135261258 A G 0.059215 8.8429e-06
3:135261283 G C 0.144234 4.3471e-05
3:135267999 A G 0.941418 -8.3889e-06
3:135268608 G A 1.734124 1.5866e-05
3:135268650 T C 0.073718 -2.6060e-05
3:135269747 A G 1.621675 1.2629e-05
3:135273504 G T 0.078182 -1.4252e-05
3:135276133 C T 0.145825 -9.2307e-06
3:135277355 C G 0.765620 7.6246e-06
3:135278749 C T 0.624194 1.6879e-05
3:135282819 T C 0.503544 -1.7749e-05
3:135285741 C T 0.359932 -1.9505e-05
3:135286950 T G 0.028283 1.4956e-05
3:135287284 G T 0.090252 4.7703e-06
3:135290619 A G 0.502725 -2.0260e-05
3:135291733 C T 0.922722 2.4514e-05
3:135293915 G C 0.576702 7.9630e-06
3:135313695 A G 0.070468 -6.1930e-06
3:135316558 A G 0.569497 1.8603e-05
3:135322531 G A 0.072780 -1.0512e-05
3:135336378 C T 0.130312 -2.5261e-05
3:135337113 C T 0.288417 2.2585e-06
3:135339201 A G 0.182088 -3.3183e-05
3:135340074 G A 0.086998 2.7659e-05
3:135347072 T C 0.030850 -1.8162e-06
3:135351777 C T 0.219918 1.9194e-05
3:135374035 T C 1.916181 1.5466e-05
3:135384278 G A 1.917116 1.0727e-05
3:135390368 A C 0.054897 4.1743e-05
3:135392550 T C 1.962605 1.7596e-05
3:135394673 T C 1.906498 -2.4969e-05
3:135405534 G T 0.170739 4.4279e-06
3:135418841 A G 0.102243 3.2783e-05
3:135422942 T C 0.023755 -8.2221e-06
3:135427854 A G 0.029232 -1.5685e-05
3:135430371 C A 0.248071 -1.6238e-05
3:135434791 G A 0.232687 1.7647e-05
3:135449686 G C 0.505404 -8.8556e-06
3:135454527 G T 0.063730 -5.8109e-06
3:135457984 C T 0.422363 2.7839e-05
3:135458294 C G 0.300646 9.5271e-06
3:135469193 T C 0.028678 -4.9918e-05
3:135475923 C T 0.407625 -4.7451e-05
3:135478320 A C 1.793185 -2.3657e-05
3:135485485 C T 0.032523 -1.1575e-05
3:135496946 C T 0.167574 5.3154e-05
3:135497848 A G 0.122880 5.1415e-05
3:135505101 T C 0.055573 2.0276e-06
3:135510082 C T 0.072277 2.0390e-05
3:135521036 T G 0.072746 -1.5537e-06
3:135527345 T C 0.383969 8.0374e-06
3:135532067 T C 0.059776 3.0600e-05
3:135532451 A G 0.050311 -9.9231e-06
3:135535423 T C 0.031401 -2.3472e-06
3:135547810 G A 0.044755 7.7539e-06
3:135550945 A G 0.258900 5.8307e-06
3:135554049 T C 0.024095 7.1155e-06
3:135560388 G T 0.426171 1.4656e-05
3:135569317 C T 0.545774 5.3541e-06
3:135572518 A T 0.133440 -6.6635e-06
3:135572632 T G 1.812677 -6.2519e-06
3:135575480 A G 0.060394 1.3001e-05
3:135587811 C T 0.422404 1.4596e-05
3:135602459 C T 0.199104 2.1488e-05
3:135613972 A G 0.158061 5.7543e-06
3:135624570 C T 0.669575 1.9413e-05
3:135625601 A G 0.233007 -3.1405e-06
3:135646368 G A 0.022894 -8.4079e-06
3:135649501 A G 0.020719 -5.6106e-06
3:135665726 A G 0.060411 -1.5040e-06
3:135690784 C T 0.334767 -1.2793e-05
3:135716966 G A 0.046890 -1.4873e-05
3:135717033 T C 0.083874 5.6610e-06
3:135717467 C G 0.060989 -3.3408e-06
3:135720851 T G 0.536023 -1.8176e-05
3:135721036 T C 0.156514 -2.1401e-05
3:135721085 G A 0.021075 1.4063e-05
3:135721781 G C 0.152190 7.4710e-06
3:135722264 G A 0.646082 1.6392e-05
3:135741565 G A 0.544227 -1.6523e-05
3:135741887 T C 0.080644 4.2377e-05
3:135742367 G A 1.911853 -1.2057e-05
3:135745762 T C 0.026838 -1.3414e-05
3:135746680 A G 0.051654 -2.1232e-06
3:135746796 G T 0.026546 -6.7721e-06
3:135769746 C T 1.183672 -1.4938e-06
3:135781153 G A 0.022639 2.7075e-06
3:135791534 G A 0.048043 -1.1846e-05
3:135809730 A G 0.059854 -2.0843e-05
3:135814009 A G 1.131818 -2.4189e-05
3:135821704 T G 0.045911 7.5313e-06
3:135824130 A G 0.126382 -6.3891e-06
3:135864127 C T 0.027773 -5.4586e-06
3:135898617 A G 0.035351 -2.5308e-05
3:135908786 T G 0.052996 4.2072e-06
3:135914476 A G 1.197676 2.6349e-05
3:135926622 T G 1.547358 3.9373e-05
3:135926784 C T 0.235312 -1.8264e-05
3:135930406 T C 0.490601 1.1423e-05
3:135950696 A G 0.031061 -6.8868e-06
3:135951491 A G 1.049529 1.1251e-05
3:135956305 C A 1.534693 3.6812e-05
3:135956639 A G 0.120340 -1.1044e-05
3:135966726 G A 0.051657 -7.6840e-06
3:135974216 A G 0.480041 2.1872e-05
3:136000349 G A 0.025815 8.0835e-06
3:136004961 A C 0.033485 8.4419e-06
3:136032049 A G 0.185018 -2.3654e-06
3:136054853 G C 0.199124 -1.5449e-05
3:136062523 G A 0.069690 3.5162e-05
3:136069286 C T 1.630076 3.3560e-05
3:136074576 A C 0.039693 -4.9988e-06
3:136087494 C T 0.034991 -1.4699e-05
3:136094304 A G 0.044439 1.3186e-05
3:136101667 G A 0.371798 2.4034e-05
3:136109696 T C 0.253045 -6.4924e-06
3:136150869 A G 0.096416 -1.5419e-05
3:136152562 G A 0.036983 -1.6055e-05
3:136153468 C T 0.817865 2.9463e-05
3:136154334 C G 0.042437 6.0248e-06
3:136163234 C T 0.034474 -9.6621e-06
3:136168126 A G 0.036531 -1.5325e-05
3:136197850 G T 0.035525 1.0811e-05
3:136228566 C A 0.115937 -2.4371e-05
3:136240366 C T 0.486824 1.5594e-05
3:136240403 A G 0.196976 -1.3493e-05
3:136248188 C T 0.028304 2.8037e-05
3:136252872 T C 0.174421 -2.7606e-05
3:136272805 A C 0.683545 6.7096e-06
3:136277501 G T 0.202684 1.8472e-05
3:136287034 T C 0.180371 -1.4551e-06
3:136295540 T C 0.052279 -4.6503e-07
3:136309710 C T 0.798401 3.3299e-05
3:136350891 A G 0.145336 -4.1624e-06
3:136356311 T C 0.077706 2.2488e-05
3:136356464 T C 1.420235 5.6365e-05
3:136362223 A G 0.102137 -1.4603e-05
3:136388635 C T 0.044527 1.0294e-05
3:136394139 T C 0.038095 -3.6400e-06
3:136468000 G A 0.204663 -8.7600e-06
3:136472667 G T 0.037945 1.4935e-05
3:136483725 T G 0.294493 -2.5409e-05
3:136489602 A G 0.299708 -1.3160e-05
3:136497969 A G 0.034610 -1.1339e-05
3:136502568 T G 0.324248 1.4216e-05
3:136508008 A C 1.188588 -2.6915e-05
3:136509041 C G 0.036769 -1.6059e-05
3:136509875 A T 0.036283 1.6998e-05
3:136511459 A G 0.077720 2.0349e-05
3:136520881 C T 0.057709 1.3738e-06
3:136522314 G A 0.895432 1.1742e-05
3:136524500 A G 0.040312 -1.5297e-05
3:136558135 G T 0.131070 4.2749e-05
3:136581611 A G 0.421248 -1.6435e-05
3:136590593 A G 0.165136 -6.6691e-06
3:136596318 G C 0.132195 2.0081e-07
3:136604687 G A 0.026199 1.8641e-05
3:136612497 C T 0.023928 6.2800e-06
3:136622008 A C 0.200539 -1.3705e-05
3:136623748 G A 0.041692 -1.4923e-05
3:136664737 T C 0.033349 -5.2712e-06
3:136666599 G A 1.377581 2.7220e-05
3:136674468 G A 0.215233 1.2044e-05
3:136674654 C T 0.096354 1.3524e-05
3:136677064 G A 0.259886 4.5230e-06
3:136694618 G A 0.027960 -5.2278e-06
3:136720481 A G 0.031102 -1.0140e-05
3:136730564 T C 0.043134 -7.8835e-06
3:136744106 T C 0.035549 -9.2880e-06
3:136752551 G T 0.877555 -4.0793e-06
3:136754251 T C 0.835404 8.2728e-07
3:136754700 A G 0.077584 -1.1769e-06
3:136759378 G A 0.423026 -1.5268e-05
3:136760945 C T 1.200219 -2.9229e-05
3:136761161 G A 0.375419 -8.8070e-06
3:136769014 G A 1.530400 -9.6327e-06
3:136792237 C T 0.120072 -4.5980e-06
3:136793289 T C 0.031353 5.3987e-06
3:136794971 C T 0.872588 1.2430e-06
3:136801886 C T 0.087375 6.6130e-06
3:136818041 T C 0.315861 -1.5938e-05
3:136848894 A G 0.406558 1.3427e-05
3:136856502 A G 0.875441 -5.4297e-06
3:136869141 C T 1.278969 -2.7276e-05
3:136877854 C T 0.400333 -2.4399e-05
3:136882336 T C 0.077604 -1.4309e-05
3:136904074 G T 0.221903 -7.0430e-06
3:136905916 C A 0.450103 -1.5533e-05
3:136910268 C T 0.063978 -1.2071e-05
3:136910846 A G 1.322001 -3.2243e-05
3:136923815 A G 0.204802 -1.5881e-05
3:136924925 C T 0.765541 6.9357e-06
3:136928256 A G 0.063057 1.3085e-05
3:136928921 C T 0.256530 -1.3472e-05
3:136929171 T C 0.027076 -5.7336e-06
3:136936116 A G 1.305678 1.5026e-05
3:136938812 C T 0.433022 1.1574e-05
3:136939601 T G 0.039091 6.8670e-06
3:136967562 G A 0.126677 2.9390e-05
3:136979648 A G 0.031360 -7.1188e-06
3:136990937 G T 0.071168 3.7716e-06
3:137009434 C T 0.228403 7.8559e-06
3:137009937 G A 0.327654 -1.8903e-05
3:137010440 A G 0.085883 -1.7156e-05
3:137031437 T G 0.031785 -3.5231e-06
3:137038381 T C 0.114656 -2.5860e-06
3:137043694 T C 0.035776 -4.9662e-06
3:137044802 G A 0.034790 9.8535e-06
3:137045660 C T 0.070723 -4.7495e-06
3:137052288 G A 0.137292 -1.1066e-05
3:137052637 C T 0.248445 4.8905e-06
3:137059593 C T 0.035396 -6.2091e-07
3:137061083 C T 0.036602 -5.1083e-06
3:137080188 A G 0.070829 -7.8149e-06
3:137100966 T G 0.794311 -2.4639e-05
3:137108482 C T 0.953854 2.2890e-05
3:137130628 A G 0.050457 -3.4693e-05
3:137164295 A C 0.036565 -4.7550e-06
3:137165643 G T 0.068387 1.3167e-05
3:137165924 A G 1.096021 1.2262e-05
3:137167665 C A 0.035542 1.6981e-05
3:137181356 A T 0.129112 5.0021e-06
3:137181392 G T 0.090350 5.7647e-07
3:137193201 G A 0.024853 -8.9435e-06
3:137193733 T C 1.724580 -3.6854e-05
3:137200667 T C 0.109175 2.0139e-06
3:137209078 A G 0.082007 1.1150e-05
3:137210833 C T 0.033155 1.9066e-05
3:137224838 C A 0.150065 2.8342e-05
3:137227259 T C 0.024904 1.4037e-05
3:137229783 A G 1.651253 -7.4601e-06
3:137245550 G A 1.229600 1.0285e-05
3:137248018 G C 0.025934 -2.3959e-06
3:137250044 C T 0.373362 5.2405e-05
3:137250900 A G 0.061370 1.4274e-06
3:137256080 G A 0.710104 6.2733e-06
3:137272886 G A 0.247249 -3.6215e-05
3:137275274 A C 0.055203 4.0227e-05
3:137278392 C T 0.034325 -1.0259e-05
3:137292798 G A 1.381433 -1.8355e-05
3:137295790 G A 0.316680 3.9876e-05
3:137300244 A G 0.053799 -1.8199e-05
3:137301734 G T 0.436109 -4.9894e-05
3:137307464 T C 1.964795 9.9233e-06
3:137320411 C T 1.047200 1.4742e-05
3:137326511 C A 0.081191 7.2915e-06
3:137336456 T C 0.046139 -1.8685e-05
3:137337714 C T 1.443221 4.5430e-05
3:137346929 A G 0.034393 -1.2762e-05
3:137365748 G A 0.042505 2.0985e-05
3:137365752 C T 0.121380 1.6716e-05
3:137367782 A G 0.053391 2.6485e-06
3:137368278 T C 0.991177 2.1104e-05
3:137372252 A C 0.223991 -1.0186e-05
3:137373114 T C 1.301044 5.8847e-06
3:137387931 C T 0.260243 -1.9467e-07
3:137388049 A G 0.168903 1.2460e-05
3:137401644 A G 0.266679 -1.6956e-05
3:137402636 A T 0.025638 1.0577e-05
3:137402934 C G 0.111263 -7.8946e-06
3:137403843 A G 0.042552 -3.9536e-06
3:137407627 A G 0.450099 -1.2856e-05
3:137411496 C T 0.619400 -2.5577e-06
3:137427055 A C 0.034559 -6.1399e-06
3:137429532 A C 0.023619 -9.4677e-06
3:137434886 T C 0.251828 5.4883e-06
3:137442186 T C 0.040686 -1.4528e-05
3:137447033 T C 0.030622 -1.2962e-05
3:137447485 A G 0.265054 -1.9695e-05
3:137457418 C T 0.139260 2.9732e-05
3:137466042 C T 1.331041 3.6822e-07
3:137466335 A C 0.039411 8.5699e-07
3:137477078 T C 0.079675 -2.6908e-05
3:137480715 T C 0.037840 -9.9075e-06
3:137481332 A G 0.038731 3.3076e-06
3:137481510 A G 0.272169 1.9211e-06
3:137484557 C T 0.494895 -3.0165e-05
3:137493905 G A 0.145730 4.8248e-05
3:137495802 C T 0.113122 -1.0746e-05
3:137497922 T C 0.124430 3.5169e-05
3:137501920 A G 0.083367 1.7594e-05
3:137504831 A G 0.053044 -7.6687e-06
3:137508073 A G 0.024309 2.0326e-05
3:137508790 A G 1.881037 -3.5990e-05
3:137509641 C A 0.030187 1.1659e-05
3:137510100 C T 0.045309 -1.8511e-05
3:137510562 C T 0.071226 2.2456e-06
3:137511135 A G 0.123869 -1.6179e-05
3:137511678 A G 0.061608 -1.3646e-05
3:137512736 C A 0.527244 -2.1844e-05
3:137519765 A G 0.087382 1.0637e-05
3:137521204 G A 0.221774 3.6562e-05
3:137526940 T C 0.567019 3.9358e-06
3:137528734 C T 0.141701 1.0255e-05
3:137531309 T G 0.355706 -1.8795e-05
3:137532381 C T 1.050674 3.6459e-05
3:137534869 T C 0.304577 1.6194e-05
3:137539829 G A 0.052531 1.7298e-05
3:137541802 T C 0.493644 -1.1222e-05
3:137554110 G A 0.087675 1.7901e-05
3:137558398 T C 0.177750 -1.0220e-05
3:137560206 G A 1.245267 3.6813e-05
3:137570790 G A 0.047506 -1.3861e-05
3:137574673 C T 0.223827 -3.3533e-06
3:137584058 A G 1.389252 1.2539e-05
3:137612390 T C 0.039900 -3.2709e-05
3:137637478 T C 1.772633 1.1661e-05
3:137659025 A G 0.113064 9.6914e-06
3:137661313 T C 0.157385 -6.4618e-06
3:137661670 G A 0.020603 3.5562e-06
3:137664575 A G 1.279928 1.4794e-05
3:137669871 C T 0.028103 -1.0365e-05
3:137694256 G A 0.058548 1.5253e-06
3:137698430 C T 0.190339 1.2423e-06
3:137708022 T C 0.506407 -3.5084e-06
3:137714855 G A 0.049240 3.0695e-05
3:137717485 C T 0.033577 -1.8745e-05
3:137717744 A G 0.022214 -2.6060e-06
3:137743508 T A 0.243730 6.7702e-06
3:137746233 A G 0.052384 1.5295e-07
3:137747374 C T 0.959702 -2.1158e-05
3:137748518 C T 0.283423 -9.1219e-07
3:137749839 G A 0.248010 8.6082e-06
3:137750564 C T 0.082779 5.2034e-06
3:137756997 G A 0.095562 1.5419e-06
3:137758748 A G 0.031265 1.0953e-05
3:137767454 T C 0.053377 -1.0559e-05
3:137771152 C T 0.969874 -2.6631e-05
3:137771782 G A 0.024567 -4.5805e-06
3:137784095 A C 0.119517 -2.7755e-05
3:137786442 C T 1.450300 5.2856e-05
3:137787047 T C 1.751779 6.3665e-06
3:137787192 C T 1.756342 8.4913e-06
3:137787282 C T 1.757049 7.4520e-06
3:137790030 C T 0.330782 -6.3291e-05
3:137791971 C T 0.044527 1.3213e-05
3:137801213 C T 1.448505 4.8502e-05
3:137801681 A C 0.058667 2.1738e-05
3:137809432 G T 0.027909 1.2238e-06
3:137809565 T C 0.052306 1.1894e-05
3:137823441 C G 0.199607 -1.1296e-06
3:137826429 A C 0.053377 -7.7984e-06
3:137837187 G A 0.058399 -1.9093e-05
3:137837557 G A 1.330055 1.4470e-05
3:137837838 T C 0.077387 1.2411e-05
3:137840974 A C 1.321018 2.6615e-05
3:137841328 A G 0.081861 1.0438e-05
3:137843476 T G 1.379767 1.4405e-05
3:137846075 A G 0.065494 -5.7273e-07
3:137849888 T C 0.063954 -3.1724e-07
3:137851198 C T 1.382310 1.4141e-05
3:137854520 C T 0.082415 1.4368e-05
3:137860107 T C 0.641574 1.8504e-05
3:137870554 T C 1.404548 1.0816e-05
3:137881084 G C 0.031775 1.2382e-05
3:137882844 G T 0.021038 -1.1776e-05
3:137893744 T G 0.615052 2.5218e-05
3:137897905 A G 1.415200 8.6058e-06
3:137898966 A G 0.036466 -1.5489e-05
3:137905342 G T 0.047907 -3.1403e-05
3:137913771 C T 0.136085 -2.4087e-05
3:137926476 G T 0.037782 3.2740e-05
3:137928372 G A 0.093488 4.4517e-06
3:137938579 C T 0.049406 -1.9086e-06
3:137944597 C A 0.073688 -1.1275e-06
3:137945192 T C 0.441980 1.0826e-05
3:137970907 A G 1.100237 3.9175e-05
3:137992120 A G 0.084574 -2.0313e-05
3:137994037 G A 0.100982 8.0388e-06
3:138000061 G T 0.022034 1.8060e-05
3:138003391 T C 0.055203 -9.4772e-06
3:138007038 A G 0.194191 1.3048e-05
3:138008666 G C 0.140192 -4.3467e-06
3:138012644 T C 0.040278 -2.6207e-05
3:138024563 G A 0.084703 -3.7210e-06
3:138025396 G A 1.256119 3.5126e-06
3:138025621 G A 1.451150 1.1301e-05
3:138027232 T C 0.135272 -3.9518e-07
3:138055881 G A 0.049923 9.1216e-06
3:138061954 A G 1.308228 -2.2798e-05
3:138071604 T C 0.542751 3.8987e-06
3:138071686 C T 0.106176 -2.7296e-06
3:138072769 A G 0.102834 -3.1778e-05
3:138091701 T G 1.634941 -1.1394e-05
3:138103100 A G 0.040852 3.9764e-07
3:138108525 T G 0.092900 5.2401e-06
3:138112846 T C 0.032999 -1.1481e-05
3:138119952 C T 0.325326 -5.0652e-06
3:138121291 T C 0.046391 -3.2636e-06
3:138122122 T C 0.314497 -2.9385e-06
3:138124215 A T 0.040526 3.0203e-05
3:138132434 T C 1.339289 -2.8324e-05
3:138136934 A G 0.044986 1.3169e-05
3:138151565 A G 0.040856 -1.4132e-05
3:138151971 G A 0.176828 4.6202e-06
3:138155475 T C 0.037422 -2.8896e-06
3:138156826 T C 0.090061 1.2159e-05
3:138158607 C T 0.110746 -4.2591e-06
3:138159310 T C 0.041359 1.4782e-05
3:138170642 A G 0.061455 1.8680e-05
3:138170684 A G 1.931181 2.4487e-07
3:138174523 G A 0.242795 2.6006e-05
3:138175363 G C 1.038795 5.5458e-06
3:138177119 G A 1.487300 -1.9839e-05
3:138187016 A G 0.093716 1.1510e-05
3:138189658 G A 1.472705 -1.0164e-05
3:138191232 A G 0.905159 1.6410e-05
3:138191347 T C 0.039812 -1.8455e-05
3:138191448 T A 0.039713 -8.5360e-06
3:138195559 C T 0.040505 -1.3766e-05
3:138197825 T C 0.074293 1.2590e-05
3:138212776 A G 0.020011 3.9240e-06
3:138213125 C A 0.066589 -1.0693e-05
3:138214181 C T 0.043871 5.6307e-06
3:138218994 C T 0.040434 -8.7032e-06
3:138225458 G A 0.053819 -6.3882e-06
3:138231263 C T 0.038095 -5.7561e-06
3:138236118 A G 0.202711 1.2824e-05
3:138254345 A G 0.039200 -2.0308e-05
3:138256925 A G 0.062706 1.6772e-05
3:138289221 T C 1.100009 -7.2424e-06
3:138291532 G T 0.093516 1.1102e-05
3:138301829 G A 0.066562 -6.2120e-06
3:138312893 A G 0.166500 -3.8567e-05
3:138313592 A G 0.085570 -1.5374e-05
3:138314012 A G 0.094012 -2.2395e-06
3:138316796 C T 0.097147 1.0293e-05
3:138338944 A G 0.139740 1.5879e-05
3:138344699 C G 1.131828 -4.2919e-06
3:138345150 G A 0.059796 9.1606e-06
3:138347957 A G 0.144142 -3.0820e-05
3:138348310 A G 0.556354 1.8623e-06
3:138349332 A G 1.552770 -8.6287e-06
3:138359210 A G 0.056383 6.9751e-06
3:138372984 T G 0.409492 -8.4493e-06
3:138378970 C G 1.057100 -5.8453e-06
3:138383013 A C 0.064396 4.9289e-06
3:138385415 T C 0.928798 4.0065e-06
3:138389259 A T 0.054319 2.0370e-05
3:138394495 G C 0.053370 -3.5716e-06
3:138448576 T C 0.029357 -2.1964e-05
3:138456388 A G 0.050685 3.0305e-05
3:138468700 T G 0.020664 3.3981e-05
3:138474414 A G 0.040988 1.4929e-05
3:138477864 C T 0.035392 2.0042e-05
3:138478544 A G 1.059623 -5.1923e-06
3:138482428 C A 0.033478 1.7607e-05
3:138542633 C T 0.141725 -2.1268e-05
3:138563645 A C 0.927128 4.9111e-06
3:138565389 T C 0.171735 -7.9890e-06
3:138578506 T C 0.065763 8.5104e-06
3:138581303 T C 0.042277 -1.1212e-05
3:138596050 G A 0.404735 -3.8620e-06
3:138596364 C T 1.906325 5.9422e-06
3:138598954 T C 0.071131 -3.9125e-05
3:138608009 G T 0.978812 -6.0273e-06
3:138608662 T C 0.072260 -1.7789e-05
3:138619852 C T 0.091319 -4.3423e-06
3:138622202 G A 0.036065 -2.3233e-05
3:138638081 T C 0.409386 -5.5464e-06
3:138645013 G A 0.930089 -7.1516e-06
3:138647663 A G 0.067762 -1.0769e-05
3:138649291 C T 0.054669 2.0445e-05
3:138649627 A C 0.055482 2.5767e-07
3:138649661 G A 0.136652 -9.2650e-06
3:138651670 T G 0.145247 -9.5210e-06
3:138653230 G A 0.049831 4.5825e-06
3:138660912 G A 0.082990 -2.0775e-05
3:138661024 A C 0.036184 7.7520e-06
3:138665064 A G 0.031493 4.3719e-06
3:138669009 T C 0.031187 3.9313e-06
3:138670599 A G 0.041855 -4.0343e-06
3:138677571 C A 0.034005 5.9044e-06
3:138690454 C T 0.096062 2.8566e-05
3:138694954 T C 0.113299 1.3160e-05
3:138696439 C T 1.098619 5.8553e-06
3:138696546 C T 0.129679 -9.2878e-06
3:138713704 G A 1.780395 2.2482e-05
3:138716224 C T 0.401526 1.5090e-05
3:138744275 G C 0.056512 6.3473e-06
3:138762707 G C 0.134997 -1.7675e-05
3:138764229 C T 0.489568 -2.7263e-05
3:138766305 A G 0.114856 -7.3045e-06
3:138802360 A G 0.054802 -1.3494e-05
3:138803585 T C 0.027722 7.4296e-06
3:138809935 A C 1.825756 9.4125e-06
3:138817806 T C 0.039346 -1.6029e-05
3:138822318 C G 0.208433 -1.0591e-05
3:138823605 T C 0.113642 1.2268e-05
3:138830386 T C 0.052959 5.4805e-06
3:138840945 T C 1.581937 2.3320e-05
3:138841404 T C 0.035300 -1.4118e-05
3:138843870 A G 0.575797 1.6813e-05
3:138844109 G T 0.413055 -2.6994e-05
3:138848513 T C 0.606352 1.0680e-05
3:138852276 T G 0.151425 2.2147e-07
3:138854115 C T 0.149752 -9.6029e-06
3:138857228 T C 0.628131 -4.7420e-06
3:138878981 G A 1.966162 1.0899e-05
3:138885236 T C 0.559917 2.3365e-05
3:138894063 C T 1.372073 8.8851e-06
3:138900016 C T 0.628484 -3.5328e-06
3:138903985 T G 0.147467 -2.9605e-06
3:138908939 T C 0.050032 4.0954e-05
3:138916393 T C 0.150803 3.0085e-07
3:138939552 T C 0.034427 -8.0393e-06
3:138945181 T C 0.091319 -1.9570e-06
3:138951103 G A 0.028949 -9.2870e-06
3:138957697 G A 0.038571 -1.3189e-05
3:138959151 C T 0.165949 5.3016e-06
3:138973582 C T 0.590175 6.3377e-06
3:138978980 C T 1.313569 1.0279e-06
3:138979776 T C 0.095926 -1.9438e-05
3:138980265 T C 0.586779 2.7898e-05
3:138982239 C A 0.157048 1.1164e-05
3:138987262 T C 0.081154 -1.0681e-05
3:138989498 T G 0.241061 -3.3272e-05
3:138991897 A G 0.062652 2.0707e-05
3:138997202 G T 0.116332 1.9681e-06
3:138998584 G A 0.214049 1.7116e-06
3:139004920 A G 0.429857 -5.7485e-06
3:139013381 A C 0.172942 3.0423e-05
3:139017912 G A 0.085315 6.4933e-06
3:139020433 A C 0.110219 -7.8581e-06
3:139021179 G A 0.127463 -1.2609e-05
3:139029548 T C 0.774925 -9.0526e-06
3:139030783 A G 0.261361 9.9881e-06
3:139030996 A G 0.026230 -5.3982e-06
3:139033599 A G 0.052133 -1.0870e-05
3:139033843 C T 0.047445 -1.2377e-06
3:139034049 T C 1.481415 2.1278e-05
3:139035607 A G 1.230974 2.8452e-05
3:139037343 A T 0.059028 -5.9037e-06
3:139038222 G T 0.024033 1.7683e-05
3:139040661 G A 1.745557 3.8167e-05
3:139043236 G C 1.897604 3.1703e-05
3:139043829 T C 0.262735 -6.3819e-07
3:139060841 T C 0.133997 1.2053e-05
3:139083770 G A 0.140168 1.2286e-05
3:139092863 A G 0.028807 -5.6955e-06
3:139098195 A G 0.213594 -1.7244e-05
3:139110222 T C 0.036150 -3.4524e-06
3:139110967 A G 0.155022 1.3988e-05
3:139112247 T G 0.022327 -6.3425e-06
3:139141394 T G 0.031384 6.9766e-06
3:139149695 G A 0.946643 -5.5482e-07
3:139150609 G A 0.075976 -1.4241e-05
3:139164458 T G 0.024214 1.6710e-05
3:139164874 C T 0.499023 7.8587e-06
3:139178853 C T 0.793111 -1.1340e-05
3:139198848 C T 0.055264 7.1819e-06
3:139213589 A G 0.033590 2.9609e-05
3:139216023 A G 0.139818 -1.0654e-05
3:139221149 A G 0.155671 1.0213e-05
3:139243174 T C 1.282342 1.2611e-05
3:139244182 C T 0.092336 8.9571e-06
3:139246875 C T 0.047543 -1.8730e-05
3:139257603 G A 0.365396 1.4894e-05
3:139258508 A G 0.125379 -1.3942e-05
3:139260502 C T 0.237529 3.4573e-05
3:139265314 C T 0.126242 -1.4058e-05
3:139270265 T C 1.479239 2.6750e-05
3:139276557 T G 0.060122 9.1490e-06
3:139278851 A G 0.234013 1.9622e-06
3:139282380 T C 1.570667 -1.8928e-06
3:139290588 T C 0.036283 2.2956e-05
3:139298199 T C 0.496728 9.9425e-06
3:139298333 G A 0.029670 -1.5009e-05
3:139308878 A G 0.146665 -2.1110e-06
3:139315403 C T 0.031870 -4.7681e-06
3:139322348 G C 1.460819 1.5121e-05
3:139322467 A G 1.137808 -1.7476e-05
3:139324459 T C 0.067269 -3.5536e-06
3:139326057 C T 1.773477 1.1475e-06
3:139326484 C T 0.889081 1.6995e-05
3:139331464 A G 0.092951 -4.1781e-06
3:139338764 C A 0.290209 -8.3416e-06
3:139340146 G T 0.662897 1.7197e-05
3:139342811 T C 1.047727 -1.0593e-05
3:139347358 G A 0.810470 -6.7925e-06
3:139351199 T C 0.621630 7.0118e-06
3:139357841 G A 0.053438 -3.5208e-06
3:139364704 A G 0.112589 9.0117e-06
3:139368606 T C 0.093512 2.6660e-06
3:139374955 C T 0.034841 -1.0233e-05
3:139375292 A G 0.141830 -1.4735e-05
3:139378155 G A 0.551414 -5.5864e-06
3:139384248 C G 0.036130 -2.3925e-06
3:139387960 T C 0.028117 -8.5574e-06
3:139390076 T C 0.159972 1.1397e-06
3:139390165 G A 0.036939 5.0681e-06
3:139392368 C T 1.511384 1.6342e-05
3:139393833 C T 0.871276 1.4798e-05
3:139400640 G A 0.746353 6.3039e-06
3:139402629 T C 0.681239 -6.0135e-06
3:139404858 T C 0.299919 -3.2281e-06
3:139405342 C T 1.420459 6.4973e-07
3:139406231 T C 0.037986 -1.6511e-05
3:139408157 A C 0.038075 2.0185e-06
3:139439567 A G 0.046231 -8.5565e-07
3:139440993 T C 0.041196 2.7580e-06
3:139441471 C T 1.207148 -5.3059e-06
3:139446347 A G 0.262793 -3.6163e-06
3:139452303 C A 0.034012 -1.5472e-06
3:139458358 A C 0.025444 1.2860e-06
3:139459368 A G 0.066331 -1.3976e-05
3:139467373 A G 0.084108 -8.5043e-06
3:139479785 T G 0.882859 -1.2276e-05
3:139480681 T C 1.020729 -3.6022e-06
3:139487709 A C 1.474948 3.2367e-06
3:139490762 C T 0.128976 -9.9968e-06
3:139490840 G T 0.464569 -4.5261e-06
3:139494570 C G 0.026485 5.8814e-06
3:139499745 C G 0.037422 1.9894e-06
3:139502957 C T 0.324615 1.1252e-05
3:139517286 G T 0.445013 -1.6416e-05
3:139517616 G A 0.051045 -5.7504e-06
3:139521778 T C 0.048549 1.9977e-06
3:139524762 T C 0.021035 -1.2687e-06
3:139530894 C T 0.353690 6.1501e-06
3:139549769 T C 0.119086 -3.9006e-06
3:139555977 T C 0.024431 -9.1496e-06
3:139563689 C T 1.768744 -1.7673e-05
3:139568319 A G 0.128309 -1.0017e-05
3:139579970 T C 1.120942 -1.0776e-05
3:139606794 T G 0.236461 -9.6179e-07
3:139610838 G T 0.477525 -6.9411e-07
3:139619069 T C 1.012576 1.1293e-05
3:139620325 A G 0.058450 -9.4431e-06
3:139620397 C A 1.625200 -6.1536e-06
3:139631419 A C 0.432712 -5.1388e-06
3:139635206 G A 0.103467 -9.9743e-06
3:139635307 T C 0.067102 8.1502e-06
3:139647176 T C 0.722778 -8.4866e-06
3:139648588 A G 0.150031 -2.1803e-06
3:139650826 T C 0.620148 -4.7573e-06
3:139654403 A G 0.022197 2.9772e-06
3:139658084 A G 0.177804 -6.8682e-07
3:139661272 T C 0.057494 5.6340e-06
3:139676405 A G 0.025186 -1.1915e-05
3:139679550 T A 0.212261 4.0706e-06
3:139689253 C T 0.567383 -4.6456e-06
3:139696358 C G 1.094593 2.3918e-06
3:139710516 G A 1.248694 1.0000e-05
3:139711068 A G 0.020345 1.2141e-05
3:139712731 A C 0.837883 1.7107e-05
3:139715474 A G 0.030337 3.1759e-06
3:139727563 G A 1.796602 -6.2653e-06
3:139732325 G A 0.027290 1.3185e-05
3:139734662 A G 0.052979 -2.4268e-07
3:139736323 G T 0.356128 -2.8632e-05
3:139736562 A G 0.048447 1.5807e-05
3:139738005 C T 0.061438 -2.6644e-05
3:139744769 G A 0.026247 -7.6939e-06
3:139749096 G A 0.031068 9.9972e-07
3:139750629 G A 0.169549 1.4121e-05
3:139753307 C A 1.056219 1.6666e-05
3:139759987 A G 0.409937 -1.1714e-06
3:139775950 A G 0.021922 9.5740e-06
3:139776799 A G 0.036045 6.9790e-06
3:139781040 T C 1.838427 7.0816e-06
3:139781600 A G 0.027148 -3.2862e-06
3:139782452 G A 0.023432 8.0613e-06
3:139784874 G A 0.953419 -2.6099e-05
3:139785827 T C 0.066195 1.1108e-05
3:139788528 A G 0.611084 -1.8922e-05
3:139793375 A G 0.156548 1.9560e-05
3:139794699 A G 0.074565 -1.6587e-05
3:139824025 G A 0.112017 5.2422e-06
3:139826735 G A 0.501838 -1.4698e-05
3:139832907 G A 0.101570 -6.9291e-06
3:139835422 T C 0.079512 -4.3739e-06
3:139835537 G A 0.603591 7.0436e-06
3:139835691 T C 0.450038 -9.2250e-06
3:139835692 G A 1.676976 6.4273e-06
3:139835921 T C 0.983579 3.4719e-05
3:139836581 G C 0.033328 1.8573e-05
3:139838667 G A 0.101104 -2.3487e-06
3:139843042 C T 0.037153 2.1376e-05
3:139843181 G A 1.414112 -5.4858e-06
3:139844453 G T 1.470722 -3.2272e-06
3:139845131 C G 0.391894 -2.5651e-05
3:139846357 T C 0.261572 -1.0565e-05
3:139847409 A G 0.067456 -8.2519e-06
3:139848160 A G 0.034950 6.1850e-07
3:139856214 C T 0.070135 -1.4137e-05
3:139856998 T C 0.110222 2.1284e-05
3:139861050 A G 0.439638 -5.9674e-07
3:139865553 A G 0.075364 -4.1830e-06
3:139868092 C T 1.668463 -3.7221e-06
3:139871754 A C 0.034692 1.8289e-05
3:139875454 G A 0.030541 3.3587e-06
3:139887968 T C 0.197387 9.9165e-06
3:139895802 A G 0.529077 2.0526e-05
3:139898755 C G 0.978632 -4.1072e-05
3:139904746 G A 0.102838 7.0862e-06
3:139916537 G A 1.761006 -2.5801e-05
3:139917933 G A 0.117056 5.5433e-06
3:139924278 A G 0.060058 3.4284e-06
3:139929124 G A 0.070798 2.5526e-05
3:139931953 G C 0.021092 1.0055e-06
3:139935363 T C 0.794902 3.8909e-06
3:139935406 G A 0.042287 -7.3624e-06
3:139936317 G A 0.074487 -1.6386e-05
3:139937362 A G 0.038347 7.4729e-06
3:139938681 T C 0.025383 -8.7427e-06
3:139938904 T C 0.091928 1.7349e-05
3:139940965 A G 0.891206 -1.1783e-05
3:139942147 T C 0.053887 2.5936e-05
3:139942366 A G 0.893919 -1.2964e-05
3:139953866 A G 0.119307 4.2561e-05
3:139954597 T C 0.033590 -9.3298e-06
3:139960210 C T 0.032761 3.7404e-06
3:139965072 T C 1.158435 3.4895e-05
3:139967572 T C 0.024329 -1.9983e-06
3:139971881 T C 0.046163 1.8209e-05
3:139971969 A G 0.108556 4.5662e-05
3:139979092 T C 0.351100 2.4694e-05
3:139979524 G A 0.066388 1.0219e-05
3:139984973 T C 1.918367 -1.6439e-07
3:139987647 T G 0.057668 1.5227e-05
3:139992571 A G 0.945089 4.1761e-05
3:139993059 G A 0.207029 3.0651e-05
3:139997148 C T 1.975695 -1.4477e-05
3:140000677 A G 1.945902 -1.3535e-05
3:140005387 T C 0.037191 -5.6384e-07
3:140008011 C A 0.039370 -8.7215e-07
3:140011602 C T 0.983154 -1.2942e-05
3:140016909 C A 0.035586 -5.9445e-06
3:140017684 C G 0.038744 1.0934e-06
3:140026133 A G 0.138924 -5.3554e-06
3:140036034 G A 0.130254 2.1704e-05
3:140042747 G A 0.065443 -7.2415e-06
3:140052665 A C 1.283025 -6.8716e-06
3:140052701 C G 0.039883 -1.6340e-06
3:140053029 T G 0.119446 -9.6449e-06
3:140061272 T C 0.089565 8.8991e-06
3:140064739 A G 0.105612 1.6413e-05
3:140066293 A G 1.082245 -1.6703e-05
3:140080015 G A 0.192110 1.0292e-05
3:140084043 A G 0.166493 8.5790e-06
3:140086027 G A 1.021341 -1.6603e-05
3:140089667 C T 0.110521 -5.2481e-06
3:140093599 C T 1.834459 -1.6360e-06
3:140097094 G A 0.032288 -1.0670e-05
3:140098961 A G 0.267852 -3.5095e-06
3:140102771 G T 0.087970 -1.3120e-05
3:140105004 G A 1.101587 2.0066e-06
3:140106180 C T 1.101563 1.1589e-07
3:140106659 A G 0.029466 1.9045e-05
3:140112348 C A 0.084713 1.5389e-06
3:140114484 G T 0.126317 -3.8386e-06
3:140124801 A G 0.193443 -6.4521e-06
3:140126067 C T 1.198567 6.3414e-06
3:140126209 A G 0.039394 -3.3260e-05
3:140129164 G C 0.037660 2.3225e-05
3:140134619 A G 0.083211 -5.7073e-06
3:140140701 G A 0.038639 -1.3971e-05
3:140140845 G A 0.244811 1.5885e-05
3:140142068 G A 0.890601 1.0466e-05
3:140146403 C T 0.724917 8.5204e-06
3:140149805 C T 0.597135 2.4651e-05
3:140151266 G A 0.028824 -1.5770e-05
3:140157221 T C 0.104817 -7.5426e-06
3:140157603 C T 0.375918 -8.3252e-08
3:140163763 C T 0.943237 -2.1583e-05
3:140165071 G A 0.030112 -2.7734e-05
3:140165322 A G 0.708210 1.8999e-05
3:140165355 G A 0.104103 3.3095e-06
3:140166651 G A 0.087209 3.1859e-06
3:140175016 A G 0.036317 8.6010e-06
3:140175360 A G 1.340961 -1.4600e-05
3:140178381 C T 0.112021 6.6841e-06
3:140178485 A G 1.225357 -4.5144e-05
3:140179854 G A 0.591301 2.2718e-05
3:140181933 C G 1.882023 -9.5074e-07
3:140183220 T A 0.362843 6.5071e-06
3:140183286 G A 0.044235 -1.8847e-05
3:140186389 T G 0.034229 -5.1152e-06
3:140190809 T G 0.781422 8.0308e-06
3:140193361 G A 0.218425 -4.0599e-06
3:140197086 A G 0.463423 -6.2265e-06
3:140236528 T C 0.104055 -1.0846e-05
3:140236598 T G 0.299314 -1.4485e-05
3:140240417 A G 0.088361 -3.1362e-06
3:140241720 T C 0.299463 -1.2797e-06
3:140242181 G A 0.212367 -1.1855e-05
3:140247177 T C 0.088270 1.2024e-05
3:140247702 T G 0.032761 -5.3608e-07
3:140251501 G A 0.027491 -7.4249e-06
3:140253643 G T 0.038061 1.2518e-05
3:140254355 G A 0.040791 3.6524e-06
3:140256035 C A 0.168465 -1.3185e-05
3:140259083 A C 0.251407 5.3505e-06
3:140259531 C T 0.101869 8.1983e-06
3:140260276 T C 0.429455 -1.8193e-05
3:140266593 C T 0.377996 -2.4594e-05
3:140272063 T G 0.080773 -1.0551e-05
3:140272445 G A 0.155154 -1.9406e-05
3:140274495 G A 0.271693 -1.3628e-05
3:140277903 A G 0.160723 -2.1503e-05
3:140282341 T C 1.584508 1.7426e-05
3:140284032 C T 0.042403 9.3989e-06
3:140284163 C A 0.164358 -1.4716e-06
3:140290653 A G 1.413228 1.4764e-05
3:140292783 C G 0.043695 -1.9384e-05
3:140294028 T G 0.044752 -6.0810e-06
3:140299573 G A 0.303115 3.5320e-06
3:140302940 T C 0.027746 -4.2934e-05
3:140348018 T C 1.434898 -1.0575e-05
3:140348640 G A 0.020124 5.8899e-06
3:140350512 T C 0.052245 2.5486e-05
3:140357870 A G 0.051983 3.3617e-05
3:140400211 T C 0.039108 -7.6632e-06
3:140404093 A G 0.038190 1.1565e-05
3:140406362 A G 0.051460 1.5379e-06
3:140407260 A C 1.148746 6.0041e-06
3:140408556 G C 0.066800 -1.6623e-05
3:140410135 G A 0.079733 -2.0594e-06
3:140411432 T G 1.718298 1.9107e-05
3:140412162 T C 0.022629 1.6938e-05
3:140422435 G A 0.048968 -7.3309e-06
3:140429987 T C 0.259301 -2.1966e-05
3:140430992 C T 0.048471 4.0297e-05
3:140436055 C T 0.024961 1.8294e-05
3:140447533 G A 0.025179 -6.5814e-06
3:140448219 A G 1.252777 8.7664e-06
3:140455500 G A 0.122455 9.9280e-06
3:140469913 A G 0.167598 -2.6192e-05
3:140477395 C T 1.856368 -3.5563e-05
3:140477718 C T 0.048016 -4.7491e-06
3:140478278 T C 0.038255 4.4817e-06
3:140479540 A G 0.038289 -9.0048e-06
3:140492239 A G 0.808457 -3.5459e-05
3:140528321 C T 0.704334 -1.8918e-05
3:140529511 C T 0.039438 -1.0410e-05
3:140535922 G A 0.034726 6.1017e-06
3:140538648 G A 0.216541 -6.5165e-05
3:140540718 G A 0.596067 -3.4430e-05
3:140542380 T C 1.306667 1.4449e-05
3:140547894 T C 0.051728 -3.9886e-05
3:140549085 G A 1.002227 4.0229e-05
3:140551931 A G 0.067061 -1.2560e-05
3:140569950 T C 0.025886 7.5384e-06
3:140571784 C T 0.070036 -1.1967e-05
3:140578810 G A 0.029378 9.4033e-06
3:140590013 G A 1.553947 3.6314e-05
3:140621909 C T 0.071920 3.4175e-06
3:140623504 G A 1.585517 -3.7341e-06
3:140623789 G A 0.145890 -1.3552e-06
3:140627251 G A 0.245386 1.4348e-05
3:140631239 T C 0.069717 3.0853e-05
3:140632237 T C 1.362475 3.8580e-05
3:140637419 G A 0.022384 -7.9686e-06
3:140644059 G A 0.029973 6.3731e-06
3:140644483 T C 0.033604 2.2936e-07
3:140646641 A G 0.093142 1.2087e-05
3:140660559 A C 0.034352 3.6606e-06
3:140667569 A C 0.024037 -8.7529e-06
3:140668405 G A 0.034369 7.1293e-06
3:140674226 T C 0.194528 3.6343e-06
3:140696425 A G 0.061170 -1.1538e-06
3:140699727 G A 0.043324 -1.5229e-05
3:140714978 C T 0.055026 7.0527e-06
3:140716585 T C 0.145101 -3.7670e-05
3:140719861 C T 0.613087 2.3787e-05
3:140727198 T C 0.112527 2.8887e-05
3:140727382 T C 0.027273 -1.7961e-05
3:140729616 C T 0.229604 -1.5576e-05
3:140756501 A G 0.151333 -3.8449e-05
3:140757072 G C 0.022167 1.7155e-06
3:140761280 T C 1.841011 3.1125e-05
3:140766012 C A 1.617663 5.9377e-05
3:140773103 A G 0.058154 1.9473e-05
3:140776298 C T 1.932585 -7.0952e-06
3:140782336 C T 0.088739 -1.8358e-05
3:140782639 G A 0.285249 -1.8618e-05
3:140795156 G A 0.051786 1.7925e-06
3:140799213 A G 0.384309 -3.0199e-05
3:140804910 T C 0.125161 -1.1594e-05
3:140805465 T C 0.064382 4.9113e-07
3:140806392 C T 0.074698 9.3070e-06
3:140809235 T G 0.723380 -3.1557e-06
3:140810027 C T 0.064294 -3.3014e-05
3:140810195 C T 0.221614 -3.7298e-06
3:140813486 T G 0.038435 -9.1807e-06
3:140813804 C T 0.289753 -2.2518e-05
3:140814096 G A 0.204642 -7.7424e-05
3:140826436 C T 0.047604 1.4667e-05
3:140828477 G A 0.132117 -2.3075e-05
3:140828801 A G 0.500552 -3.5421e-06
3:140829649 G A 0.023251 1.8785e-05
3:140835478 A G 0.097507 5.2870e-06
3:140844597 G A 0.357362 -1.7569e-05
3:140862883 C T 0.054261 -1.0015e-05
3:140862996 T C 0.040716 -8.6611e-06
3:140866631 T C 0.279170 -7.8623e-06
3:140866848 T C 0.429530 3.2251e-05
3:140866898 T C 0.065147 2.3142e-05
3:140867094 G A 0.125192 -4.0555e-06
3:140867616 A G 0.082486 9.7272e-06
3:140868001 A G 0.058365 1.1184e-05
3:140877955 T C 1.378200 1.4850e-05
3:140887779 G T 0.365529 7.7915e-07
3:140893597 A C 0.080076 3.1101e-05
3:140901132 G C 0.193521 1.8136e-05
3:140903290 C A 0.225391 9.0945e-06
3:140903322 A C 1.652708 2.8262e-05
3:140905876 T C 0.047489 2.5792e-06
3:140909344 G A 1.392391 7.9192e-06
3:140920129 G C 0.070016 -1.4321e-07
3:140947647 G T 1.203748 -2.9464e-07
3:140949422 G A 0.040281 -8.3708e-06
3:140950059 G A 0.349665 2.2841e-05
3:140951724 T G 0.103358 6.8837e-06
3:140956453 G A 0.140827 -1.9666e-05
3:140960483 T C 0.033247 -2.2206e-05
3:140961176 C T 0.309442 -4.7224e-06
3:140961654 G A 0.042491 4.2150e-06
3:140961787 A G 0.064243 -1.4505e-05
3:140964609 A G 0.060789 9.7968e-06
3:140966524 C T 0.049444 -1.7900e-05
3:140967948 T C 0.105721 1.5944e-05
3:140968701 A G 0.054798 1.7211e-06
3:140970532 T C 0.046295 -6.3015e-06
3:140974364 T G 0.021500 -1.3891e-05
3:140974470 G A 1.563075 2.3218e-05
3:140975722 A G 0.047798 1.7351e-05
3:140976819 T G 0.066042 2.1206e-05
3:140987156 C T 0.181364 -3.7677e-05
3:140990415 G T 0.257792 -4.0495e-06
3:140992291 G A 0.029854 1.0131e-05
3:140992826 G A 0.112538 4.6180e-07
3:140993544 A G 0.121748 2.2298e-05
3:140997050 C T 0.030428 6.7169e-06
3:140998214 A G 1.281587 -6.6875e-06
3:141000231 G A 0.116342 3.8531e-05
3:141004922 C T 0.029854 -2.1804e-05
3:141005867 A G 0.206910 -2.0375e-06
3:141006658 T C 0.405391 1.8003e-05
3:141010132 G A 0.033811 3.9634e-06
3:141010348 G A 0.270636 1.8691e-05
3:141020528 G A 0.105106 2.6389e-05
3:141022270 C T 0.285786 -2.3199e-05
3:141022487 C T 0.497013 3.1269e-06
3:141022610 G A 0.098921 1.7438e-05
3:141023856 T C 0.041192 -1.1824e-06
3:141024646 C T 0.105041 1.5612e-05
3:141026060 T C 0.037469 -1.0449e-05
3:141027614 A C 0.159584 -3.1677e-06
3:141029729 A G 0.042256 -2.8015e-06
3:141030543 A G 0.100196 1.8316e-05
3:141031414 G A 0.173320 3.9097e-05
3:141031925 T C 0.170916 2.2435e-05
3:141032086 A G 0.027562 5.9954e-06
3:141040055 A T 0.021008 3.1548e-05
3:141044944 T C 0.134477 1.0270e-05
3:141047072 A C 0.803565 -1.7231e-06
3:141054579 T C 0.956299 6.8867e-06
3:141055841 A G 0.635386 -1.7516e-05
3:141058002 A G 0.034246 9.2125e-06
3:141064550 A G 0.101886 4.3581e-06
3:141067088 G A 0.143136 -1.1134e-05
3:141069782 A G 1.832576 -1.1743e-05
3:141073725 T C 0.050249 -7.0439e-06
3:141074962 A G 0.653286 -4.0682e-05
3:141078188 A C 0.644994 -3.8066e-05
3:141085727 G C 0.025264 -2.1422e-05
3:141095427 A G 0.053571 -2.6909e-06
3:141101781 C G 0.054628 1.4223e-06
3:141103299 T C 0.025291 -2.8555e-06
3:141105570 G A 0.894055 -4.1540e-06
3:141107612 A G 0.131094 2.1101e-05
3:141114013 G C 0.119800 -2.2095e-05
3:141114293 G A 0.691979 -8.4033e-06
3:141121855 T C 0.026634 -1.7341e-06
3:141125705 G C 0.897230 -3.1646e-06
3:141128677 A G 0.085366 -8.4002e-06
3:141137035 A G 0.117743 5.3551e-06
3:141139125 A G 0.027437 -8.8379e-06
3:141143399 T C 0.108369 2.5224e-05
3:141143430 A G 0.172507 4.5801e-06
3:141149711 T C 0.033910 -1.0986e-05
3:141158212 T G 0.913022 -2.0441e-05
3:141162128 G C 0.181398 6.3107e-06
3:141162185 G T 0.213699 9.3116e-06
3:141175452 T C 0.037143 2.1578e-05
3:141176932 T G 0.031476 1.2352e-06
3:141180077 C T 0.029541 1.6897e-06
3:141199699 C T 0.033230 -1.9020e-05
3:141203649 C G 0.060119 -9.3412e-06
3:141206800 T C 0.128255 -9.5560e-06
3:141217954 C T 0.806003 -1.4012e-05
3:141218057 C T 0.591814 5.7951e-05
3:141224043 T C 0.050640 5.4526e-06
3:141224190 G A 0.048400 -1.2746e-05
3:141226409 T G 0.028055 -1.8813e-05
3:141233904 A G 0.163195 1.7146e-05
3:141237859 G A 0.672023 -5.6414e-05
3:141246290 G A 1.942795 2.0394e-05
3:141248515 G A 0.143231 1.3348e-05
3:141257640 G A 0.056077 1.6012e-05
3:141262589 T C 0.028072 -4.1683e-07
3:141267295 A C 0.133994 3.7605e-05
3:141278232 A G 0.041532 2.0282e-05
3:141280448 T C 0.133875 4.2181e-05
3:141292466 A G 0.022299 -3.3491e-07
3:141293755 C T 0.170012 -8.2869e-06
3:141295037 G A 0.031625 4.7163e-06
3:141299334 G A 0.041471 -3.4423e-05
3:141326602 C T 0.135364 4.2322e-05
3:141337435 C T 0.134514 3.9776e-05
3:141338641 A G 0.707741 -6.1423e-06
3:141342745 A G 1.934958 1.4604e-05
3:141343009 G T 1.365403 -5.0708e-06
3:141344198 G A 0.110953 4.1533e-07
3:141346056 G C 0.876967 -3.8686e-05
3:141351896 T C 1.192539 2.9270e-05
3:141354861 T C 0.143136 1.6722e-05
3:141362755 G T 0.280339 -7.5519e-07
3:141363176 T C 0.081589 2.7402e-05
3:141368245 T C 0.383483 8.2218e-06
3:141370583 T C 0.211741 4.0081e-05
3:141374744 T C 0.794454 1.9869e-05
3:141380000 G A 0.268028 -1.8461e-06
3:141380727 A T 0.026668 1.8976e-05
3:141381147 T A 0.169536 7.5366e-06
3:141385862 T G 0.068959 -3.7137e-06
3:141400479 A G 1.717118 -9.7585e-06
3:141400547 A G 0.056039 -1.4920e-05
3:141400653 A G 0.147056 -1.9480e-05
3:141400883 T C 0.211795 -4.8179e-06
3:141401381 G A 0.228403 -5.4831e-06
3:141401451 T C 0.844179 3.1586e-05
3:141401523 T C 0.103953 -4.6569e-06
3:141403784 T G 0.467425 -3.3929e-05
3:141404643 G A 0.085240 1.3947e-05
3:141405708 T C 0.572479 2.4505e-05
3:141408416 T G 0.218350 1.8050e-05
3:141409701 C T 0.633370 -1.7493e-05
3:141409843 C T 0.094763 1.2959e-06
3:141413321 T C 0.037459 1.2405e-05
3:141415633 A G 0.442864 -1.1171e-06
3:141416301 A G 0.024972 7.3931e-06
3:141416839 G C 0.653864 2.7499e-05
3:141418086 C T 0.273679 6.3731e-07
3:141418309 C A 0.465626 2.1437e-06
3:141419174 C A 0.084700 -1.3444e-05
3:141420071 C T 1.715564 -7.8240e-05
3:141420129 A G 0.105581 2.0020e-05
3:141420371 C T 0.023537 2.1684e-06
3:141420688 A G 0.505992 -1.5807e-05
3:141421062 G A 0.229447 -5.3942e-07
3:141426649 G A 0.216970 -8.1750e-06
3:141426993 C T 0.149925 -2.3401e-05
3:141427864 T C 0.451724 3.5826e-06
3:141428857 C A 0.289916 -2.5795e-05
3:141429342 T C 0.130839 -1.2841e-05
3:141436206 C T 0.378244 2.4672e-05
3:141442131 A G 0.363546 3.0559e-06
3:141444530 C T 0.590032 1.1798e-05
3:141445899 C T 0.117131 1.4096e-05
3:141446248 T C 0.104007 -1.2645e-05
3:141453241 A G 0.063658 2.4436e-05
3:141463298 C A 0.390759 -7.8671e-06
3:141466147 C T 0.206056 -1.1367e-05
3:141469078 G A 0.285837 5.0617e-06
3:141486004 T G 1.423315 1.6040e-05
3:141486583 T C 0.825419 5.8895e-06
3:141496457 T C 0.046656 1.2029e-05
3:141496818 G A 0.082497 7.5077e-07
3:141500594 G T 1.503745 1.2696e-05
3:141505346 A G 0.162437 -1.1740e-05
3:141508028 G A 0.034219 1.7983e-05
3:141508244 G C 0.033158 -7.6273e-07
3:141511328 G A 0.036477 -1.2722e-05
3:141514305 T C 0.094284 -5.3418e-06
3:141515470 G A 0.036222 8.0221e-06
3:141532515 G A 1.080365 -6.0546e-06
3:141535608 A C 0.273574 1.7058e-05
3:141549143 A C 0.025842 3.6930e-06
3:141550606 C T 0.068452 -1.1075e-05
3:141550811 C T 0.299552 1.9079e-05
3:141556780 G A 0.263588 1.1619e-05
3:141557225 C T 0.185895 -2.6692e-05
3:141557376 A G 0.503303 1.8818e-06
3:141563341 C G 1.624908 1.4088e-05
3:141565199 A G 0.190220 -1.7365e-05
3:141567995 T C 0.217473 8.5147e-06
3:141568189 T G 0.067425 -7.7679e-06
3:141568628 C T 0.640782 4.0282e-06
3:141569258 G A 0.163300 -2.1134e-05
3:141573761 C T 0.362302 -7.0481e-06
3:141575910 T C 0.040859 -1.4471e-05
3:141581318 A G 0.300310 -1.9345e-05
3:141582170 A G 0.464858 1.5433e-05
3:141592022 T C 0.255452 1.6517e-05
3:141592658 C T 1.024217 1.1006e-05
3:141630663 G T 0.053197 -1.0317e-07
3:141630722 G A 0.728432 -1.9730e-05
3:141637100 G A 0.175798 6.8600e-06
3:141637904 C T 0.248255 -2.3523e-05
3:141637910 C T 0.141514 4.5844e-05
3:141650739 G A 1.665828 -4.3765e-06
3:141664495 C T 0.107482 -2.0219e-05
3:141667632 G T 0.249975 -2.9256e-05
3:141668974 C T 0.043844 7.3678e-06
3:141675853 G T 0.039656 -3.5198e-05
3:141677759 C T 0.111477 -9.3455e-06
3:141679755 A G 0.031214 -8.9724e-06
3:141683592 G T 0.050365 1.6257e-05
3:141683767 T C 0.228006 -2.6021e-05
3:141697353 C T 0.032910 -1.9364e-06
3:141709083 G A 1.703872 4.5900e-06
3:141711504 A G 0.218949 -2.2450e-05
3:141712296 T C 0.022415 1.3941e-05
3:141712708 A G 0.301697 8.5727e-07
3:141712969 T G 0.051504 -2.9144e-05
3:141724961 T C 0.024540 -2.0814e-06
3:141751318 G T 0.240048 7.8397e-06
3:141756869 T C 1.625428 1.1210e-05
3:141758945 G A 0.032567 -3.2903e-05
3:141761025 A G 0.111320 1.0897e-05
3:141763723 C A 0.180452 -1.3623e-05
3:141775641 A G 0.024244 -2.9959e-06
3:141794376 T C 0.068823 1.9367e-05
3:141795161 A C 0.046890 -5.6758e-06
3:141799791 C A 0.021987 8.1303e-06
3:141805113 T C 0.053775 -2.9118e-06
3:141807137 A C 1.447277 1.8708e-05
3:141816546 C T 0.082765 -1.9955e-05
3:141824924 G T 0.068918 -1.4820e-05
3:141825547 T C 0.033988 -4.3268e-06
3:141832683 A G 0.258308 -2.5584e-05
3:141833667 G A 0.112623 -1.6252e-05
3:141838196 A G 0.078380 1.5599e-05
3:141842843 G T 0.354785 3.8045e-05
3:141845000 T G 0.988634 -4.1302e-06
3:141853976 A G 0.252607 -1.9801e-05
3:141871000 G A 0.940850 1.5561e-05
3:141881351 C T 0.834894 -1.0277e-05
3:141887746 G A 0.190373 1.6435e-05
3:141891385 A C 0.240847 -2.7353e-05
3:141895930 G A 0.037650 -1.3946e-05
3:141903905 A C 0.774201 2.0053e-05
3:141909193 T C 0.212829 2.7611e-05
3:141909622 A C 0.035878 -7.5892e-06
3:141910937 C T 0.293241 1.6584e-05
3:141920610 T G 1.124597 2.0391e-06
3:141920839 A G 0.459938 -1.5162e-05
3:141931523 C T 0.065933 -2.3795e-05
3:141938492 C T 1.324652 8.7223e-06
3:141953182 C T 0.031091 -3.5299e-06
3:141953985 A C 0.516028 2.2508e-05
3:141961731 T C 0.066402 -9.4860e-06
3:141967034 T C 0.393931 2.3484e-05
3:141970275 G C 0.037126 -5.4213e-06
3:141971309 A G 0.298569 2.0715e-05
3:141987027 G A 0.023343 -1.7020e-06
3:141996994 A G 1.056281 -3.7110e-06
3:142007487 T C 0.059823 -5.7519e-05
3:142018169 T C 0.414646 -2.0053e-05
3:142026554 T C 0.154957 -4.3391e-05
3:142028473 C T 0.035266 -5.6751e-06
3:142078759 T C 0.259495 -1.2285e-05
3:142104338 A G 0.045915 1.8116e-05
3:142112572 T C 1.083999 -9.0522e-07
3:142114614 C T 0.150517 -7.6274e-07
3:142120786 T C 1.102253 -5.9023e-06
3:142124169 G A 0.421065 2.8304e-05
3:142138161 A G 0.043497 8.1811e-07
3:142141496 A G 0.030231 -1.6233e-05
3:142144581 C T 0.024384 -1.9559e-06
3:142148372 A G 0.265968 -1.3161e-05
3:142151371 G A 0.092734 -1.9308e-05
3:142164735 T C 1.745768 -5.6380e-06
3:142171595 A G 0.027739 5.0071e-06
3:142178144 T C 0.318679 -1.5751e-07
3:142190428 C T 0.022531 -4.2909e-06
3:142209740 C T 0.061448 6.2489e-07
3:142215013 C G 0.087219 -1.0274e-05
3:142244592 G A 1.419936 7.5442e-06
3:142248498 A G 1.185671 4.8710e-06
3:142255785 C T 0.149242 -1.6131e-05
3:142260987 A G 0.061894 -5.6552e-07
3:142263372 A G 0.825728 7.0515e-07
3:142263573 C T 0.046037 1.8851e-05
3:142274373 A C 0.109692 -5.8047e-06
3:142281298 T C 0.039499 1.2286e-05
3:142281353 G C 0.026899 1.0161e-05
3:142281612 G A 1.172990 3.2492e-06
3:142289863 A C 0.399231 -2.2070e-05
3:142289925 G A 0.415326 1.9544e-05
3:142294634 C T 0.318778 -8.3731e-07
3:142313368 G A 0.074582 2.1801e-05
3:142318911 A G 0.812071 -1.4550e-07
3:142319394 C T 0.036174 6.2974e-06
3:142322055 A G 0.326172 8.9917e-06
3:142325817 T G 0.037303 3.2216e-05
3:142333537 C A 0.216987 1.0936e-05
3:142342942 T C 0.063532 -1.2408e-06
3:142343210 A G 0.043035 -8.3286e-06
3:142347757 G A 1.182506 3.9040e-06
3:142351990 C T 0.021269 1.4866e-05
3:142356918 T C 0.115057 -2.8928e-06
3:142369839 A G 1.291004 1.3706e-05
3:142371027 T C 0.063791 -2.0521e-05
3:142375817 A G 1.206226 1.3666e-05
3:142383318 A G 0.244597 2.6146e-05
3:142392396 A T 0.398755 -2.6308e-05
3:142408606 A G 1.295836 1.4121e-05
3:142409862 C T 0.959902 -4.3505e-06
3:142431000 C G 0.088378 -2.0124e-06
3:142434283 T C 0.407642 1.7234e-05
3:142443441 A G 0.089905 9.0266e-06
3:142451759 A G 1.791523 1.6508e-05
3:142459570 C T 0.040162 -1.1335e-05
3:142467606 A G 0.087953 -1.9714e-06
3:142473770 G A 0.830413 2.2029e-05
3:142484920 G A 0.429068 7.8884e-06
3:142494599 G A 0.042834 1.8187e-05
3:142513504 A G 0.056760 4.4113e-06
3:142530261 C T 0.067306 -4.6375e-05
3:142531616 A G 0.088372 8.9872e-06
3:142541083 T C 0.099452 -7.7947e-06
3:142542449 T G 0.218415 6.4060e-06
3:142545647 G T 0.150582 -1.1249e-06
3:142546743 T G 0.218636 5.3078e-06
3:142547753 C T 0.559689 -1.6992e-05
3:142548560 G A 0.089381 1.2517e-06
3:142551098 C T 0.083561 1.3955e-05
3:142555017 T C 0.847916 1.7673e-05
3:142559037 T C 0.460628 -9.5665e-06
3:142559161 G A 0.078845 1.9921e-05
3:142559221 T C 0.582947 -1.0939e-05
3:142569282 C T 0.031302 -4.3239e-05
3:142573455 A C 0.104572 -3.5513e-06
3:142574456 A G 1.330993 3.7378e-06
3:142582827 A G 0.179069 -1.1645e-05
3:142584949 G T 0.055679 1.1566e-05
3:142586556 G T 0.046591 -1.0832e-06
3:142595792 T C 0.100336 -9.3917e-07
3:142599423 C T 0.323748 9.8289e-06
3:142599688 G A 0.121350 -1.1725e-05
3:142604137 G A 0.387706 4.3104e-06
3:142604476 A G 1.246021 -2.6106e-05
3:142611423 C T 0.299742 4.6704e-05
3:142611657 G A 1.544026 6.2079e-06
3:142616786 G A 0.049977 1.1589e-05
3:142617138 G T 0.711756 -1.3946e-05
3:142629161 T C 0.027477 -1.8630e-06
3:142631970 T C 0.432400 3.0028e-05
3:142632679 A G 0.132596 -1.1957e-05
3:142633024 T C 0.091761 -1.9493e-07
3:142633555 C G 0.307636 4.5199e-05
3:142633960 C T 0.781378 3.4237e-05
3:142635168 A G 0.035722 1.1144e-05
3:142644359 T C 0.053731 1.7356e-05
3:142648098 G A 0.036783 -6.1195e-06
3:142653249 T G 0.671009 -1.3953e-05
3:142660367 A G 1.101733 -1.5207e-06
3:142661350 T C 0.311842 1.8348e-05
3:142663089 A G 0.067772 4.4862e-06
3:142670242 G T 0.064263 -2.2514e-05
3:142670467 T C 1.057940 1.5867e-05
3:142670616 G A 0.478294 2.8393e-05
3:142672500 G A 0.027627 -7.0694e-06
3:142672926 C T 0.158605 1.0393e-05
3:142673889 T C 0.055485 -3.8762e-06
3:142674046 T C 0.028858 -5.0255e-06
3:142674787 C T 0.049260 2.7221e-05
3:142681090 G T 0.048876 -1.1567e-05
3:142681249 A G 0.176587 -4.3616e-06
3:142681813 T C 0.029075 -5.5310e-06
3:142688622 G A 0.685336 -9.8586e-06
3:142691941 T C 0.069727 -7.0825e-06
3:142693758 C T 0.386958 -8.0699e-06
3:142694139 A G 0.066229 1.2448e-05
3:142694463 G A 1.259746 2.8776e-05
3:142697317 A G 0.036157 -1.7021e-05
3:142699866 G A 0.281155 1.4645e-05
3:142706260 A G 0.084486 1.8189e-05
3:142706825 T C 0.081021 1.1777e-05
3:142710064 G A 0.994434 1.8307e-05
3:142747862 G A 0.315568 7.8433e-06
3:142748023 C A 0.278020 -1.9372e-06
3:142750125 T G 0.036273 6.4977e-07
3:142756907 G A 0.493253 1.5839e-05
3:142760690 C T 1.248258 1.4105e-05
3:142771897 T C 0.022854 -1.0211e-05
3:142778355 T C 0.766993 1.0349e-05
3:142780749 G A 0.067327 1.2020e-05
3:142790435 T C 1.246147 1.3235e-05
3:142793835 G A 0.232493 -9.7175e-07
3:142795798 C T 0.502048 4.0690e-06
3:142800330 A C 0.096776 8.1304e-06
3:142800392 G A 0.476550 -2.2121e-06
3:142804251 G C 0.036473 -2.9286e-05
3:142813109 G A 1.259403 2.1187e-05
3:142818431 C T 0.034787 -1.2885e-05
3:142822581 G T 0.020572 -1.7207e-05
3:142836966 A G 0.532980 -1.1667e-06
3:142837272 A G 0.534765 -1.5022e-06
3:142837361 A T 0.482958 -4.1549e-06
3:142841740 T C 0.628049 -4.2332e-06
3:142844327 G A 0.758817 -5.4112e-06
3:142844453 A G 1.281233 9.4789e-06
3:142847282 A G 1.306253 3.7034e-06
3:142848367 G A 0.959991 1.9460e-05
3:142856522 G A 0.249047 -2.0677e-05
3:142856740 T C 0.754091 -1.1238e-06
3:142859183 C G 0.059041 -5.7166e-06
3:142863854 G T 0.057413 -4.8594e-06
3:142864702 A G 0.379016 6.0152e-06
3:142864752 G A 0.080351 -1.0233e-05
3:142865182 C T 0.054883 -1.2744e-06
3:142865637 T C 0.207678 -4.2295e-06
3:142866135 G A 1.173928 1.4254e-05
3:142869730 C T 0.065195 -1.3845e-05
3:142873335 A G 0.056621 -3.5057e-05
3:142877227 G A 0.689708 -8.8396e-07
3:142877569 A G 0.426647 7.6243e-06
3:142878203 C T 1.958835 4.1948e-06
3:142879648 T C 0.075721 2.0843e-06
3:142883915 C T 0.218826 2.9338e-06
3:142888404 T G 0.310598 8.9440e-06
3:142888659 G A 0.062438 2.1065e-06
3:142891007 T C 0.525443 1.4079e-06
3:142893570 T C 0.118052 6.8099e-06
3:142894378 C T 0.068153 -9.4433e-06
3:142894411 A G 1.332649 1.1848e-05
3:142896048 T C 0.099479 -1.1444e-05
3:142903453 A G 1.439991 -1.2398e-05
3:142916200 T G 0.705987 -2.9869e-05
3:142920424 C G 0.414098 -7.5781e-06
3:142928381 G T 0.022786 -2.1548e-06
3:142932074 A C 0.085706 -6.0877e-06
3:142934385 C T 0.071838 1.4055e-05
3:142940232 T G 0.041998 6.1595e-06
3:142943091 G A 0.059952 -1.6093e-05
3:142943360 C T 0.129081 2.4135e-05
3:142950000 T C 0.353694 2.0412e-06
3:142952184 A G 0.066310 -1.6017e-08
3:142952313 A G 0.513353 -3.3426e-05
3:142953531 G A 0.164494 1.1595e-05
3:142954204 G A 1.383014 -1.1939e-05
3:142957896 T C 0.272071 1.8515e-05
3:142965442 A G 1.683375 -4.5329e-06
3:142971847 C T 0.054418 -8.9962e-06
3:142972987 G A 0.026287 -3.9872e-06
3:142973077 G A 0.339183 8.1435e-06
3:142978596 T C 0.031391 4.5139e-06
3:142981125 T C 0.033835 -2.8552e-05
3:142982422 G A 0.475159 9.3255e-06
3:142982899 G A 1.076272 9.5543e-06
3:142983247 G A 0.170671 1.4653e-05
3:142984246 G A 0.093672 -9.9099e-06
3:142985100 T G 1.193576 -1.5720e-05
3:142985288 C T 0.393455 3.8562e-05
3:142985717 C T 0.062774 1.5551e-05
3:142989508 C T 0.109767 1.0339e-05
3:142989621 G A 0.023092 3.9628e-06
3:142990062 G A 0.434487 6.3690e-05
3:142994527 T C 0.114003 6.1956e-05
3:143009413 G A 0.196007 3.2266e-05
3:143012569 C T 0.020045 -1.7580e-07
3:143012854 G T 0.406286 6.6840e-05
3:143017187 C T 1.400700 1.8764e-05
3:143019749 T G 0.526704 -3.0720e-06
3:143019833 G T 0.983028 3.5382e-05
3:143020269 C T 1.134494 3.3093e-05
3:143021578 G A 0.197870 -4.9319e-06
3:143022141 G T 0.556789 3.5532e-05
3:143022430 C G 0.101056 -9.8830e-06
3:143023597 T C 1.400737 -7.7047e-06
3:143028766 A G 0.078431 -1.3155e-05
3:143028789 C T 0.032982 1.3914e-05
3:143032574 C T 0.110603 3.5980e-05
3:143032706 T C 0.030734 -1.8535e-05
3:143033562 G T 0.263462 -2.5425e-05
3:143034911 A G 0.060663 1.0745e-05
3:143056467 A G 0.415690 -1.5560e-05
3:143058663 G T 0.892453 -3.5574e-06
3:143058926 C T 0.163729 -8.7536e-06
3:143062939 A G 0.102086 2.0267e-05
3:143074614 T C 0.065090 1.9485e-05
3:143077053 A G 0.032567 -9.0374e-06
3:143086299 C T 0.036144 5.2668e-06
3:143087524 T C 0.807152 7.6764e-07
3:143090388 A G 0.029629 1.9834e-05
3:143098461 C T 0.471555 -1.0301e-05
3:143105161 A G 0.832817 1.2478e-05
3:143106759 T C 0.708785 -2.2037e-05
3:143106938 G T 0.055033 -1.9441e-05
3:143106999 G A 1.646908 -4.1583e-06
3:143109266 C T 0.024023 1.5135e-05
3:143139545 C A 0.098095 -3.7203e-05
3:143145672 A G 0.215688 -1.8928e-05
3:143155955 G T 0.328239 4.2041e-06
3:143157268 T G 0.282695 -4.4174e-05
3:143157753 C T 0.222403 1.3222e-05
3:143159873 G A 0.269127 5.0044e-05
3:143160538 T G 0.481418 9.1144e-06
3:143162091 C A 0.610476 2.2879e-05
3:143163169 A G 0.908936 -8.8713e-06
3:143166869 A G 0.482282 1.2521e-05
3:143172047 A G 0.065154 -4.3880e-06
3:143181650 T G 0.094178 -6.1365e-06
3:143183987 T C 0.041716 -3.4674e-05
3:143188899 G C 0.210520 1.6445e-05
3:143193111 C T 0.177321 1.9609e-06
3:143196094 G T 0.069285 -1.2115e-05
3:143197159 T C 0.232177 7.5888e-06
3:143198707 A G 0.041267 -3.6564e-06
3:143198802 T C 0.686944 -1.4097e-05
3:143200689 T C 1.231232 2.6445e-06
3:143205236 C T 0.179222 1.5893e-05
3:143210189 C T 0.218092 -5.2314e-06
3:143217635 G A 0.025652 -1.3164e-05
3:143222107 A G 0.057039 2.3536e-05
3:143225398 T C 0.514397 -1.9483e-05
3:143227302 A G 0.140270 1.3267e-05
3:143227959 G A 1.840276 -7.3611e-06
3:143238874 T G 0.976225 1.4180e-05
3:143241470 T C 0.033787 1.3561e-05
3:143241871 G T 0.304658 2.0840e-05
3:143242888 C A 0.049705 1.2894e-06
3:143246080 A C 0.667144 -1.4183e-05
3:143249795 T C 0.036871 8.0517e-06
3:143250070 C T 0.440260 -7.6315e-06
3:143255258 G T 0.069754 2.8199e-05
3:143260054 T G 0.032152 6.7416e-06
3:143260439 T C 0.059585 2.4739e-05
3:143261483 G A 0.066541 1.9244e-05
3:143266553 A C 0.280611 4.8657e-07
3:143266647 G A 0.062713 2.3161e-06
3:143266918 T G 0.149759 -4.5580e-06
3:143271396 C T 0.047934 1.4031e-05
3:143275027 A C 0.042783 6.2687e-07
3:143280692 G A 0.266233 5.8289e-05
3:143286227 T G 0.049355 -6.1141e-06
3:143288587 G A 0.445632 -1.6550e-05
3:143291032 G A 0.042086 1.8975e-05
3:143292904 C T 0.056774 -1.7225e-05
3:143301064 T C 0.052575 -2.9403e-05
3:143304507 T C 0.149912 -1.5144e-05
3:143308788 C T 0.050134 2.9614e-05
3:143323042 G A 0.287601 3.0237e-05
3:143327971 A G 0.035195 -8.6283e-06
3:143328152 G T 0.365651 -3.9770e-05
3:143335127 C T 0.047397 1.5085e-05
3:143336797 T C 0.346065 -6.0940e-06
3:143346504 G A 0.027552 1.3770e-05
3:143351190 C T 0.121452 -5.1026e-06
3:143354316 C T 1.186943 7.8273e-06
3:143354607 C G 0.031319 8.5262e-06
3:143354901 A G 0.294880 -8.5061e-06
3:143355137 C A 1.439247 1.1781e-06
3:143359156 T C 0.059208 1.7064e-05
3:143360203 C A 0.384792 -2.5000e-05
3:143361040 A G 0.046622 -3.6038e-06
3:143361772 C T 0.051813 1.4135e-05
3:143367794 C T 0.289709 -2.8029e-06
3:143367941 A C 0.022004 5.5220e-06
3:143369778 A G 1.414034 -4.2691e-06
3:143371201 T C 0.089915 -4.9081e-06
3:143387743 T C 1.552614 -7.9944e-06
3:143389272 A G 0.043984 1.0699e-05
3:143391316 C T 0.134351 5.5566e-06
3:143400873 C G 1.866676 1.0919e-06
3:143405324 G A 1.650032 -1.2930e-05
3:143410981 G A 0.853281 7.1073e-06
3:143411876 T C 0.086298 1.4784e-07
3:143419181 T C 1.709359 -7.6445e-06
3:143419518 A G 0.117549 3.2107e-05
3:143420057 C A 1.321059 1.8831e-06
3:143424822 T C 1.370587 1.8017e-06
3:143425979 T C 0.300106 4.4063e-06
3:143427439 G T 0.433525 1.7292e-06
3:143428774 T A 0.044585 -4.0517e-05
3:143431325 T C 1.034760 7.6316e-06
3:143438124 C T 0.269232 -4.5299e-06
3:143439739 C T 1.877280 8.0609e-06
3:143440526 G A 0.274621 1.7844e-05
3:143440698 G T 1.457375 2.5896e-05
3:143440790 A G 0.072267 -4.0125e-06
3:143442254 T C 0.366943 -1.2575e-05
3:143443979 C T 0.118334 -3.9243e-05
3:143447571 T C 0.208630 7.3033e-06
3:143450856 C T 0.520798 -1.1347e-05
3:143451196 G T 0.032312 -1.5780e-05
3:143451406 A C 0.099656 -8.4108e-06
3:143451497 T C 0.030493 -6.0618e-07
3:143462032 A G 0.040757 9.0773e-06
3:143463487 A G 0.144951 1.3592e-06
3:143471935 A G 0.108825 1.2423e-05
3:143473442 G A 1.013834 7.7275e-06
3:143473838 A G 0.034461 -1.3861e-05
3:143477672 C T 0.642651 3.4977e-05
3:143488471 C T 0.789650 7.1590e-06
3:143493643 G A 0.317758 -7.7423e-06
3:143497630 T C 1.324561 -4.4092e-05
3:143497918 A G 0.038143 2.6686e-05
3:143501661 T C 0.042358 3.4892e-06
3:143504533 A G 0.784526 -1.1127e-06
3:143508277 G A 0.047033 -2.1616e-05
3:143510594 G A 0.561753 -2.4442e-07
3:143510847 T C 0.845617 1.3131e-05
3:143513975 G A 0.365896 1.0816e-05
3:143514237 G A 0.325037 8.8599e-06
3:143528512 C A 0.427874 1.1961e-05
3:143530998 G A 1.939340 -2.0808e-05
3:143531170 G A 0.870253 1.9127e-05
3:143531571 T C 0.036147 2.1129e-05
3:143532805 C G 0.025672 1.5819e-05
3:143533737 C A 0.608259 4.8618e-06
3:143534134 G A 0.099118 6.6233e-05
3:143537540 C T 0.042559 4.7959e-06
3:143538156 T G 1.856476 -6.6779e-05
3:143540594 C A 1.386295 -1.7225e-05
3:143541177 C T 0.098826 -3.4838e-05
3:143541805 G A 0.028096 2.4841e-05
3:143543267 C T 0.023282 1.5862e-05
3:143554959 T C 0.670319 -1.9288e-05
3:143555834 T C 0.034556 7.0230e-06
3:143557508 T C 0.032492 -2.0924e-05
3:143561978 C A 0.041158 5.0363e-06
3:143567690 G A 0.077700 5.6499e-06
3:143568467 G A 1.936801 -1.8279e-05
3:143570052 G T 0.221526 -6.4655e-05
3:143570871 A C 1.910768 -3.0580e-05
3:143572085 G A 0.067456 -1.4652e-05
3:143574494 T C 1.936835 -2.1246e-05
3:143580479 G A 0.031000 -1.7384e-05
3:143583132 C T 0.048243 -9.8050e-06
3:143584120 C G 0.043399 -2.1117e-05
3:143586440 T C 0.055183 -3.0682e-05
3:143588201 G A 0.042409 1.0893e-05
3:143596572 A G 0.042634 1.0914e-05
3:143605831 T C 0.571123 2.7082e-05
3:143608199 G A 0.596104 -2.8744e-05
3:143608486 A G 0.035848 2.0922e-05
3:143609608 A G 0.023619 1.3512e-05
3:143609899 C T 0.108128 -2.7992e-05
3:143619608 G C 0.054370 1.3396e-05
3:143645222 T C 0.067350 1.2350e-05
3:143647311 T C 0.095433 3.6089e-05
3:143663007 A G 0.038901 -8.8866e-06
3:143670720 A C 0.053081 -4.1889e-08
3:143674769 T C 0.035141 3.5378e-06
3:143676375 A G 0.858751 1.8325e-04
3:143681270 T G 0.089534 1.2341e-05
3:143722781 A G 0.055760 -6.3019e-06
3:143732138 C T 0.024564 1.2269e-05
3:143735248 G A 0.122489 -1.5409e-05
3:143736126 G A 0.672815 4.2460e-05
3:143746691 A G 0.719246 4.0426e-05
3:143755346 G A 0.035086 -9.3946e-06
3:143757859 G A 0.134473 -5.0606e-05
3:143762041 A G 0.278303 -1.6104e-05
3:143774531 A G 0.084261 3.6740e-05
3:143774690 C T 0.024088 1.8669e-05
3:143775983 T C 0.021786 1.5247e-05
3:143778708 C A 0.520717 8.9750e-05
3:143794483 T C 0.585361 5.7479e-05
3:143799478 T C 0.063108 -2.6868e-05
3:143802581 A C 0.037660 1.4363e-05
3:143806143 A G 0.037463 1.4857e-05
3:143827035 C T 0.034450 -2.2285e-06
3:143829487 A C 0.088701 2.2260e-05
3:143832277 G A 0.071882 -1.1477e-05
3:143853522 C A 0.061601 -3.3524e-06
3:143861106 A G 0.041413 -6.9644e-06
3:143864166 C T 0.080202 3.9689e-05
3:143873901 C T 0.168978 -3.3595e-05
3:143884590 C T 0.153723 -5.5152e-06
3:143893048 A G 0.057318 -2.5329e-05
3:143895410 G A 0.050130 -9.9587e-06
3:143902027 C T 0.062822 1.7193e-05
3:143918570 G T 0.084401 -1.3457e-05
3:143920583 C T 0.066405 -1.9009e-05
3:143930439 A G 0.113568 3.4095e-07
3:143934999 A G 0.960946 2.4641e-05
3:143944379 A G 0.041151 7.1212e-06
3:143947048 A G 0.473388 1.7615e-05
3:143952283 G A 0.036698 2.6911e-06
3:143961956 A G 0.070132 8.6365e-06
3:143969565 T C 0.820955 2.8590e-05
3:143970983 T C 0.082483 3.8628e-06
3:143989327 G A 0.034950 -9.0772e-06
3:143992630 C T 0.420126 -5.2173e-06
3:144002886 T G 1.530012 1.7913e-05
3:144003533 C G 0.040556 -1.5140e-05
3:144014510 G T 1.056508 1.1249e-05
3:144018991 G T 0.048760 -1.0525e-05
3:144019277 T C 0.197370 2.9084e-05
3:144027892 C T 0.038608 4.6567e-08
3:144033934 A G 1.552978 1.0258e-05
3:144046983 T A 0.027603 6.4620e-06
3:144065581 T C 0.021320 1.6429e-05
3:144070077 A G 0.073759 3.2210e-05
3:144084228 G A 0.039642 5.2901e-06
3:144084535 T C 0.497448 -2.1915e-07
3:144102495 C T 0.065345 5.4360e-06
3:144110578 A G 1.724985 1.2970e-05
3:144121893 T C 0.203772 1.4992e-05
3:144130645 G T 0.548935 1.6910e-05
3:144143213 G T 1.100907 -1.7794e-05
3:144146595 C T 0.163249 1.0262e-05
3:144161050 A G 0.033981 1.6235e-05
3:144165016 T C 1.146764 -4.8512e-07
3:144170601 C T 0.179718 3.9612e-05
3:144171657 A G 0.702291 8.4833e-06
3:144175309 C T 0.355883 -1.7706e-05
3:144176717 G A 1.098275 -1.4159e-05
3:144208416 T G 0.145291 2.6496e-05
3:144213027 T C 0.055733 1.7972e-05
3:144220472 G A 0.050358 6.1362e-06
3:144233043 C T 1.168400 -1.4059e-05
3:144234380 C T 0.037449 9.9896e-06
3:144245178 T C 0.090306 8.7888e-06
3:144249167 T C 0.881853 -3.4541e-05
3:144249668 G A 1.032237 -1.4685e-05
3:144250569 G A 0.146862 2.7613e-05
3:144260268 A G 0.084183 -2.5367e-05
3:144268701 A G 0.077723 1.4640e-06
3:144286831 T C 0.070971 2.3319e-06
3:144299227 C T 0.026495 -3.8094e-06
3:144310039 A G 0.147896 -6.7563e-06
3:144328524 C T 0.038877 6.9327e-06
3:144331004 C T 0.237984 -1.2869e-05
3:144331203 C T 0.093706 -8.7127e-06
3:144340205 T C 0.903105 7.3318e-06
3:144346669 T C 0.184610 -1.3719e-05
3:144353286 T G 0.035793 1.3245e-05
3:144367753 T C 0.171212 -9.5909e-06
3:144374666 T C 0.022021 1.3579e-05
3:144378532 G A 0.184410 -2.5279e-05
3:144383343 A G 0.039135 -5.2906e-08
3:144394494 A G 1.821628 2.8680e-05
3:144394775 G A 0.843224 -6.8836e-06
3:144397775 C T 0.085285 4.1867e-06
3:144403027 A G 0.032193 3.7345e-05
3:144411399 G A 0.036888 4.5418e-05
3:144418026 C T 0.041757 1.2868e-05
3:144429307 A C 0.110389 1.8477e-05
3:144441639 G T 0.363529 -2.7380e-05
3:144445174 C A 0.033607 -5.0548e-06
3:144445307 C T 0.066552 -1.5401e-05
3:144456570 C T 1.625516 -5.7461e-08
3:144466031 G A 0.075452 1.9806e-06
3:144475489 T G 1.850068 3.6144e-05
3:144479205 A G 0.036718 1.7044e-06
3:144483946 A G 0.025131 5.6602e-06
3:144488369 C T 0.048859 -1.1354e-05
3:144495834 A C 0.031527 1.2460e-05
3:144496334 G T 0.951811 1.8861e-05
3:144499936 A G 0.072607 -5.6296e-06
3:144502391 G T 0.079675 -1.0267e-05
3:144506458 T G 0.031537 2.9726e-05
3:144511555 T C 0.267107 4.5759e-06
3:144515761 C T 0.044939 4.6918e-06
3:144520806 T A 0.761693 1.9283e-05
3:144542072 T C 0.711341 1.6040e-05
3:144550868 G T 0.562626 9.5074e-06
3:144551308 T G 1.807621 8.0046e-06
3:144556298 G T 0.032513 2.3433e-05
3:144559115 T C 0.373318 8.5950e-07
3:144571794 C T 0.771546 1.2793e-05
3:144573876 G T 1.674107 7.8221e-07
3:144574150 T C 0.037099 -4.9713e-06
3:144581746 A G 0.226714 1.4780e-05
3:144596258 T C 0.044075 7.7725e-06
3:144600743 T C 0.150129 4.6866e-06
3:144612987 A G 0.056746 1.2390e-05
3:144615125 T C 0.267994 1.7225e-05
3:144616893 C T 0.150140 6.0350e-06
3:144621687 A C 0.053197 5.7787e-06
3:144630144 A G 0.038037 6.4027e-07
3:144636853 A G 1.803813 1.9167e-06
3:144639691 C T 0.369020 -2.2928e-05
3:144640673 C A 0.140957 -3.0765e-05
3:144642201 T C 0.060010 1.3458e-05
3:144642293 G A 0.256724 8.5332e-06
3:144643905 A G 0.611342 -1.5330e-05
3:144646072 T C 1.879364 -1.0334e-05
3:144646951 C A 0.024509 2.7010e-05
3:144655640 A G 0.055801 -1.6917e-05
3:144656091 G A 0.500590 -3.1711e-05
3:144658585 G A 0.768173 -7.1990e-06
3:144661240 T G 0.109039 1.9967e-06
3:144661442 T C 1.865812 -4.2364e-06
3:144663454 T C 0.063063 -3.1353e-06
3:144664302 C G 0.087525 -1.0426e-05
3:144677749 T C 0.507101 -9.8297e-06
3:144694235 A G 0.516589 5.0425e-06
3:144694925 T C 0.045853 4.2508e-06
3:144696113 G A 1.358691 7.7882e-06
3:144708802 A C 0.023394 -1.5588e-05
3:144717256 G A 0.072790 2.0630e-05
3:144718518 G A 0.041287 2.3291e-05
3:144720105 A C 0.060398 -3.0137e-05
3:144721732 A G 0.067167 1.5142e-05
3:144730186 G T 0.084717 1.9507e-06
3:144730268 C T 0.340842 -1.1541e-05
3:144732045 A G 0.104871 1.0976e-05
3:144734314 T C 0.637776 -5.6872e-05
3:144736059 T C 0.035967 6.4531e-06
3:144741875 C T 0.044813 3.4577e-06
3:144745436 C A 0.402298 1.7927e-05
3:144766253 T C 1.888710 -7.1761e-06
3:144769467 G C 0.094821 -2.0126e-05
3:144774202 C T 1.481768 -2.1029e-05
3:144782671 T G 0.110977 1.4277e-05
3:144786005 A G 0.804605 6.2978e-05
3:144792528 G A 0.023374 -9.7253e-06
3:144798924 A G 1.449208 4.4447e-06
3:144799114 C A 0.090340 3.2676e-06
3:144801849 A G 0.086553 -1.5871e-05
3:144805413 T G 0.021256 8.3463e-06
3:144812391 T C 0.155600 4.7455e-06
3:144835290 G A 0.044541 1.9479e-06
3:144836937 T C 0.048135 6.3467e-06
3:144841973 G C 1.738224 -5.8067e-06
3:144842743 C T 0.072620 2.2624e-05
3:144846945 C A 0.149854 -1.5559e-06
3:144862218 T C 1.865085 2.3308e-06
3:144862637 C A 0.052041 -1.6205e-05
3:144866534 T C 0.081249 3.3809e-05
3:144876901 C T 0.277650 -1.0454e-05
3:144885658 A G 0.096711 -1.1694e-05
3:144888353 A G 0.027807 1.5470e-05
3:144896484 G A 0.036171 6.7846e-06
3:144900162 G A 0.040220 -1.3600e-05
3:144904987 T C 0.023160 1.6925e-06
3:144905911 G A 0.703124 -2.3256e-07
3:144906247 T C 0.051603 -3.0410e-06
3:144908140 T C 0.043814 -1.3116e-05
3:144910384 A G 0.258896 -1.2805e-05
3:144919004 A G 0.113466 7.8825e-06
3:144922477 C G 1.659732 1.4542e-05
3:144926111 G A 0.031527 1.6057e-05
3:144926670 A G 1.065980 -2.1901e-05
3:144937798 T C 0.028851 -3.3207e-07
3:144938455 G A 0.067847 -1.2807e-06
3:144941459 C A 1.560716 2.1044e-07
3:144942813 G A 0.030530 -7.7369e-06
3:144946016 G T 0.111824 2.5305e-05
3:144946219 A T 0.887360 -2.3980e-05
3:144951141 T C 1.543904 -3.6787e-06
3:144954552 T C 0.060139 1.0802e-05
3:144965710 G A 0.053727 3.3357e-06
3:144968124 T C 0.364838 9.8372e-06
3:144968811 A G 0.071138 -1.3914e-05
3:144977106 T C 0.196931 -1.3033e-05
3:144980846 C A 0.492352 1.4112e-05
3:144984216 C T 1.278976 1.3650e-06
3:144984423 T C 0.101512 -8.4513e-07
3:144985026 C T 0.026226 1.3209e-06
3:144988130 C T 0.219091 -5.6721e-06
3:144989801 G A 0.164953 1.1378e-08
3:144992393 A G 1.114047 1.7151e-06
3:144993185 T C 0.025050 -4.0041e-06
3:144997824 A G 0.086695 6.5805e-06
3:145006500 A C 0.218731 -5.7206e-06
3:145012134 C T 1.294958 -4.1322e-06
3:145015167 A C 0.219578 -6.1818e-06
3:145022963 G A 0.180123 3.2070e-05
3:145035504 G A 0.694217 5.6954e-06
3:145040805 G C 0.047268 -1.6739e-05
3:145044977 A G 1.815736 5.6368e-06
3:145058016 G A 0.052602 1.6129e-05
3:145058303 A G 0.109070 2.1850e-05
3:145064634 C T 0.040397 4.4847e-08
3:145070800 C T 0.106819 2.5483e-05
3:145072578 G A 0.658015 9.4513e-06
3:145085629 C A 0.043987 4.4108e-06
3:145086200 T C 0.043049 2.3367e-06
3:145097436 A G 0.048288 -8.2026e-07
3:145098900 A C 1.942713 1.6094e-05
3:145105006 T G 0.045377 2.4834e-05
3:145106448 G A 0.046843 1.1829e-05
3:145135972 T C 0.045099 -1.3618e-06
3:145139824 T G 1.074545 -8.2918e-07
3:145140607 A G 1.308653 4.6579e-06
3:145155507 T C 0.152315 -6.9730e-06
3:145173788 G A 0.233082 -5.2707e-07
3:145184454 G T 0.057889 1.6059e-05
3:145185364 C T 0.060925 -1.1833e-05
3:145186683 C T 0.918207 -4.1882e-05
3:145204739 C T 0.314235 1.3948e-06
3:145206577 A G 0.113258 3.7877e-05
3:145209680 C T 0.025359 -4.7762e-06
3:145214784 G A 0.035627 -1.3271e-05
3:145215435 A G 0.533446 -2.7083e-05
3:145225950 T G 0.462060 1.9112e-05
3:145248051 A G 0.534476 -2.4868e-05
3:145262957 T C 0.456127 2.3064e-05
3:145263902 G A 0.020654 2.6660e-05
3:145268720 T C 0.983698 -3.7115e-06
3:145279048 T C 0.048254 9.2200e-07
3:145281608 T C 0.053615 -2.5672e-05
3:145283346 T C 0.038455 2.2910e-05
3:145286526 A G 0.333621 -1.0723e-05
3:145291871 G A 1.651749 -2.3915e-05
3:145295780 G A 0.390306 1.2499e-05
3:145296267 T C 0.028338 -3.7944e-06
3:145296295 A G 0.401998 -5.7355e-06
3:145297751 T G 0.966219 -5.1735e-06
3:145318124 G A 0.065532 2.3283e-05
3:145343091 C T 0.055472 1.7666e-05
3:145344597 T C 0.113323 5.0476e-05
3:145348782 T C 0.468696 5.8119e-06
3:145349753 C T 0.070652 -2.9778e-05
3:145351299 G A 1.525466 1.5883e-05
3:145354860 G A 0.128989 9.3526e-06
3:145355914 G A 0.132372 4.1718e-05
3:145355956 T C 0.432539 -1.1167e-05
3:145357897 C G 0.044099 -2.3259e-05
3:145361356 G A 0.358763 2.3626e-07
3:145363031 G T 0.048203 -2.2986e-05
3:145368610 A G 0.454165 1.5491e-06
3:145372738 G A 0.323952 1.9767e-06
3:145376332 C T 0.500073 1.4907e-06
3:145376842 T C 0.050630 -7.4908e-06
3:145385603 A G 0.055556 1.3282e-06
3:145389879 A G 0.136088 -2.1082e-05
3:145395454 T C 0.030952 2.1752e-06
3:145401142 G A 0.028817 1.1248e-05
3:145409857 G A 0.838485 9.3790e-06
3:145411529 A G 0.182995 -3.6082e-06
3:145414282 T C 1.949485 1.9621e-05
3:145420715 T C 0.049277 -2.6992e-05
3:145421660 T C 0.514366 -1.6614e-05
3:145421784 G A 0.050069 -5.3859e-06
3:145422134 G A 0.118980 -1.8527e-05
3:145422910 T C 0.048189 2.2439e-05
3:145422974 T C 0.167591 -6.8478e-06
3:145423205 A C 0.385802 -2.9136e-05
3:145425499 T G 0.170763 3.5228e-05
3:145436914 C T 1.335318 1.5136e-06
3:145440937 T C 0.047033 -1.2022e-05
3:145444004 C T 0.169250 -1.5007e-05
3:145450187 C T 0.221794 4.4604e-05
3:145458564 A G 0.333254 -1.7221e-05
3:145461298 C T 1.267617 2.0402e-05
3:145463660 G A 0.042192 1.3750e-05
3:145464621 A G 0.367704 6.2030e-06
3:145466447 G A 0.154522 -4.5867e-06
3:145471923 A G 0.604805 1.2539e-06
3:145480072 C T 0.531406 1.5949e-05
3:145480765 A G 0.120350 -3.0786e-05
3:145486127 A C 0.048951 1.2292e-06
3:145506580 C T 1.048237 -1.8654e-05
3:145508265 G A 0.069394 -1.6817e-05
3:145508801 C A 1.129251 -1.9257e-05
3:145509008 G A 0.123560 2.1557e-05
3:145514050 G T 0.200430 -5.1066e-06
3:145516298 T C 0.267957 -3.5600e-05
3:145517822 G A 0.118191 1.8386e-05
3:145517981 C T 0.077353 1.4802e-06
3:145519110 G T 1.403420 -1.2273e-05
3:145525293 A G 0.063485 1.4712e-05
3:145525724 G A 0.110678 6.6045e-06
3:145525904 T C 0.095515 -6.5367e-06
3:145526178 C A 0.969514 -4.8549e-06
3:145528541 G C 1.405626 -1.7714e-05
3:145529776 T C 0.061564 -1.0757e-06
3:145530342 G C 1.692398 -1.5871e-05
3:145530590 G A 0.079974 -8.0938e-06
3:145542558 G T 0.140379 -4.4996e-06
3:145547356 G A 1.099523 2.7396e-06
3:145550774 A C 0.039917 1.6746e-05
3:145557919 C T 0.051586 -5.3867e-06
3:145561874 C T 0.042726 -7.5916e-06
3:145566872 C T 0.028123 2.0250e-06
3:145566961 C T 1.425824 5.5443e-06
3:145584003 G T 0.084802 7.7057e-06
3:145602735 G A 0.033702 -1.0811e-05
3:145609739 C T 0.126929 1.5748e-05
3:145610463 G T 0.060955 2.2942e-05
3:145613347 A T 1.960888 -7.2449e-06
3:145613835 C A 1.478746 -2.2837e-06
3:145614675 T C 0.135255 1.1790e-05
3:145619455 A G 0.094682 1.1132e-05
3:145620765 C T 0.586163 2.2753e-05
3:145625073 G A 0.769832 -2.5168e-05
3:145631487 T C 0.092904 1.6582e-05
3:145658490 G A 0.267216 2.0050e-05
3:145661771 G A 0.426957 -7.8121e-06
3:145662242 G A 0.361391 -5.1808e-06
3:145662851 T C 0.039101 1.5193e-05
3:145662903 T C 0.076442 -7.5367e-06
3:145664091 G A 0.062836 -5.3873e-07
3:145664645 T C 0.077594 1.2299e-05
3:145664959 A G 0.462978 -7.1760e-06
3:145667496 T C 0.111110 1.5631e-05
3:145668691 T C 0.075245 -5.5811e-05
3:145671281 C T 0.039615 -8.0905e-06
3:145675927 A G 0.738350 1.1517e-05
3:145676262 C A 0.030381 2.3267e-05
3:145684438 G A 0.037272 -6.1211e-05
3:145693526 G C 0.092394 2.1543e-06
3:145708997 C T 1.115740 -2.0217e-06
3:145717810 A G 0.035691 -6.6150e-05
3:145731083 G A 0.773031 -1.0847e-05
3:145731756 C T 0.048138 2.7291e-05
3:145736995 T C 0.029225 4.7468e-05
3:145742674 C T 0.063536 -3.4073e-05
3:145744769 T G 1.364944 -7.3394e-06
3:145762335 A G 0.921994 -1.0582e-06
3:145770902 T C 0.042732 1.7229e-05
3:145778212 T G 0.038721 1.8074e-05
3:145779294 A C 0.053200 1.9620e-05
3:145786573 T C 0.078981 -4.7232e-05
3:145793919 T C 0.046805 -2.6202e-05
3:145797723 C T 0.065011 -3.5098e-05
3:145810408 A G 0.902870 5.5177e-06
3:145818901 G A 0.039673 -7.8617e-06
3:145820087 G T 0.027726 5.4718e-06
3:145823289 C T 0.029334 1.0014e-05
3:145828048 T C 0.024071 -6.9932e-06
3:145828416 C T 0.065290 -1.2506e-06
3:145838895 T C 1.534673 -1.9485e-05
3:145844373 C T 0.286357 2.3525e-05
3:145844410 C G 0.982474 -1.0183e-05
3:145864179 T C 1.251954 -4.3606e-05
3:145877333 A G 0.052316 3.0151e-06
3:145877981 T C 0.033651 -5.4523e-06
3:145885259 G C 0.081303 1.3576e-05
3:145888457 G T 0.313664 -4.1678e-05
3:145893559 T C 0.592331 1.0015e-05
3:145903426 T G 0.262993 -1.5930e-05
3:145907640 C T 0.045918 -9.5425e-06
3:145910543 C T 0.055060 -4.4321e-06
3:145912177 G T 0.271959 -1.1798e-05
3:145912548 T C 1.172174 -1.0432e-05
3:145914366 T C 0.057464 -1.4559e-06
3:145915013 T C 0.769597 -1.6497e-05
3:145915913 T C 0.045578 1.3899e-05
3:145917761 C T 0.660303 1.5152e-05
3:145922230 A G 0.789959 -1.1233e-05
3:145923751 T C 0.101906 -5.5352e-06
3:145925572 C T 0.276423 2.3988e-05
3:145938136 C T 0.045248 1.3649e-05
3:145940985 T C 0.107965 -1.5118e-05
3:145943792 C A 0.671312 1.2168e-05
3:145953692 A G 1.588176 1.8541e-05
3:145954051 C A 1.723183 9.3250e-06
3:145961274 T A 0.027263 -3.0314e-05
3:145972179 C A 0.082922 -1.6345e-06
3:145986503 A G 0.082962 -2.5137e-06
3:145991685 C T 1.944212 1.4768e-05
3:146018058 T C 0.163127 -2.4849e-05
3:146046566 T C 0.024346 -1.1961e-05
3:146048618 A G 0.052762 -1.3764e-05
3:146054925 T C 0.062530 -1.1901e-05
3:146057592 A G 0.078617 -1.2153e-05
3:146063484 A G 0.027542 4.0940e-06
3:146069769 A G 0.098704 -1.9095e-05
3:146085421 C A 0.098377 -2.6837e-05
3:146087201 A C 0.038897 5.5837e-06
3:146097025 A G 0.059062 1.3430e-05
3:146098420 T C 0.082694 2.8668e-05
3:146101552 G A 0.048580 -5.1042e-06
3:146105782 T C 0.042318 1.2694e-05
3:146109427 T G 0.303499 1.1051e-05
3:146111171 C T 1.060653 2.2951e-05
3:146130629 T G 0.092411 -2.9686e-05
3:146145650 T C 0.020263 -6.1131e-07
3:146148743 T C 0.070431 4.7292e-06
3:146157405 G A 0.063672 -1.3229e-05
3:146158520 T C 0.089494 4.1159e-06
3:146164878 T C 0.089245 3.6528e-06
3:146174122 C T 1.159441 8.4069e-06
3:146208853 T G 0.147569 1.5822e-05
3:146209888 A G 0.039924 3.6909e-06
3:146211515 A G 0.527727 1.8458e-05
3:146215917 G A 0.646476 8.1312e-06
3:146225742 C T 0.073049 -2.1072e-05
3:146231988 C T 0.363373 1.0069e-05
3:146236161 G A 0.164558 -1.9308e-05
3:146237371 A G 0.717488 -9.1319e-06
3:146238210 A C 0.354843 2.3908e-06
3:146241475 A G 1.172473 -4.5970e-06
3:146245979 A G 0.089820 -4.2780e-06
3:146247611 A G 0.056627 7.5836e-06
3:146248562 A G 0.058491 2.0041e-06
3:146249892 G A 0.042403 8.9315e-06
3:146249934 C T 0.074256 -2.6805e-05
3:146252457 C G 0.318189 1.8592e-05
3:146254836 G A 0.382385 7.0807e-06
3:146259563 A G 0.512561 1.1632e-05
3:146270135 T C 0.063118 2.6457e-05
3:146274101 T C 0.089997 6.6577e-06
3:146281339 A G 0.789908 2.0665e-05
3:146290249 G A 0.051365 2.3842e-05
3:146290871 G A 0.776125 7.2532e-06
3:146297781 T G 0.026015 -1.9483e-05
3:146303418 C T 0.540715 2.3617e-05
3:146325938 G A 0.369680 2.3067e-05
3:146327114 G C 1.952957 1.2561e-05
3:146329619 T C 0.036674 3.0520e-06
3:146332438 A G 0.195809 -9.2493e-06
3:146338549 C T 0.083863 1.4031e-05
3:146342762 A G 0.031822 1.8852e-05
3:146349513 T C 0.096195 -1.1501e-05
3:146350047 G T 0.169247 -4.7498e-06
3:146357562 T C 0.414867 1.7476e-05
3:146366015 T G 0.089259 7.9465e-06
3:146367804 A C 0.795647 2.2085e-05
3:146391674 C T 1.411372 -2.3844e-05
3:146399876 C T 0.029442 6.6701e-06
3:146405703 G T 0.137771 -1.0513e-05
3:146409183 C T 0.053826 -7.1981e-06
3:146416870 T C 0.028960 7.8830e-06
3:146425424 C A 0.054921 -8.0194e-06
3:146428103 T C 0.076666 -1.3758e-05
3:146432172 A C 1.300779 -3.1989e-05
3:146436293 T C 0.123832 1.3265e-06
3:146437116 C T 0.154134 5.2739e-06
3:146455416 C T 0.047965 -1.1470e-05
3:146457055 T C 0.192501 6.9497e-06
3:146468113 C T 0.039819 8.3864e-07
3:146477762 T C 0.171409 8.0592e-06
3:146478254 A G 0.042593 -1.3574e-05
3:146488309 C A 0.841245 -2.3400e-05
3:146495703 A G 1.101424 -2.5046e-05
3:146501420 G A 0.085125 5.1390e-06
3:146506113 A G 0.038561 1.8165e-05
3:146509347 A G 0.048070 2.5395e-05
3:146512139 G C 0.123794 -1.0110e-05
3:146512378 C T 0.098534 1.6118e-05
3:146523054 A G 0.046380 -5.8312e-06
3:146524722 C T 0.096303 8.0715e-06
3:146526044 G T 0.071389 -1.9396e-05
3:146537789 G A 0.107934 -1.1453e-06
3:146540874 C T 0.731710 -1.4026e-05
3:146542770 C A 0.064012 2.1720e-06
3:146562491 G A 1.728868 -2.0905e-05
3:146562971 T C 0.130155 -1.6873e-06
3:146563308 T C 0.038935 2.1757e-06
3:146569385 T C 0.042787 -4.8741e-06
3:146574047 G C 1.272064 1.9813e-05
3:146576950 C A 0.056032 -6.8502e-06
3:146579970 C A 0.588863 -1.0794e-05
3:146582767 C T 0.263003 8.9400e-06
3:146583839 A G 0.289675 -1.0172e-05
3:146583967 T C 1.483788 2.2068e-05
3:146591999 T C 0.077693 -2.6447e-06
3:146596225 C A 0.633979 2.6829e-05
3:146598479 G A 0.788681 2.3784e-05
3:146601714 T G 0.193759 -2.8954e-06
3:146607690 A G 0.070234 1.3775e-05
3:146616362 G A 0.093046 -4.2976e-06
3:146617398 C T 0.210010 3.7497e-06
3:146623089 C T 0.193314 -1.1610e-05
3:146630664 G C 0.619934 -6.1500e-06
3:146631187 A C 0.065719 1.1522e-05
3:146631936 T C 0.224402 3.3561e-06
3:146633828 C T 0.057549 -7.0948e-06
3:146639268 A G 0.047587 4.0873e-06
3:146641594 T C 0.086658 -1.5445e-05
3:146644535 T G 0.179762 3.5808e-06
3:146646922 T C 0.065032 5.9522e-06
3:146666235 A C 0.022922 -2.0931e-05
3:146667248 T G 0.049362 -6.4083e-06
3:146667661 A G 0.925082 4.8228e-06
3:146677741 C T 1.040648 9.2606e-06
3:146682702 A G 0.027382 -1.5242e-05
3:146683396 C A 0.084676 -1.7945e-06
3:146691517 T C 0.052143 5.8579e-06
3:146695951 A G 0.102481 -1.8269e-05
3:146696538 T C 0.306368 -5.7306e-06
3:146698939 C T 0.070033 -7.5140e-06
3:146700001 A G 0.060020 1.4145e-05
3:146705172 G A 0.097697 2.0889e-05
3:146705330 C T 0.317543 1.5132e-05
3:146708261 T C 0.042552 1.0493e-05
3:146709558 C T 0.179409 -1.0232e-05
3:146722198 G A 1.097208 9.1074e-06
3:146723647 A G 0.063393 1.3850e-05
3:146723688 A C 1.966087 2.9886e-06
3:146729939 T C 1.792543 1.1733e-05
3:146729951 C A 1.001180 3.7420e-05
3:146730371 T C 0.193368 1.0627e-05
3:146738163 T C 0.063770 1.3296e-05
3:146742026 A C 0.104997 8.6896e-06
3:146744269 T C 0.042552 3.7776e-06
3:146749475 G A 0.567787 4.5468e-06
3:146768760 G A 0.111630 8.5608e-06
3:146770116 C T 0.049930 2.0584e-06
3:146780513 T C 0.041780 -1.8973e-06
3:146809166 C T 0.237807 9.3353e-06
3:146809521 A G 1.443755 -2.2296e-05
3:146830917 C T 0.043548 -1.6596e-05
3:146840857 C A 0.371312 5.0698e-06
3:146857103 T C 0.037874 2.4499e-05
3:146858961 A G 0.020263 -2.2884e-05
3:146879354 G A 0.601136 -2.8540e-06
3:146891704 G T 0.037595 -4.3151e-06
3:146899703 T A 0.021579 1.6194e-05
3:146905750 G A 0.367915 7.6553e-06
3:146914749 C A 0.254178 -4.5766e-05
3:146921357 A G 0.062829 3.4054e-06
3:146933540 T C 1.320702 -2.1243e-05
3:146940344 A G 0.137227 -1.5026e-05
3:146940488 G A 0.230855 2.1887e-05
3:146945824 A G 0.065049 1.8696e-05
3:146949799 A C 0.079250 2.2925e-06
3:146962617 T C 0.065980 -1.1382e-05
3:146965386 T C 0.216660 2.3220e-06
3:146984942 A C 0.575257 8.8718e-06
3:146997009 T C 1.138526 2.9322e-05
3:146999001 G C 0.190655 -2.6195e-05
3:147000266 C T 0.993357 1.9020e-05
3:147014471 A G 0.218843 1.1812e-07
3:147030765 C T 0.100424 1.2521e-05
3:147045673 A C 0.778328 6.1874e-06
3:147051115 T C 1.938783 2.5195e-05
3:147054867 C T 0.490173 -4.7687e-05
3:147059252 T C 0.045340 -9.0424e-06
3:147062721 G C 0.021891 -2.6405e-05
3:147082238 A G 0.050895 1.6069e-06
3:147088747 T C 0.099360 9.3501e-06
3:147089835 T C 1.122387 1.1175e-05
3:147094222 A G 0.478882 -1.9194e-05
3:147096691 A C 0.061448 9.0799e-06
3:147098132 G A 0.070645 3.7360e-05
3:147105790 C T 1.208702 -1.4300e-05
3:147118180 G A 0.089725 1.4635e-05
3:147121751 T C 0.469142 -1.8172e-05
3:147126442 A G 1.797979 1.0448e-05
3:147151524 C T 0.024652 1.2881e-05
3:147162353 G A 0.179147 1.0374e-05
3:147175324 C T 0.270915 3.9387e-07
3:147181438 A C 0.158299 1.0903e-06
3:147187629 A G 0.021174 9.8370e-06
3:147198932 T C 0.083476 1.0589e-06
3:147209249 G A 0.175920 -2.7334e-05
3:147209395 T C 0.144945 -3.8098e-05
3:147210892 T C 0.325397 5.8218e-06
3:147217797 G T 0.188299 4.3485e-06
3:147225553 A C 0.041889 4.5479e-06
3:147227163 T C 0.162651 3.5575e-06
3:147251165 G T 0.370710 -1.4612e-05
3:147259997 G A 0.117161 1.8230e-05
3:147280208 C G 0.409757 3.8701e-05
3:147289422 T G 0.086950 2.2445e-05
3:147291768 T C 0.487110 3.1484e-06
3:147295026 T C 0.087399 -1.8570e-06
3:147307217 G A 1.913859 -9.8231e-06
3:147308161 C T 0.333713 9.6361e-06
3:147320460 A G 1.705531 -1.4672e-05
3:147320598 G A 1.103038 -2.5939e-05
3:147322159 A G 0.113319 4.7550e-06
3:147329730 A G 0.414302 -7.7739e-06
3:147339776 G T 1.032648 -8.7508e-06
3:147340512 G T 0.160662 -3.7156e-07
3:147345571 A G 1.717760 -1.6265e-05
3:147347404 G A 0.343066 2.2683e-05
3:147348563 C A 0.884630 -2.5458e-05
3:147349114 C T 0.308462 -1.5386e-05
3:147351579 A G 0.080144 1.2896e-05
3:147359617 C T 0.676164 1.0648e-05
3:147361799 G A 0.800152 -2.5455e-05
3:147361992 A G 0.159877 2.0705e-05
3:147362224 A G 1.930375 -5.4354e-06
3:147364003 A C 0.037041 5.9081e-06
3:147366436 G A 0.329922 8.6985e-06
3:147368416 A G 1.032383 -1.3732e-05
3:147369523 C T 0.096929 -1.2581e-05
3:147371594 T C 0.138580 1.8489e-05
3:147374653 T G 0.158034 8.8598e-06
3:147378666 A C 0.136278 7.2795e-06
3:147379551 G T 0.130349 4.6377e-06
3:147382275 T G 0.080872 -1.1048e-05
3:147382952 C T 0.030966 -3.0486e-05
3:147389299 G A 0.387848 -2.6306e-05
3:147389796 A C 0.137805 3.9789e-06
3:147390505 A G 1.672566 -4.6116e-06
3:147391050 A C 0.312066 -7.4333e-06
3:147394074 C A 1.950301 -4.8662e-06
3:147394548 C T 0.420799 1.0921e-06
3:147394716 C A 0.060575 4.4923e-06
3:147395191 T C 0.210877 2.1207e-05
3:147395667 T G 0.077319 -4.1490e-06
3:147395748 C T 0.243604 2.0422e-05
3:147399703 G A 0.191964 2.2711e-05
3:147400183 C G 0.159965 2.2128e-05
3:147407499 C T 0.072498 -8.6235e-06
3:147409753 T C 0.312974 4.5055e-06
3:147409908 G A 0.244981 4.5333e-05
3:147409915 C G 0.492529 2.8208e-05
3:147412482 T C 0.246698 -1.1073e-05
3:147414845 G A 0.721021 -8.8373e-07
3:147415334 C G 0.280866 1.9772e-06
3:147418750 T C 0.042984 1.1017e-05
3:147424585 C T 0.809059 1.3094e-05
3:147428445 G A 0.078954 8.1279e-06
3:147431755 C T 0.339041 1.6823e-05
3:147432479 T C 0.118892 -7.8622e-06
3:147440914 C T 0.711039 6.5790e-05
3:147443773 G C 0.149844 6.8750e-06
3:147447333 A G 0.048362 -1.6416e-05
3:147452308 T C 0.067065 -9.2005e-06
3:147453795 G A 1.083734 2.0828e-05
3:147454978 G A 0.033611 5.4123e-06
3:147469852 G A 0.041036 1.2243e-05
3:147474127 C T 0.339289 2.2721e-05
3:147482779 G T 0.042212 -3.1170e-05
3:147484046 G T 0.461978 2.3996e-05
3:147484611 C T 1.666372 -5.2272e-05
3:147486998 A G 0.176940 3.9401e-06
3:147487363 T C 0.296842 -2.6591e-05
3:147487634 C T 0.073586 -4.1460e-06
3:147490113 A G 1.107914 1.3378e-05
3:147492467 G T 0.186674 -1.1595e-05
3:147493238 T C 1.452370 -8.6000e-07
3:147494094 G A 0.499291 2.4888e-05
3:147494512 C A 1.120864 -9.5463e-07
3:147497698 C T 0.083833 1.5483e-05
3:147499835 T C 0.198703 2.7594e-05
3:147500774 T C 1.354197 1.9288e-07
3:147502818 T C 0.420279 -8.0904e-06
3:147504840 G A 0.026950 1.3803e-05
3:147505136 G A 1.399721 -1.9914e-06
3:147514350 C T 0.484060 -5.1606e-06
3:147519351 C A 0.083962 1.1010e-05
3:147531140 G C 0.205400 -4.8799e-06
3:147535493 A G 0.021895 3.6304e-06
3:147536615 C T 0.108655 -6.1456e-06
3:147539778 A G 1.927244 1.1396e-05
3:147542755 C A 0.091275 2.3374e-06
3:147557097 C T 0.463454 -1.9176e-05
3:147561655 C T 0.158037 -4.7600e-06
3:147581183 G A 0.122904 -7.2831e-06
3:147589751 T C 0.025006 1.2092e-06
3:147590141 A G 0.037565 -1.6928e-05
3:147594090 A C 0.027056 -5.7324e-06
3:147604338 G A 0.456117 -2.7896e-06
3:147609931 T C 0.021568 9.1443e-06
3:147615355 G A 0.797262 1.3813e-05
3:147622840 T C 0.029415 -1.0261e-07
3:147626693 C T 0.108505 -2.0514e-05
3:147629066 A C 0.072165 1.8452e-05
3:147631199 A G 0.386726 1.0730e-05
3:147635316 C T 0.039163 2.6927e-06
3:147638308 A G 0.047502 -7.3517e-06
3:147640366 G A 0.062737 -8.3964e-07
3:147641953 C A 0.104222 3.5006e-06
3:147643172 G A 0.030058 -2.0808e-06
3:147644603 T C 0.045354 -1.9452e-05
3:147652324 T C 0.037197 6.1225e-06
3:147653174 C T 0.171280 2.7509e-06
3:147653591 G A 0.125515 -1.3435e-05
3:147656402 A G 0.098479 -6.2566e-06
3:147662460 G A 0.165979 7.8652e-06
3:147669386 T C 0.052442 3.3746e-06
3:147670743 T C 0.025342 -1.4523e-05
3:147671064 A G 0.035664 -6.4389e-06
3:147675951 C T 0.183295 9.3669e-06
3:147678390 T G 0.084305 -2.2965e-05
3:147679289 T C 0.238229 1.0341e-05
3:147681840 G A 0.169991 -1.7865e-05
3:147696502 A G 0.331112 -1.0786e-05
3:147697207 G A 0.299446 -8.0375e-06
3:147698461 C T 0.234030 -5.9091e-06
3:147703320 T C 0.114639 -6.9178e-06
3:147707782 G A 0.053309 3.3605e-06
3:147708801 A C 0.344572 -1.4021e-05
3:147717267 C T 0.060925 -7.6253e-06
3:147732075 C T 0.102345 3.8557e-07
3:147737191 A G 0.311176 -7.5796e-06
3:147751494 G T 0.438808 2.6868e-05
3:147752821 T C 0.043684 3.9638e-06
3:147755330 T G 0.185760 -1.0445e-05
3:147760255 A G 0.111334 -1.6208e-05
3:147763252 C G 1.301574 8.4455e-06
3:147765053 T C 0.243655 3.5426e-06
3:147765372 T C 0.063417 -1.3226e-05
3:147767795 C T 0.067809 2.3640e-06
3:147774832 C T 0.042127 -1.1960e-05
3:147782192 T C 0.032686 9.4810e-06
3:147791697 C A 1.485583 -3.5120e-06
3:147794002 C A 1.408968 1.4403e-05
3:147800402 C A 0.031632 -3.2566e-07
3:147801312 A C 0.109032 2.3815e-05
3:147805973 A G 1.396712 -2.0183e-05
3:147825261 T C 0.782289 2.1894e-05
3:147827205 C T 0.300908 -4.1317e-06
3:147832435 T G 0.020719 3.6445e-06
3:147858573 G A 0.153451 -1.9746e-05
3:147867628 C T 0.406513 2.5381e-05
3:147869643 A G 0.069037 1.0223e-05
3:147880049 G T 0.034960 1.3866e-05
3:147887089 G A 0.116944 -6.0531e-06
3:147892112 G A 0.030626 -1.0298e-05
3:147894582 A G 0.063213 3.0923e-06
3:147904302 C T 0.036147 5.4746e-06
3:147907386 C A 0.042416 8.9398e-06
3:147923440 G A 0.388797 3.4399e-05
3:147924337 C T 0.644226 2.2012e-05
3:147931607 A G 0.021959 -1.1162e-05
3:147938355 G T 0.256639 -8.0806e-06
3:147938413 C T 0.047700 1.4049e-05
3:147939093 C A 0.104745 3.0706e-05
3:147940234 G A 0.069220 9.5026e-06
3:147945521 C T 0.838012 2.7954e-05
3:147950312 T G 0.032258 5.3232e-06
3:147950530 T C 0.492213 -1.1935e-05
3:147951658 C T 0.853787 -2.4797e-05
3:147951851 T C 1.939701 8.4437e-06
3:147952475 A G 0.477002 -1.0404e-05
3:147954546 G T 0.134154 3.0632e-06
3:147963098 G A 1.512319 3.1928e-06
3:147978935 G A 0.175652 -4.5154e-06
3:147979100 C T 0.020375 -1.5453e-05
3:147988046 A G 0.041865 -1.6005e-05
3:147992050 T C 0.186881 -3.8252e-05
3:148029121 G T 0.047988 6.0642e-06
3:148035551 T C 0.206016 -3.4551e-06
3:148037344 A G 0.254932 -8.5084e-06
3:148048706 C A 0.519632 -1.7451e-05
3:148057371 T C 0.075337 1.3382e-05
3:148063638 A G 0.058783 -1.4561e-06
3:148063925 A G 0.039781 -8.6906e-06
3:148081153 C T 0.108995 -2.2037e-05
3:148097317 A G 0.038486 -2.6760e-05
3:148100780 T C 0.042586 -1.0099e-05
3:148103386 G A 0.034872 1.0652e-05
3:148113139 A G 0.068826 1.4693e-05
3:148113648 C G 0.096317 2.5492e-05
3:148115356 C T 0.249615 -8.9040e-06
3:148117501 A G 0.084860 7.2156e-06
3:148117666 T G 0.033090 4.5514e-05
3:148129857 A G 0.190948 3.2237e-06
3:148131872 T A 1.970112 2.5300e-05
3:148142295 A G 0.381212 -5.7932e-05
3:148151579 A G 0.059650 1.0702e-05
3:148155767 C T 0.124284 -2.9302e-06
3:148178105 T C 0.130438 1.5853e-05
3:148189939 G T 1.079651 1.6615e-05
3:148191204 T C 0.308952 3.5320e-05
3:148191517 T C 0.136221 3.8176e-06
3:148194843 T C 0.067412 -1.6247e-05
3:148212690 C T 0.491822 -1.9523e-05
3:148217974 T G 0.080865 -1.1619e-05
3:148219251 T C 1.783574 1.5453e-05
3:148225408 T C 0.794253 5.3046e-05
3:148233254 G A 0.216368 -2.2334e-05
3:148250251 T C 0.083013 -1.3507e-05
3:148305235 A G 0.053755 -1.7741e-05
3:148306402 C T 1.417719 1.1969e-04
3:148310855 G T 0.483846 2.3337e-05
3:148314175 G A 0.102008 9.2755e-06
3:148314716 T C 0.149650 -4.5169e-06
3:148319277 A G 0.022000 -5.1732e-06
3:148320613 C T 0.068772 2.2016e-06
3:148324431 G A 0.363829 1.2687e-06
3:148325405 T C 0.227081 -3.8830e-06
3:148331650 T C 0.051127 -6.6983e-06
3:148332775 A G 0.222467 1.1242e-05
3:148336197 A G 1.209069 1.5448e-05
3:148347205 G T 1.103059 -1.3942e-06
3:148347742 A G 0.434579 -1.2669e-06
3:148349290 A C 0.255877 2.1731e-06
3:148351156 T G 0.536159 -1.4594e-05
3:148353740 T C 1.893643 -2.4633e-05
3:148357900 T C 0.041056 -8.2125e-07
3:148358582 A G 1.563004 -4.8741e-06
3:148358840 T C 0.053870 -4.0923e-06
3:148359189 C A 1.244672 1.8431e-06
3:148362761 T C 1.165500 -6.6300e-06
3:148363144 G A 0.067830 -2.7234e-05
3:148365140 T G 0.066439 1.0681e-05
3:148369183 A G 0.437210 4.0263e-06
3:148370682 T G 0.361221 1.1041e-06
3:148371358 A G 0.321331 2.9137e-05
3:148371483 G T 0.047264 1.6370e-06
3:148375781 G A 0.027732 -1.1317e-05
3:148383072 C A 0.232262 7.3885e-07
3:148383293 C T 0.061146 -7.6501e-06
3:148383732 A G 0.072987 9.5819e-06
3:148385156 G A 0.078427 -1.5827e-05
3:148386616 A G 0.249261 -1.3696e-05
3:148387389 T G 1.596536 2.2496e-05
3:148388491 A C 0.058443 -7.7220e-06
3:148404478 G C 0.068534 3.0238e-05
3:148405702 C G 0.033335 1.2651e-05
3:148406004 G A 0.047683 3.0832e-05
3:148414887 A T 0.359623 7.4614e-07
3:148416879 T C 0.054492 1.1922e-05
3:148417195 T C 1.632061 2.1617e-06
3:148426573 G C 0.027454 3.5062e-05
3:148430920 C T 0.048719 -8.0961e-06
3:148432369 G A 1.312199 3.1685e-05
3:148436308 T C 0.245722 2.6540e-06
3:148437328 T C 0.035300 1.6563e-05
3:148437503 C T 1.714748 7.1203e-06
3:148438191 T C 0.374286 -7.9828e-06
3:148447756 A G 1.471219 6.5626e-06
3:148455844 T G 0.189781 -7.0654e-06
3:148457642 C T 0.327661 5.3881e-06
3:148459395 T C 0.933846 -2.7212e-06
3:148459884 G A 0.124362 2.4370e-06
3:148459988 C A 0.610428 1.1268e-05
3:148463522 C T 1.932235 1.3848e-05
3:148464977 C T 0.034138 -4.4411e-06
3:148465351 A T 0.174659 -1.5617e-05
3:148466964 C T 0.577433 6.2044e-06
3:148467512 T C 0.049437 1.2401e-05
3:148474373 C T 1.826748 -4.8867e-07
3:148481332 T C 0.049855 -2.0622e-06
3:148481782 G A 0.237852 1.2721e-05
3:148485148 T C 0.033335 6.5340e-06
3:148492257 C T 1.463535 6.1234e-06
3:148505385 T C 0.420738 -9.4529e-06
3:148508085 A G 0.122975 7.4157e-06
3:148509352 C A 0.186909 -1.9598e-06
3:148519371 A G 0.218292 -1.2942e-05
3:148522457 G A 0.063210 2.8269e-05
3:148527238 C T 0.037578 7.5648e-06
3:148541871 A G 0.026049 8.6638e-06
3:148546530 T C 0.062547 -1.6279e-05
3:148547435 T C 1.355390 -1.1736e-05
3:148547780 G A 1.259753 -7.4558e-06
3:148547847 A G 0.065926 -4.0675e-06
3:148550124 G T 0.074901 -2.3698e-05
3:148550913 C T 0.728606 1.4237e-05
3:148552045 C T 0.102794 -2.5699e-05
3:148553218 C G 0.087743 -2.7760e-05
3:148553480 A G 0.657760 -5.3609e-06
3:148553560 G T 1.083785 -4.8295e-06
3:148554668 G A 0.855722 -1.7427e-05
3:148555225 G A 0.450109 1.5503e-05
3:148558051 A G 0.166527 -3.0944e-05
3:148559651 A C 0.023918 9.3480e-06
3:148561581 T C 0.064627 -9.8875e-06
3:148562272 A G 0.023449 1.6718e-05
3:148562310 A G 0.476876 2.2979e-05
3:148567228 A C 0.444330 1.0232e-05
3:148568451 T G 0.109838 -7.0820e-06
3:148574188 G A 1.250713 -1.4747e-05
3:148577228 A G 0.056750 3.4886e-06
3:148578518 A G 0.721136 1.7621e-05
3:148578728 C A 0.896843 -2.2174e-06
3:148581112 G C 0.154852 -3.8397e-06
3:148592231 A G 0.068299 -1.1735e-05
3:148595541 C A 0.123930 1.0997e-05
3:148595685 A G 0.032217 -6.9849e-07
3:148597612 T C 1.900504 5.0333e-06
3:148601439 C G 0.021834 2.1765e-05
3:148604156 C T 0.055040 -6.1589e-06
3:148608562 A C 0.072018 1.2124e-05
3:148614447 T C 0.083989 4.1063e-06
3:148615528 T C 0.046125 -8.4230e-06
3:148617071 C A 1.194562 -1.2052e-05
3:148626185 A G 0.054673 2.5510e-05
3:148628780 C T 0.252964 -1.6069e-05
3:148629354 T G 0.187262 -1.2810e-05
3:148630661 T C 0.041124 -9.1262e-07
3:148631606 G T 1.745673 2.7319e-06
3:148633507 T C 0.922753 -1.5729e-06
3:148636152 C A 0.078444 1.1597e-05
3:148636510 T C 0.074762 -1.5234e-06
3:148636636 C A 0.773874 -9.6654e-07
3:148637771 A G 0.517065 2.4353e-05
3:148645538 G A 0.034692 -2.1629e-05
3:148649812 C T 0.108400 2.6362e-05
3:148651695 T C 0.462434 1.9268e-06
3:148653177 T C 0.109522 -1.6688e-05
3:148653687 C T 0.503201 -2.3264e-05
3:148657482 C A 1.862396 -4.5045e-06
3:148671201 C T 0.616272 1.6313e-05
3:148677420 C T 0.049386 -7.6163e-06
3:148677435 G A 0.185161 -1.4936e-05
3:148677563 C T 0.114088 -3.4686e-06
3:148677608 G A 0.095651 -1.6842e-06
3:148682436 G T 0.076958 6.7956e-06
3:148684394 A G 0.265336 7.8981e-07
3:148698898 C T 0.615691 -2.6602e-05
3:148710717 G A 0.089215 7.4594e-07
3:148710903 A C 0.141099 4.1415e-05
3:148720345 C G 0.183431 -3.1167e-07
3:148726222 A G 1.526660 1.1549e-05
3:148728842 G T 0.609959 1.1822e-05
3:148735003 G A 0.674508 1.4287e-05
3:148735759 T G 0.046044 -1.8234e-05
3:148737264 G A 0.044198 -2.0493e-05
3:148738799 T C 0.043259 1.6660e-05
3:148743824 T C 0.106690 4.8700e-05
3:148757864 T C 0.071828 -4.5586e-05
3:148759325 C T 0.629906 -6.0911e-06
3:148759527 G A 0.034294 -4.6172e-06
3:148763456 C T 0.063230 -1.0537e-07
3:148766666 C T 0.144992 1.9714e-05
3:148781246 T A 0.022531 -1.0917e-05
3:148786085 C T 0.044306 -1.7687e-05
3:148786108 T C 1.390017 -1.0515e-05
3:148811983 G A 0.717941 -2.3599e-05
3:148813541 T C 0.146230 1.7411e-05
3:148835022 G T 0.066014 -3.9543e-05
3:148835753 C T 0.536298 -2.2837e-06
3:148851233 A G 0.214304 4.0774e-05
3:148854215 G T 1.048410 -5.4070e-06
3:148858553 T C 0.038996 -3.1227e-06
3:148860540 A G 0.037837 3.6776e-05
3:148864907 G T 0.421483 -1.3096e-05
3:148879883 G A 0.274825 -9.9536e-06
3:148880043 A G 0.038105 -2.3702e-05
3:148884471 A G 0.887568 -1.1426e-05
3:148885851 A G 1.943175 -1.1875e-06
3:148886323 T C 0.354010 -3.6014e-07
3:148887172 C T 0.198964 -6.0240e-06
3:148890992 G T 0.029697 8.1870e-07
3:148891967 G T 1.905213 -4.2473e-05
3:148898203 A C 0.060354 -3.1804e-05
3:148901300 T C 0.023544 -9.8354e-06
3:148903496 A G 0.027532 -6.8609e-06
3:148904434 G T 0.128748 -7.8864e-07
3:148908893 A G 0.128075 -2.8474e-06
3:148910521 G A 1.068285 -2.4214e-05
3:148917046 T C 0.209065 -1.6615e-06
3:148921843 A G 0.187330 3.8264e-06
3:148924177 C T 0.027222 -1.3972e-05
3:148941423 G A 0.027345 -8.7941e-06
3:148942594 A G 0.193691 5.6832e-05
3:148945570 A G 0.109009 1.7196e-05
3:148948666 G T 0.093930 -3.0086e-05
3:148949389 T C 0.030745 7.8145e-07
3:148952566 C G 0.432590 -1.4854e-06
3:148955856 C A 0.769145 -5.2376e-07
3:148968285 T C 0.050246 -7.8053e-06
3:148975724 A G 0.507335 5.6356e-05
3:148977314 G A 0.757671 1.6184e-05
3:148983467 T C 0.233435 -5.2141e-05
3:148986271 T G 0.083013 5.7551e-06
3:148988158 A G 0.120734 1.7233e-05
3:148989317 G T 0.150248 -2.9346e-05
3:148991376 G C 0.201195 2.3373e-05
3:148992524 A G 0.089460 -4.1540e-06
3:148995149 A G 0.613386 4.0760e-07
3:148998416 C T 0.141402 -2.4399e-05
3:149002919 C T 0.217391 -8.1012e-07
3:149004785 A G 0.179235 3.3554e-05
3:149007351 G A 0.623738 5.5031e-05
3:149007690 C G 0.185630 -5.2255e-06
3:149009549 C A 0.092938 1.8090e-05
3:149010422 A G 0.837811 -4.0039e-06
3:149012512 G C 0.356325 6.6556e-06
3:149014360 A G 1.495113 1.4935e-05
3:149017346 A C 0.070264 5.1152e-06
3:149017394 G T 0.452941 1.9611e-05
3:149019086 A G 1.311723 8.6546e-05
3:149034081 A G 1.002135 2.4895e-05
3:149039711 A G 0.020076 -3.6034e-06
3:149039768 T C 1.717737 -1.0898e-05
3:149040646 A G 0.229559 2.5454e-05
3:149042085 G C 0.050062 -3.0968e-07
3:149043131 G A 0.441086 2.9306e-05
3:149049219 A C 0.237229 2.2893e-05
3:149050925 C T 1.312019 -4.8264e-05
3:149053135 C T 0.043416 -1.0033e-05
3:149054235 A G 0.056505 -9.2754e-06
3:149061913 C T 0.049814 9.8230e-06
3:149065370 T C 0.621246 -1.5384e-05
3:149065435 A G 0.049233 2.5181e-05
3:149068732 A G 0.147267 1.4639e-05
3:149070259 G C 0.082718 -1.6721e-05
3:149071660 G A 0.121557 1.3495e-04
3:149074152 G A 0.137938 1.8722e-06
3:149079931 T C 0.244930 3.0013e-05
3:149085381 C G 0.044871 1.1699e-05
3:149090762 G A 1.711338 -1.0543e-05
3:149099645 C T 0.928798 1.3934e-05
3:149104112 G A 0.202541 4.0619e-05
3:149115592 G A 0.635332 5.9618e-06
3:149121095 T G 1.406649 -1.3157e-05
3:149121591 C A 1.765283 3.2416e-05
3:149126309 T C 0.199995 2.3724e-05
3:149134245 T G 0.083659 1.1440e-05
3:149135059 A G 0.117797 9.8617e-05
3:149139826 G T 0.185647 -2.8471e-05
3:149145283 A C 0.222998 1.0036e-04
3:149152539 A G 0.118545 -1.7438e-05
3:149155756 A G 0.045904 1.7593e-05
3:149159804 T C 0.056549 -2.5226e-05
3:149162046 C A 1.655020 1.9153e-05
3:149174316 T C 0.219782 7.8259e-06
3:149175085 T C 0.272788 9.3725e-06
3:149178661 T G 1.867475 -9.2920e-06
3:149181915 A G 0.055468 -1.4771e-05
3:149182227 C T 0.570293 9.0212e-06
3:149182671 T C 0.020600 -9.7096e-07
3:149182753 G C 0.146407 1.8497e-05
3:149197860 T G 0.024639 1.5784e-06
3:149199592 G T 0.870310 3.4212e-05
3:149210099 G C 0.837013 -1.6371e-05
3:149212929 A G 0.131991 -1.2009e-05
3:149217864 C T 0.840868 -1.3600e-05
3:149225903 G A 1.831692 -4.2424e-05
3:149230036 G A 0.345684 6.4235e-06
3:149232950 C T 0.271330 5.9969e-05
3:149237037 C G 0.048546 2.9240e-06
3:149239451 T A 0.411436 3.6157e-05
3:149241793 C T 1.892348 2.3153e-06
3:149242596 A G 0.207709 -1.3530e-05
3:149243269 A G 0.057807 -6.9821e-06
3:149244786 A C 1.606930 -2.5805e-05
3:149245347 C T 0.163990 2.1593e-05
3:149251152 T C 1.895442 4.8976e-06
3:149252359 C T 0.221352 4.6541e-07
3:149252824 A C 0.124950 5.6907e-05
3:149258087 T C 0.089327 -4.9056e-06
3:149262150 A G 0.971255 -8.7312e-06
3:149264298 C T 0.093947 -1.0506e-06
3:149267986 A C 1.049025 5.6624e-07
3:149271087 C T 0.751340 2.0231e-05
3:149272357 T C 0.249081 2.3347e-05
3:149272809 C T 0.369187 -2.4582e-05
3:149276686 G A 0.264802 -5.9888e-06
3:149282232 C T 0.229614 1.6784e-05
3:149284432 T C 1.055852 7.1486e-06
3:149288696 C T 0.044408 7.4961e-06
3:149288793 A G 0.285660 -1.6467e-05
3:149293847 A G 0.027348 -4.2513e-05
3:149294550 G T 0.051623 -1.6352e-05
3:149295533 A T 0.067184 5.2809e-06
3:149296011 T C 0.035688 3.5758e-05
3:149297090 A C 0.246117 1.0609e-06
3:149299842 T C 0.053187 -5.1810e-06
3:149300104 C T 0.411569 1.9726e-05
3:149302302 G T 1.082503 2.7386e-05
3:149307290 T C 0.141919 3.0026e-05
3:149309877 T C 0.080953 -1.6924e-05
3:149310012 A C 0.115635 -3.6614e-05
3:149320325 A G 0.065188 2.2232e-05
3:149323357 C T 0.160988 -4.2613e-05
3:149326577 A G 0.053469 7.6363e-06
3:149328575 T C 0.099727 9.8575e-07
3:149331272 G A 0.166666 -9.0256e-06
3:149336065 G T 1.358406 1.1863e-05
3:149338768 G A 0.048199 -6.2002e-06
3:149340813 G A 1.301860 1.5360e-05
3:149343653 G A 0.066851 -1.6636e-05
3:149347344 A C 0.034603 1.4522e-06
3:149347571 A G 1.132338 -1.6560e-05
3:149360280 T C 0.028715 2.3208e-05
3:149362394 A G 1.118035 1.0966e-05
3:149365500 T C 1.121316 -3.8264e-06
3:149369476 C G 0.220832 -2.0919e-05
3:149371933 G T 0.898525 -1.3615e-06
3:149373631 C T 0.138798 2.1761e-06
3:149392801 G T 0.368670 -3.6087e-06
3:149393280 A G 0.791819 -2.0494e-06
3:149394455 C G 0.814213 -1.0719e-05
3:149395917 C T 0.081446 3.5345e-05
3:149400324 C A 0.249520 -1.2399e-05
3:149402816 A C 0.154502 -3.0473e-06
3:149414446 C T 0.022000 -2.4083e-05
3:149434942 T G 0.747482 -1.2814e-05
3:149442805 T C 0.048209 -3.7965e-06
3:149445774 T C 0.063917 -5.0061e-06
3:149451066 T C 0.025019 -2.5730e-05
3:149468530 G T 0.812626 -3.0838e-06
3:149470818 C T 0.163368 -1.4247e-05
3:149474193 T G 0.032988 1.5530e-05
3:149476911 C A 0.218153 2.5432e-05
3:149480537 A G 0.047006 -2.6612e-05
3:149484970 A G 0.117967 -1.4444e-05
3:149485293 C T 0.765178 -1.9893e-05
3:149492996 T C 0.028440 2.0086e-05
3:149494054 T C 0.061748 7.5087e-06
3:149497822 A G 1.456647 1.1826e-05
3:149498097 C T 0.020770 -7.9580e-06
3:149498132 A C 0.030265 -2.9876e-06
3:149499534 A G 0.027171 -2.0250e-06
3:149519019 T C 0.040771 7.5192e-06
3:149530808 T C 0.060806 1.3785e-05
3:149532826 C T 1.458398 2.3015e-05
3:149539533 C A 0.049712 1.3809e-05
3:149540465 T C 0.136972 -1.3524e-05
3:149546280 G A 0.060374 1.9023e-05
3:149555055 A G 0.052745 -2.0615e-05
3:149558512 C T 1.762257 -4.4806e-06
3:149558964 A G 0.030360 -2.2012e-05
3:149565982 G A 1.495296 1.6483e-05
3:149575565 A G 0.066470 1.9207e-06
3:149579112 T C 0.059048 4.3063e-05
3:149608271 C T 0.734603 -1.1101e-05
3:149609350 A G 0.066246 1.4369e-06
3:149616425 T G 0.030024 -2.3221e-06
3:149624839 G A 0.117032 4.7471e-06
3:149628107 T G 0.214474 2.0357e-05
3:149630575 A G 0.025006 1.8231e-05
3:149632813 A G 0.065120 -2.0534e-05
3:149654003 C T 0.047570 -9.6635e-07
3:149669063 C T 0.418726 -2.3825e-05
3:149696105 G C 0.022218 -1.1126e-05
3:149698581 C T 0.852975 -1.6135e-05
3:149702588 G A 0.566897 2.5984e-05
3:149723906 C T 0.044062 1.0222e-05
3:149724817 A C 0.228573 1.2808e-05
3:149737062 T A 0.838281 6.6614e-06
3:149737704 A G 0.028246 -1.7863e-05
3:149754982 A G 0.033284 3.5246e-06
3:149755175 G A 0.060258 -1.4629e-05
3:149758007 A G 0.086464 -5.4397e-07
3:149759616 A T 0.035120 -3.3857e-06
3:149766099 A G 0.032995 2.1043e-06
3:149775072 T C 0.580431 -6.3414e-06
3:149777163 A G 0.759548 5.8431e-06
3:149777706 C A 0.061326 1.7937e-05
3:149780516 T C 0.910486 -1.1582e-05
3:149786031 G C 1.579258 1.7486e-05
3:149786976 C T 0.306470 1.0041e-05
3:149787514 T C 0.054214 -6.6006e-06
3:149792830 T C 0.187204 -4.6260e-05
3:149797231 C T 1.181666 -2.3405e-05
3:149799168 T G 0.030173 1.1814e-06
3:149806284 G A 0.072644 5.4448e-06
3:149807158 A G 0.167802 -2.9094e-05
3:149807235 G A 0.119694 -3.7530e-05
3:149808060 T C 1.067327 -1.4648e-05
3:149808186 T G 0.105683 2.3043e-06
3:149809746 A G 0.454488 -1.1447e-05
3:149812267 T C 0.858921 1.2985e-05
3:149817327 G A 0.072076 1.6795e-05
3:149824179 A C 0.278711 9.2869e-06
3:149828826 C T 0.644124 1.4253e-06
3:149831240 T C 1.869042 1.1411e-06
3:149831855 A G 0.049233 -1.5906e-06
3:149834544 T C 0.106435 1.0727e-05
3:149834619 A G 0.066021 -1.0856e-05
3:149843800 T G 1.541347 1.6702e-05
3:149849963 T C 0.037799 3.3802e-05
3:149855569 T C 0.884097 5.7747e-06
3:149856122 A G 0.299446 8.4550e-06
3:149870073 A G 0.032193 -5.6150e-06
3:149874725 G A 0.050249 1.8058e-05
3:149885270 G A 1.026056 7.6089e-06
3:149896508 G C 0.058117 3.5537e-06
3:149898501 A G 1.830651 1.1027e-05
3:149900094 G C 0.643304 -3.7828e-06
3:149913817 G A 0.826657 -2.5836e-06
3:149919136 T C 0.178640 1.0759e-05
3:149926650 C T 0.049461 1.3598e-05
3:149934888 A C 0.056950 1.0391e-05
3:149936213 C T 1.152118 -1.5055e-05
3:149937450 A G 1.934224 1.1943e-05
3:149939329 T C 0.142082 -3.5037e-06
3:149944042 G A 0.054373 -5.6171e-06
3:149944409 T C 0.031703 -5.6200e-07
3:149945938 T C 0.198845 -2.6127e-05
3:149948279 G A 1.203619 -2.1272e-05
3:149948899 C T 0.246735 1.9297e-05
3:149954349 C T 0.055261 -8.3877e-06
3:149963531 G A 0.030836 -2.6263e-07
3:149965315 A C 1.054149 8.9836e-06
3:149969270 T C 0.149300 -1.2664e-05
3:149971442 G A 0.028565 7.3291e-06
3:149974370 A G 1.278452 1.9512e-06
3:149977138 T C 0.088759 3.5386e-05
3:149980548 T G 0.706425 2.2857e-05
3:149981320 A G 1.089929 1.3031e-05
3:149987286 T C 0.117311 -7.6799e-06
3:150004071 C A 0.059986 5.2446e-06
3:150006338 A G 1.479287 1.9326e-05
3:150006686 T G 1.587459 2.0482e-05
3:150010924 C T 1.091404 1.0049e-05
3:150010970 A G 0.042233 -3.3562e-06
3:150011874 C T 0.481609 -2.0525e-05
3:150014399 G T 1.672213 1.7031e-05
3:150016815 C T 0.112306 1.8013e-06
3:150021282 A G 0.110260 -9.7023e-06
3:150022818 C T 0.208606 2.2649e-05
3:150023875 A G 0.440750 1.1986e-05
3:150031832 T C 0.442181 -1.6286e-05
3:150032609 T C 0.035899 5.2044e-07
3:150035122 G C 0.606501 -2.8186e-05
3:150035701 G A 0.026274 2.8041e-05
3:150042618 A G 0.182285 1.6394e-05
3:150046295 A G 0.024642 2.6417e-05
3:150047765 G A 0.176624 -2.2082e-05
3:150050596 A G 0.187436 2.3102e-05
3:150051590 C T 0.106153 -1.4550e-05
3:150057814 A G 0.173833 -5.7005e-06
3:150063219 C T 0.031326 -1.1154e-05
3:150065280 T C 0.514278 -3.1748e-07
3:150067877 T C 1.693690 -2.0455e-05
3:150071980 A G 0.087566 -1.5818e-05
3:150081247 C T 0.433423 -6.8197e-07
3:150095691 A G 0.031357 1.1709e-05
3:150103125 A G 0.253875 6.2681e-06
3:150107496 A C 0.544339 -6.7849e-06
3:150120037 T C 0.035222 2.0211e-05
3:150128154 C T 0.435986 -1.0347e-05
3:150128392 A G 0.544907 6.6525e-05
3:150132039 A G 1.513071 7.9964e-06
3:150138424 T C 1.267607 -2.0299e-06
3:150155120 C T 0.539310 7.2652e-05
3:150157729 G A 0.435973 -1.1146e-05
3:150174658 G A 0.170165 2.3264e-05
3:150187314 C A 1.268311 5.8303e-07
3:150198241 C T 0.419606 2.6467e-05
3:150200456 C T 0.455161 4.2582e-06
3:150215931 G T 0.076826 -1.9712e-05
3:150216521 C T 0.833891 -2.4303e-05
3:150223260 G A 0.519398 5.3520e-06
3:150229958 A G 1.765256 -1.5539e-05
3:150241321 A G 0.220720 -5.8119e-06
3:150243751 A G 0.058399 2.5258e-06
3:150250537 C A 0.631541 -1.9576e-05
3:150259668 C T 1.059776 8.0452e-06
3:150264428 C T 1.745618 9.1721e-06
3:150275746 G T 0.065243 -1.2671e-05
3:150280445 G C 0.685887 -1.7810e-06
3:150283050 A C 0.333587 -1.3746e-05
3:150303590 C A 0.086417 -2.1948e-06
3:150305914 A G 1.709118 -6.6768e-06
3:150315525 C T 0.207117 4.2807e-07
3:150315968 T C 0.060143 5.9884e-06
3:150320593 G A 0.359059 -1.2983e-05
3:150322126 A G 0.064580 2.3527e-05
3:150336101 T C 0.064848 8.6720e-06
3:150350593 T G 0.048498 -3.3651e-05
3:150353794 G T 0.155141 4.1104e-05
3:150354544 G A 0.168978 -2.4414e-05
3:150364708 G T 0.351793 -1.3540e-05
3:150365784 A G 1.534231 4.0390e-08
3:150371975 C T 0.139063 2.2515e-06
3:150372226 A G 0.194993 -1.8893e-05
3:150380943 A G 0.167009 -8.0262e-06
3:150384017 G A 0.249632 6.7956e-06
3:150384657 A G 0.046363 9.3251e-06
3:150384807 G T 1.762373 1.5890e-05
3:150386299 G T 0.058528 2.2233e-05
3:150387643 G A 0.281815 2.1132e-05
3:150391810 C A 0.280380 1.7251e-05
3:150397317 A C 0.056712 1.8922e-05
3:150398311 A C 0.044425 1.7108e-05
3:150398810 T C 0.500124 1.5268e-05
3:150401205 T C 0.314511 -4.0352e-05
3:150401960 A G 0.041590 3.5754e-06
3:150403749 C T 0.643202 -2.4901e-05
3:150404970 G A 1.062271 1.9774e-05
3:150405107 A G 0.283117 4.7229e-06
3:150417454 T C 0.075007 -1.1256e-05
3:150423631 T C 0.736640 1.4896e-05
3:150424269 A G 0.024292 5.5115e-06
3:150425750 T C 0.964237 -2.4049e-05
3:150427529 T C 1.701278 -8.2705e-06
3:150440002 G T 0.735960 2.1741e-05
3:150445008 T C 0.073773 2.2384e-05
3:150447893 A G 0.087301 2.2030e-05
3:150452511 T C 0.071121 2.5161e-05
3:150452545 C T 0.273291 1.0094e-05
3:150455198 C T 0.024907 1.2721e-05
3:150455755 A G 1.781007 -9.2163e-06
3:150465202 A G 0.160291 -2.7140e-05
3:150467808 T G 0.058120 5.0645e-06
3:150471008 A G 0.113170 -4.4394e-06
3:150477500 C T 0.099669 -2.0100e-05
3:150477877 A G 0.042192 4.2196e-06
3:150478018 A G 0.092196 1.3532e-05
3:150517939 G T 0.042739 5.0130e-06
3:150523205 C G 0.506074 -2.8174e-05
3:150526061 T C 0.059820 -1.5386e-05
3:150528509 A G 0.026515 7.2327e-06
3:150530904 C T 0.029130 1.1228e-05
3:150540652 A G 0.224602 -6.5009e-05
3:150545894 C T 0.532484 -6.8914e-06
3:150546432 C T 0.268487 -6.3609e-05
3:150559423 G T 0.208831 3.6706e-05
3:150561119 A G 0.046414 2.2263e-05
3:150568765 A G 0.074487 1.0325e-05
3:150570083 G A 0.246225 -3.3275e-06
3:150579300 T C 0.035287 -7.3274e-06
3:150579321 G A 0.618183 -9.5098e-05
3:150580212 C G 0.047196 -1.2827e-05
3:150582992 C T 0.247959 3.1060e-05
3:150585068 T C 0.057950 1.8467e-05
3:150593719 G A 1.970299 -4.9229e-06
3:150594033 G A 1.281757 2.4449e-05
3:150595357 G A 0.072416 2.2094e-05
3:150599533 G A 1.631548 -3.6870e-05
3:150599744 C T 0.256724 -2.1309e-05
3:150601544 C T 0.069611 -1.2281e-05
3:150602641 G T 0.063342 1.6366e-05
3:150603085 C T 0.109495 -2.6850e-07
3:150603913 A C 1.155617 -1.9123e-05
3:150605463 C T 0.107999 -2.4911e-06
3:150607116 T C 0.170413 -1.5807e-05
3:150609694 C T 0.900545 1.9575e-05
3:150609925 C T 1.464001 -1.7228e-05
3:150615979 C T 0.441409 -7.7424e-07
3:150616317 T C 0.082334 -6.5728e-06
3:150616348 T C 0.198879 -7.4651e-06
3:150618575 G T 0.043671 4.0961e-07
3:150622735 C T 0.150585 1.4842e-05
3:150622980 A G 0.156324 -1.4006e-05
3:150623335 T C 0.062339 3.2261e-05
3:150624270 G A 0.135367 -6.8138e-07
3:150625775 T C 0.263830 1.5361e-05
3:150625893 G T 0.095943 1.7759e-05
3:150626073 C T 0.113945 -4.0716e-06
3:150626178 A G 0.052582 6.5221e-06
3:150630041 T C 0.314195 -3.4719e-05
3:150632774 T C 0.747998 -4.4008e-06
3:150633440 T C 0.144231 9.3386e-06
3:150635266 C A 0.060796 -4.3486e-06
3:150635861 T G 0.351246 -3.9493e-05
3:150635881 G A 0.027107 3.4028e-06
3:150636345 G A 0.607589 -2.1772e-05
3:150640772 T C 0.736578 -2.5823e-05
3:150642136 T C 0.084526 -1.4542e-05
3:150642540 C T 0.801600 -2.6743e-05
3:150643373 A G 1.052762 4.0449e-05
3:150644839 G T 0.074949 -1.0098e-06
3:150646312 C T 0.072797 3.5857e-06
3:150648469 T C 1.394080 3.4704e-05
3:150654524 A G 0.722908 -1.8599e-05
3:150654891 A G 0.098170 9.9556e-07
3:150657840 T C 1.844625 3.0035e-05
3:150657981 G T 0.382572 4.7300e-06
3:150659919 G A 0.025342 1.7193e-05
3:150663543 T C 0.058079 -1.6456e-06
3:150664010 C T 0.266379 -1.7471e-05
3:150670023 G A 0.043072 1.5580e-05
3:150674441 G C 0.358385 -6.0287e-06
3:150674627 C T 0.653201 -4.8421e-05
3:150674699 T C 0.177576 -5.4159e-05
3:150676643 G A 0.079182 -1.3789e-05
3:150677914 C T 1.065093 1.0449e-04
3:150678315 A C 1.298566 9.2500e-05
3:150684513 A C 0.269735 -1.4174e-06
3:150686545 G C 0.033247 7.4645e-06
3:150690018 C T 0.238212 -5.5213e-06
3:150690784 T C 0.020739 -1.8751e-05
3:150691451 A G 1.909602 -1.5389e-06
3:150692761 C T 1.952154 -8.2398e-07
3:150693370 A C 0.052463 1.3963e-06
3:150697363 G T 0.027335 7.3989e-07
3:150701377 A G 0.084523 1.2036e-05
3:150710509 C T 0.052384 -8.9546e-06
3:150714425 A G 1.058555 2.5678e-05
3:150718393 G A 0.163399 -3.2632e-06
3:150718592 A G 0.038044 -2.8958e-06
3:150720575 G A 0.914688 6.3352e-05
3:150724270 T C 0.279982 -8.3292e-06
3:150727496 C T 0.315255 -2.5343e-05
3:150732819 C T 0.432801 -1.6118e-05
3:150733436 C T 0.021939 9.3385e-06
3:150733543 T C 0.058086 -5.2368e-06
3:150734101 G A 0.050481 3.6132e-07
3:150734943 A G 0.102253 7.2561e-06
3:150745041 A C 0.621865 1.5500e-06
3:150746905 C T 1.746876 1.1259e-05
3:150747161 G A 0.032356 -1.1389e-06
3:150751277 C T 0.046574 -3.3436e-06
3:150752283 G A 0.055393 -1.8205e-05
3:150756347 A G 0.030901 3.3316e-06
3:150760238 C A 0.118620 2.0936e-05
3:150761349 G A 1.952283 -3.2311e-06
3:150767570 C T 0.111011 3.0049e-05
3:150768041 A G 0.048196 -1.3487e-05
3:150770581 G T 1.681348 -3.5299e-05
3:150773249 G A 0.136663 -8.5080e-06
3:150777263 C T 0.088871 -2.4230e-05
3:150778251 C T 0.137319 -3.1122e-05
3:150778609 T C 1.553702 5.5761e-07
3:150781768 C T 0.021160 6.3194e-06
3:150785387 A G 1.600266 -2.8065e-05
3:150788838 G A 0.029976 2.5514e-06
3:150795779 A G 1.959155 -1.6605e-06
3:150800343 G A 0.137805 -1.4813e-05
3:150801313 A T 0.030398 -9.5462e-06
3:150803170 A C 0.030758 5.2649e-06
3:150805177 A T 0.120714 -1.5206e-05
3:150811647 A G 0.020722 -6.7744e-06
3:150813879 C T 0.024815 -2.1098e-05
3:150817682 C T 0.036755 -3.5449e-07
3:150837535 T C 0.070577 5.7516e-06
3:150847047 G A 0.271870 -5.6508e-06
3:150860764 G A 0.028963 -1.5424e-05
3:150861055 T C 0.037456 8.2985e-06
3:150861595 C T 0.090245 -3.4137e-05
3:150863573 T C 0.105925 -1.9979e-06
3:150885578 C G 1.172385 2.0610e-05
3:150886786 A G 0.343545 -3.6586e-05
3:150891561 T C 0.067102 -2.0017e-05
3:150892935 C T 0.023591 7.1949e-06
3:150894891 G C 0.115444 2.9036e-06
3:150908844 A G 1.605542 -6.4036e-06
3:150912620 T G 0.070043 3.9923e-06
3:150915582 A G 0.374586 -2.4774e-05
3:150916327 C T 0.022507 2.5958e-06
3:150917000 G T 0.139206 -7.0378e-06
3:150928485 G A 1.943648 -8.1876e-06
3:150932075 G T 0.181503 -7.3988e-06
3:150943541 G A 0.129690 6.2979e-06
3:150945243 T C 1.421340 -1.5815e-04
3:150965605 C A 0.634529 3.4445e-05
3:150967800 A G 0.030194 2.3881e-05
3:150976014 G A 1.003345 -6.6165e-06
3:150982279 C T 0.088647 1.0636e-05
3:150997194 A G 0.067218 -6.7778e-06
3:151001026 T G 0.036881 -7.6695e-06
3:151007311 A G 0.046680 -8.9380e-06
3:151007590 G T 0.077026 -2.9091e-06
3:151029237 G A 0.025808 -2.3930e-05
3:151043895 G A 0.047628 -3.6755e-06
3:151044545 A G 0.062207 1.0658e-05
3:151045295 G A 0.457681 -3.4457e-06
3:151045976 C T 0.024088 1.5936e-05
3:151046308 A G 1.640278 1.1077e-05
3:151056598 C A 1.644722 1.1372e-05
3:151056616 A G 0.627039 6.3676e-06
3:151075534 C T 0.069322 -2.8511e-06
3:151080070 T C 1.314201 1.5288e-05
3:151084478 A G 0.099234 1.0775e-05
3:151090424 A G 0.732295 -2.9327e-05
3:151097391 A G 0.731482 -2.8693e-05
3:151113246 C A 0.030840 1.7506e-05
3:151126834 G C 0.444680 2.7167e-05
3:151131077 T C 0.054958 8.1760e-06
3:151132206 A G 0.119001 -3.1047e-06
3:151133737 T C 1.444578 -6.3119e-05
3:151133816 A G 1.035287 -5.2685e-05
3:151135126 A G 1.092832 -3.8680e-05
3:151146623 G A 1.890305 -6.5874e-05
3:151147497 G C 0.058640 -1.0750e-05
3:151147731 T C 1.506438 -5.6822e-05
3:151152492 C T 0.308085 -1.2779e-05
3:151154666 C T 1.666705 -6.1240e-05
3:151154923 A T 0.020776 1.1289e-05
3:151155248 C A 0.043916 -5.0421e-06
3:151155758 C A 0.139277 -1.4155e-06
3:151161112 G A 0.073501 6.4809e-06
3:151163838 C T 0.031496 -8.0162e-06
3:151166058 A G 0.073426 4.7080e-06
3:151169325 A G 1.505819 -1.0150e-05
3:151171439 C A 1.422217 -2.6159e-05
3:151175653 T G 0.090116 9.8152e-06
3:151178393 T C 0.080593 -8.2932e-06
3:151178708 A G 1.486090 -2.7620e-05
3:151179764 G A 0.063182 1.7815e-06
3:151184892 T C 0.042226 2.6810e-06
3:151196660 C T 0.906053 -7.6746e-06
3:151218277 C T 0.334213 -9.2805e-06
3:151219906 T C 1.592399 -8.6737e-05
3:151221470 G C 0.068836 2.2243e-05
3:151236637 A G 0.032343 4.0653e-06
3:151239118 A G 0.021766 -5.5548e-06
3:151243333 T C 0.717179 -2.6194e-05
3:151243689 G A 0.043419 -2.7248e-06
3:151253871 C T 0.761006 -2.9293e-05
3:151259621 A G 0.158799 2.4806e-05
3:151261679 C T 0.071349 -6.5394e-06
3:151269245 G T 0.929892 -3.2508e-05
3:151278565 C T 1.865030 -1.7176e-05
3:151280979 A G 0.319325 4.7409e-06
3:151287356 A G 1.377574 -1.0808e-05
3:151296181 C T 0.050368 2.9571e-05
3:151314835 C G 0.052357 4.1384e-06
3:151318187 A C 0.517606 -6.1919e-06
3:151319088 A G 0.456834 -2.9211e-05
3:151320716 T G 0.036157 -1.8211e-05
3:151324077 G T 0.024227 2.1332e-05
3:151328453 A G 1.084693 -1.1999e-05
3:151329917 T C 0.212268 5.3971e-06
3:151335734 T C 0.678455 -1.2172e-05
3:151335962 T C 0.044708 8.3679e-06
3:151337672 T C 1.115189 2.1250e-06
3:151342879 C A 1.170783 6.0451e-07
3:151345255 C G 0.528604 -1.0599e-05
3:151345293 T C 0.644406 2.7052e-06
3:151346276 A G 0.062560 1.8737e-05
3:151347207 C G 0.524644 -1.7759e-06
3:151347500 C A 0.314943 -1.6504e-06
3:151348193 G A 0.590430 -2.6303e-07
3:151350172 A G 0.042862 -3.2836e-05
3:151356810 T C 0.039486 1.0946e-05
3:151358565 A G 1.502909 1.2563e-05
3:151359752 C A 0.328069 -5.8393e-07
3:151363968 C T 0.024186 -4.6742e-06
3:151366374 A G 0.226585 3.9102e-05
3:151375065 T C 0.490050 -8.3705e-06
3:151393494 A G 0.817297 4.3803e-05
3:151397898 C A 0.073664 1.2118e-05
3:151399294 C T 0.629525 -3.0354e-05
3:151409275 T C 1.503531 1.9257e-05
3:151410765 T C 0.174057 -3.6081e-05
3:151415928 T C 0.076316 5.6563e-06
3:151417645 C T 0.066348 -1.4286e-05
3:151418735 T C 0.020066 -1.1285e-05
3:151422581 A G 0.192117 3.0081e-05
3:151431753 G A 0.534680 1.2401e-05
3:151436348 T G 0.198193 2.0965e-05
3:151438266 C T 0.029249 8.1972e-06
3:151442794 A C 1.974124 5.9480e-06
3:151457760 G A 0.562538 1.7983e-05
3:151459975 T C 0.024645 -1.5713e-05
3:151461666 A G 0.025131 1.6524e-05
3:151463421 T G 1.291582 2.3091e-05
3:151468856 G A 0.047173 3.4189e-05
3:151503359 A G 0.034576 1.1102e-05
3:151504851 C T 0.164963 -1.1438e-05
3:151560080 C T 0.071209 -8.7256e-06
3:151561164 T C 0.029218 2.4035e-06
3:151563527 C T 0.439216 -7.0028e-06
3:151572521 C G 1.180180 -4.4037e-05
3:151585619 G A 0.645905 -2.2964e-05
3:151589418 G A 1.814349 -2.5199e-05
3:151589783 C T 0.290981 -3.1632e-05
3:151595455 A T 0.862487 -8.4663e-06
3:151595993 C T 0.056281 1.0909e-05
3:151599482 T C 0.333400 7.7891e-06
3:151610268 A C 0.657169 -1.8503e-05
3:151621829 A G 0.056889 7.8522e-06
3:151622535 T C 0.281590 -6.1076e-05
3:151623451 A C 0.038200 3.2197e-06
3:151625713 T C 0.826558 -2.8184e-05
3:151627433 A G 0.073834 4.8936e-06
3:151634105 C T 1.927672 -3.7407e-06
3:151643729 T C 0.397626 9.4333e-07
3:151645022 G C 0.398707 1.5712e-05
3:151645627 C A 0.140273 -3.8899e-06
3:151657057 G A 0.079447 -9.5929e-06
3:151672458 C T 0.056508 8.0789e-06
3:151674477 A G 0.568151 -1.8452e-05
3:151678985 C T 1.557727 4.8126e-05
3:151679565 C A 0.073361 2.3490e-06
3:151695975 T G 0.288740 -1.6591e-06
3:151709731 C A 0.381443 2.2456e-05
3:151720526 C T 0.174741 -5.5790e-07
3:151724954 C T 0.781225 6.2413e-06
3:151728833 T C 0.104589 -3.9189e-06
3:151744900 A C 0.668201 4.5024e-06
3:151746053 T C 0.059079 -1.0965e-05
3:151751383 T C 0.022157 -5.8236e-06
3:151765272 G A 0.126171 1.5193e-05
3:151766892 T G 0.497826 9.5274e-06
3:151790057 C T 0.316758 -7.2537e-06
3:151795929 C T 0.405711 -2.9714e-06
3:151804807 A G 0.125436 2.6685e-05
3:151816870 A G 1.458799 -3.6516e-05
3:151830309 G A 0.449406 -7.7099e-06
3:151840752 T C 0.433926 -4.7255e-06
3:151840850 T C 0.071536 1.2220e-05
3:151841511 G A 0.732332 -2.2643e-05
3:151842129 T C 0.444901 -9.2315e-06
3:151850968 A G 0.217687 -3.5215e-05
3:151859365 G A 0.473962 1.0871e-05
3:151868232 C T 0.178766 -7.3031e-06
3:151869194 A G 1.821292 1.8111e-05
3:151876129 A G 0.252270 -2.3126e-05
3:151883396 G A 0.730350 -2.2326e-05
3:151889513 G A 0.153125 -1.9656e-05
3:151896711 A G 1.482887 -1.3274e-05
3:151902160 A G 0.502004 8.1922e-06
3:151910328 G A 1.259134 -2.4479e-05
3:151911526 G C 0.157816 4.5681e-06
3:151929429 A G 1.487433 -2.3448e-05
3:151930187 T C 0.076945 -2.9117e-05
3:151933370 T G 0.075204 2.0839e-06
3:151934173 T C 0.175662 -2.2530e-05
3:151941753 A G 0.076673 -2.3321e-05
3:151952677 G A 0.130903 -2.9639e-05
3:151956084 C T 0.317418 -1.4017e-05
3:151956210 T C 0.105095 -7.5194e-06
3:151963160 T G 0.068401 -1.0908e-05
3:151964439 T G 0.081749 -2.0842e-05
3:151978559 G A 0.225762 -3.8807e-05
3:151983261 C T 1.314494 -2.4249e-05
3:151987623 G A 0.048811 -2.8606e-06
3:151999422 C G 0.061816 3.4804e-06
3:152000975 G T 0.032037 9.7802e-06
3:152025796 C T 1.107397 -6.8937e-05
3:152035801 T C 0.346116 6.6563e-05
3:152055585 A G 0.101695 -4.2498e-06
3:152058449 G A 0.292976 -5.4534e-05
3:152062241 T C 0.599746 -3.4484e-05
3:152063243 A G 0.023299 -1.0231e-05
3:152072510 G A 0.028079 -2.3089e-05
3:152084816 A G 0.033356 3.0489e-05
3:152095318 T C 0.201314 2.0200e-05
3:152098053 G A 1.779654 4.6422e-06
3:152102313 T C 0.028011 9.9958e-06
3:152105443 G A 0.081055 -1.6399e-05
3:152116954 A G 0.513808 -2.5227e-05
3:152124635 G A 0.526820 -2.3894e-05
3:152135346 A C 0.205543 -1.1175e-05
3:152136451 T C 1.373525 -8.4690e-06
3:152147461 C A 0.042324 7.4823e-06
3:152162047 C T 0.154927 9.0826e-06
3:152165689 G A 0.071250 -5.2319e-06
3:152172182 T C 0.022398 8.5602e-06
3:152182577 T C 0.214379 -2.8260e-05
3:152187431 G A 0.324751 -5.8518e-05
3:152188507 G T 1.423665 -6.7015e-06
3:152195825 G A 0.096970 -2.2535e-05
3:152201259 C T 0.907722 2.2699e-05
3:152204745 A G 0.221308 5.7755e-06
3:152205185 T C 0.633727 2.1177e-05
3:152223625 T C 0.061401 1.6464e-05
3:152228929 G A 0.607249 3.4234e-05
3:152231929 T C 0.710407 1.2305e-05
3:152233868 G T 0.094433 -7.8896e-06
3:152236543 A G 0.029425 2.6011e-05
3:152236934 G A 0.547552 2.5078e-05
3:152243914 G A 0.934900 -2.1238e-06
3:152255353 C T 0.204292 2.4151e-05
3:152258133 A G 0.574046 2.0134e-05
3:152264287 T C 0.035770 1.8303e-05
3:152274263 C T 1.735599 7.2335e-06
3:152276023 G T 0.842439 2.0868e-05
3:152282199 A G 0.279989 -5.2056e-06
3:152282734 C T 0.127221 9.6928e-06
3:152286011 G A 0.102301 2.7914e-06
3:152292476 A T 0.047740 1.3431e-05
3:152293545 T G 0.279955 4.8146e-06
3:152294738 A C 0.242411 -4.1027e-06
3:152305956 T C 0.065137 -2.2819e-06
3:152310614 G A 0.312039 2.5591e-06
3:152314217 G A 0.223821 -3.1390e-05
3:152321403 T G 0.538947 3.3127e-05
3:152326387 G A 0.299657 2.2721e-05
3:152332001 G T 0.683800 8.5300e-06
3:152343019 T G 0.036208 1.9022e-05
3:152343282 G A 1.709587 -1.6125e-05
3:152346134 G C 0.479627 9.2037e-06
3:152350896 G T 0.047210 1.4940e-05
3:152351306 C T 0.052469 1.1179e-05
3:152372541 T C 1.415836 -1.4808e-05
3:152372726 T C 0.051263 3.2683e-05
3:152395711 A G 0.063590 -2.3850e-05
3:152397770 G T 0.093431 1.8299e-05
3:152402838 A G 0.032523 1.9652e-05
3:152421286 C T 0.205227 -3.7720e-05
3:152449844 G A 0.296060 -3.9348e-07
3:152454853 A C 1.702713 -2.1285e-05
3:152457157 C T 0.027848 6.3711e-06
3:152463636 T C 0.027464 8.4482e-06
3:152480946 T C 0.093852 6.0862e-06
3:152487188 G A 1.295513 -2.9788e-05
3:152490192 T C 0.042525 -1.6859e-05
3:152492432 C A 1.611444 -2.6250e-06
3:152502468 A C 0.072953 5.4460e-06
3:152506114 T G 0.089708 1.1359e-05
3:152506258 C T 1.418994 -1.6744e-05
3:152506811 A G 0.029660 1.6600e-05
3:152518248 T C 0.046428 5.4860e-06
3:152528189 G A 0.117165 -2.7306e-06
3:152528207 C T 0.184413 1.1809e-05
3:152530894 C T 0.032288 2.2478e-05
3:152535365 C T 0.076989 1.0103e-05
3:152542370 T C 0.056692 -5.0790e-06
3:152545615 G A 0.089936 2.0036e-05
3:152546168 A G 0.197074 5.7569e-06
3:152546677 A C 0.055553 1.7027e-05
3:152554357 G A 0.297175 2.5522e-05
3:152561137 G A 0.092149 -1.9233e-05
3:152574284 G T 0.110644 -1.2724e-05
3:152575336 A G 0.048699 1.0853e-05
3:152577715 G T 1.740315 1.8516e-06
3:152589391 A G 0.044976 2.6620e-05
3:152590538 G T 0.382511 -1.7356e-06
3:152597534 A G 0.677486 -1.3642e-05
3:152612783 G A 0.528241 3.3224e-06
3:152616260 T C 0.888537 5.7813e-06
3:152627247 A C 0.081467 6.9678e-06
3:152630713 C T 0.518670 5.0792e-06
3:152631910 C T 0.028035 5.6853e-06
3:152633486 G A 1.281675 -2.8245e-06
3:152634385 T C 0.140066 8.6991e-06
3:152636405 C A 0.045320 4.9924e-06
3:152670506 C T 0.103841 -3.1929e-06
3:152672779 T G 0.945389 -2.1059e-06
3:152677098 A C 0.158772 3.7731e-05
3:152677226 C A 1.199576 -3.3545e-06
3:152687891 A G 1.044861 -4.3648e-06
3:152688974 G T 1.191345 2.8641e-06
3:152691847 C A 0.243696 -2.5360e-06
3:152707623 T C 0.262742 -5.3651e-06
3:152711310 G A 0.146461 7.7863e-06
3:152714227 T C 0.073358 4.8737e-06
3:152721975 T C 0.816811 3.8443e-06
3:152737318 A G 1.697538 7.7787e-06
3:152738097 G A 0.146434 1.2661e-05
3:152738874 A G 0.143122 4.3883e-06
3:152743124 G A 0.418964 -3.6213e-05
3:152745380 T C 0.221223 -2.6725e-05
3:152746223 C A 0.645555 -2.8309e-07
3:152752290 G A 0.042620 -3.0973e-07
3:152761774 T C 0.704797 -1.4984e-05
3:152763586 C T 0.054248 -6.6502e-06
3:152781203 A G 0.057705 -4.3539e-06
3:152794197 C T 1.099499 -1.1209e-05
3:152794396 C T 1.801637 -1.1865e-05
3:152807188 C T 0.032247 -1.2822e-05
3:152809166 G T 0.035491 1.3655e-06
3:152812376 T C 0.097510 -1.5846e-08
3:152816505 A G 1.804643 -2.1913e-05
3:152819597 T A 0.253052 2.4924e-05
3:152822882 G A 1.962466 -2.3903e-05
3:152823388 T C 0.054839 1.9543e-05
3:152823845 C T 1.429680 -5.9536e-05
3:152841926 A G 0.032767 4.6344e-06
3:152849491 C T 0.147287 -4.6281e-07
3:152870446 T G 0.530362 -1.9710e-05
3:152905805 G A 0.037847 8.6066e-06
3:152913036 T C 0.029371 -4.4368e-06
3:152915796 A G 0.867696 -3.6271e-06
3:152918529 T C 0.032023 -8.7226e-06
3:152933001 G T 0.634716 -4.1108e-05
3:152941027 G A 0.175064 5.3297e-07
3:152960022 T C 0.550394 -3.2383e-05
3:152961204 T C 0.130948 1.5461e-05
3:152978630 G T 0.048716 2.3185e-05
3:152980502 A G 0.089232 -1.8623e-06
3:152997867 A C 0.965879 1.2807e-06
3:153002908 A G 0.066494 -3.6697e-06
3:153004083 A G 1.699432 -1.9587e-05
3:153012210 C G 0.042481 1.0956e-05
3:153016194 C T 0.133739 1.0331e-05
3:153017721 G A 0.051062 -2.0500e-05
3:153018470 G T 0.042035 -1.4236e-05
3:153021508 T C 0.086750 -2.7701e-06
3:153027489 C T 0.336950 6.1046e-06
3:153029536 A G 0.156249 5.0961e-06
3:153029717 G A 0.070342 -6.7629e-06
3:153031027 C T 0.030116 -6.2612e-06
3:153034568 G T 0.265424 -3.0754e-06
3:153044220 C T 0.253787 -7.7060e-06
3:153046035 G A 0.572850 -1.1972e-05
3:153048799 T G 0.647833 -2.3345e-05
3:153051099 G A 0.868403 3.3931e-06
3:153054772 G A 0.084356 -9.5215e-07
3:153057630 A G 0.024802 -4.0036e-06
3:153062470 C G 0.172929 -9.3278e-06
3:153062578 T C 0.595476 9.1168e-07
3:153066010 G A 0.124121 -3.0216e-05
3:153066859 C T 0.157000 1.4821e-05
3:153074200 T C 0.057967 -1.3767e-05
3:153081836 T C 1.447634 1.2181e-05
3:153086913 T C 0.086257 -1.1394e-06
3:153096783 T C 1.252770 6.7104e-06
3:153103018 G A 0.871728 1.0421e-06
3:153115637 A G 0.045728 6.9193e-06
3:153128011 T C 0.064444 1.4438e-05
3:153128517 T C 0.435449 9.5244e-06
3:153129606 G A 0.098833 3.2466e-05
3:153132911 C T 0.037537 9.1554e-07
3:153140583 C T 0.041005 -5.3110e-06
3:153144203 C T 0.693985 2.7596e-05
3:153149667 C T 0.057729 9.3238e-06
3:153154866 T C 1.447570 -1.0496e-05
3:153159609 T C 0.302489 -2.5371e-05
3:153163751 G A 0.097249 2.8962e-05
3:153172294 T G 0.042386 1.1367e-06
3:153173595 G T 0.502535 -2.6129e-06
3:153175186 T C 0.247228 -1.2158e-05
3:153179301 C A 1.866839 -1.4377e-05
3:153185593 T C 0.134939 -9.4677e-06
3:153191133 T C 0.823100 -9.0581e-06
3:153199403 G C 0.234272 -1.7908e-05
3:153200119 T C 0.091581 -9.1178e-06
3:153202348 A G 0.042522 2.9293e-06
3:153206900 C T 0.832457 5.2684e-06
3:153207195 C A 0.199345 -3.9792e-06
3:153211841 C T 0.828377 -8.0870e-06
3:153213232 T C 0.048495 -1.0656e-05
3:153218889 T C 1.776965 -1.3831e-05
3:153219952 C T 1.173347 -4.8856e-06
3:153232662 C A 0.080389 -1.8585e-05
3:153249772 A C 0.036460 5.4769e-06
3:153254425 T C 1.303716 -1.1656e-05
3:153257528 C T 0.679672 -1.3636e-05
3:153258128 G A 0.530182 -1.5209e-05
3:153260143 C T 0.149439 8.4308e-06
3:153260391 C A 0.123159 2.6358e-05
3:153268921 G C 0.103525 1.5271e-05
3:153271806 A G 0.693299 5.0923e-06
3:153286204 T C 0.517365 -4.1801e-07
3:153289620 G A 0.026583 1.0822e-05
3:153290677 A C 0.082072 -4.3953e-06
3:153294241 C T 1.146655 -1.2253e-05
3:153299592 A G 1.749436 -9.1218e-06
3:153317259 A G 0.785607 -2.2937e-05
3:153318840 G A 0.309741 -7.1448e-06
3:153320944 G A 0.078985 1.8071e-05
3:153329401 C T 0.052486 1.2431e-05
3:153331693 G A 0.032139 2.6218e-06
3:153344394 G A 0.050637 3.6497e-05
3:153352141 A G 0.141014 8.4364e-06
3:153365360 C T 0.432689 -1.1747e-05
3:153366389 T C 0.040482 -3.0387e-05
3:153382186 C T 0.034046 5.1724e-07
3:153386444 T C 1.251288 -1.9707e-05
3:153387215 T C 0.125022 3.3005e-06
3:153389808 T C 0.689766 -2.3356e-05
3:153391433 T C 1.753023 -2.9811e-05
3:153394179 A G 0.030197 -1.1720e-05
3:153394284 T C 0.371465 1.2763e-06
3:153400580 C T 0.512306 -2.0623e-06
3:153405913 G A 0.573278 -3.3415e-06
3:153407913 G T 1.318108 -9.9929e-06
3:153408281 T C 0.990096 2.2756e-05
3:153415564 G A 1.273781 1.0232e-05
3:153422631 A G 0.063335 1.6267e-05
3:153423421 T C 0.132046 3.6400e-06
3:153423761 C T 0.885916 -2.8872e-05
3:153431844 A G 0.151802 -2.8810e-05
3:153437194 C A 1.182754 6.5585e-06
3:153437831 A G 0.072702 3.0121e-05
3:153443647 T C 0.236590 -2.4556e-05
3:153448012 A G 1.902510 -4.9388e-05
3:153449087 C A 0.093448 -1.7106e-05
3:153452105 A C 0.675725 -5.2081e-06
3:153453510 C T 1.130033 -1.0817e-05
3:153454245 T C 0.147440 1.5665e-05
3:153457314 A G 0.056661 2.2696e-05
3:153458034 A G 0.066739 3.5293e-05
3:153463958 C T 1.215229 -2.1201e-05
3:153472823 C T 0.402097 -6.3304e-06
3:153477922 A G 0.544519 -5.6618e-05
3:153487030 A G 0.208467 2.8775e-05
3:153494946 T C 0.894177 -2.1625e-06
3:153500594 G A 0.080307 -3.4479e-06
3:153501814 C T 0.148147 -1.9365e-05
3:153503801 C T 0.046608 -2.5020e-05
3:153507239 G C 0.175308 -2.2041e-05
3:153507709 A G 0.155997 -2.2368e-05
3:153511768 G A 0.145373 2.5569e-05
3:153521702 C T 1.225738 -3.5217e-05
3:153522213 G A 0.027372 -6.9927e-06
3:153523526 G A 0.039363 -8.4034e-06
3:153527101 A G 1.857768 1.0252e-06
3:153533535 A G 0.119524 -2.5769e-05
3:153534075 T G 0.328015 -4.6055e-05
3:153569450 G C 0.080474 -4.7425e-06
3:153573828 C A 0.311179 3.0791e-07
3:153598526 G A 0.627842 -6.2118e-06
3:153613447 T C 0.234037 8.4939e-06
3:153616155 T C 0.042814 -8.1499e-06
3:153623172 T C 0.050056 1.2939e-05
3:153637592 C A 0.063070 1.1071e-05
3:153640591 A G 0.331299 -3.7826e-06
3:153653427 C T 1.399568 1.0741e-05
3:153656818 C T 1.726960 8.1215e-06
3:153670051 A G 0.044470 -9.2822e-06
3:153670538 G A 0.118616 1.3258e-05
3:153672587 C T 0.194021 -1.5649e-06
3:153678741 A G 0.053285 -2.7952e-05
3:153680804 A G 1.335783 -1.0864e-07
3:153684508 T C 0.145305 3.2969e-05
3:153687251 G A 1.534904 1.3818e-06
3:153689185 G A 0.199947 2.1264e-06
3:153690297 A G 0.212574 1.9251e-05
3:153720162 G A 1.208134 3.4426e-06
3:153728757 C T 1.523868 9.1242e-06
3:153729563 T C 0.190492 -3.6888e-06
3:153731329 C A 0.126926 -1.1003e-05
3:153731357 C T 1.003016 3.8279e-06
3:153732179 A C 0.070166 7.8353e-07
3:153733419 T G 1.027729 -1.3454e-06
3:153735892 C T 0.522410 1.6450e-06
3:153748350 A G 1.538739 3.2047e-06
3:153761781 A G 0.026094 -3.2812e-06
3:153764585 T G 0.052663 6.1408e-06
3:153765367 T C 0.065654 -4.2829e-06
3:153767913 A G 0.040852 1.1355e-06
3:153773446 A G 0.035243 -9.4858e-06
3:153775743 C T 0.071247 -4.6728e-06
3:153776025 T C 0.043035 2.8625e-06
3:153777246 G T 0.062955 4.1982e-06
3:153780016 C T 0.140518 -1.2284e-05
3:153815306 G A 0.034937 7.1034e-06
3:153816082 A G 0.043698 -6.9756e-06
3:153825312 C T 0.062332 -1.1367e-05
3:153829329 T G 0.194868 -9.5539e-06
3:153831384 A G 0.143221 1.4099e-05
3:153832616 T G 1.469094 -1.2444e-06
3:153839245 T C 0.071100 1.4247e-06
3:153839960 C T 1.705630 -1.2211e-06
3:153840389 C T 0.234765 -1.7349e-06
3:153841983 C T 0.037044 6.9718e-06
3:153848876 C T 0.046292 -3.9662e-06
3:153857679 A G 0.908103 1.8911e-05
3:153860652 T C 1.469832 3.9827e-06
3:153861628 G T 0.079848 -2.1940e-05
3:153869376 G C 0.078352 -1.4782e-05
3:153885503 C T 1.089776 9.6192e-06
3:153886450 A G 0.165731 4.3907e-06
3:153891903 T G 0.023353 -7.1192e-06
3:153901694 A C 1.946949 -6.1461e-06
3:153902549 G C 0.057712 2.7611e-06
3:153912641 A C 0.389001 -2.0303e-05
3:153913766 T C 0.078165 -3.1187e-06
3:153931710 G A 0.073956 -1.3633e-05
3:153943770 G C 0.037061 -4.5350e-07
3:153946463 G C 1.705382 -3.5801e-06
3:153949702 G T 1.691477 9.2088e-06
3:153954635 G A 0.035181 -7.6148e-06
3:153961571 C T 0.039428 1.0414e-05
3:153964574 G A 0.184675 2.6106e-05
3:153966914 C A 0.038823 7.8777e-06
3:153971362 A G 0.199940 1.0452e-05
3:153989411 G T 0.075078 -1.3225e-05
3:154010991 C T 0.412616 7.2264e-06
3:154018887 C G 0.786345 -6.4280e-06
3:154020982 A G 0.088514 -9.7203e-07
3:154036129 C T 1.513853 6.4935e-09
3:154040379 C T 0.095532 1.1134e-06
3:154061053 A G 1.685758 -1.5601e-07
3:154061355 A G 0.913553 -1.7806e-05
3:154081084 C T 0.074956 -6.8255e-06
3:154089887 C T 0.564262 1.6657e-05
3:154092592 T C 1.538865 9.1711e-06
3:154099185 C T 0.177580 -6.4082e-06
3:154106880 C T 0.551676 3.1326e-06
3:154107654 C A 1.693064 1.6392e-06
3:154132231 G A 1.869256 -1.4308e-06
3:154134929 A G 0.057046 6.4465e-06
3:154135457 G A 0.051429 1.7825e-05
3:154137357 A G 0.283117 -1.1652e-05
3:154149215 G A 0.327556 7.7069e-06
3:154159009 T C 0.550394 2.5179e-05
3:154175948 C A 0.915851 1.9739e-05
3:154181836 C G 1.688593 4.7032e-06
3:154188525 G A 0.261722 6.7464e-06
3:154200833 G T 0.147280 -8.7420e-06
3:154211748 A G 0.347071 2.2785e-05
3:154211996 G A 0.029891 6.5912e-06
3:154220155 C T 0.044912 -1.2019e-05
3:154242406 A G 0.142425 4.9142e-06
3:154247395 G A 0.149218 -9.6997e-07
3:154262967 C T 0.026491 -1.0959e-06
3:154279275 C T 0.213451 -1.0603e-05
3:154287940 C T 0.244298 -1.4625e-05
3:154317529 T C 1.094236 -3.5092e-05
3:154324215 T C 0.103004 -2.5080e-06
3:154324717 T C 0.032224 -5.6218e-06
3:154331324 C T 0.062914 2.2797e-06
3:154343686 T C 0.074922 4.2680e-06
3:154351356 T C 0.133236 4.2822e-06
3:154385953 C T 0.189302 -2.5373e-05
3:154397785 A G 0.032948 -1.6399e-06
3:154413082 A G 0.118365 1.9290e-05
3:154420050 C T 0.060170 -1.5466e-05
3:154424387 T C 0.411793 -4.6384e-05
3:154428797 T C 0.053333 8.5562e-06
3:154428873 C A 0.088841 -8.9378e-07
3:154434900 C T 0.104024 3.7606e-06
3:154441646 T C 0.098010 2.4405e-05
3:154449684 C A 0.802494 -2.4502e-05
3:154449760 A G 0.074528 -1.0716e-05
3:154455745 G A 0.076071 2.3946e-05
3:154482363 T C 0.169206 -2.7602e-05
3:154488103 A G 0.038241 1.6868e-05
3:154491076 G A 0.527193 1.0173e-05
3:154494952 T C 0.886273 9.6037e-06
3:154499398 T C 0.189696 -2.5190e-05
3:154502193 A C 0.038547 1.7321e-05
3:154537422 C T 0.063142 2.1699e-05
3:154552583 C A 0.230035 -2.4453e-06
3:154563232 T C 0.487246 3.1376e-06
3:154570236 A G 0.062414 1.1000e-05
3:154584993 A G 0.021449 -5.3923e-06
3:154605501 T C 0.050957 -2.4249e-05
3:154619717 T C 0.038302 7.3208e-06
3:154638514 G A 0.203677 3.5616e-05
3:154644365 T C 0.213675 2.8440e-05
3:154651998 T C 0.035702 8.3741e-06
3:154658108 T C 0.120677 -1.2811e-05
3:154674943 A G 0.207433 3.3030e-05
3:154680415 C T 0.125566 1.7161e-05
3:154684390 A G 0.058436 1.0043e-05
3:154686321 A G 0.044058 -2.4570e-05
3:154691325 G A 0.628739 -2.6258e-06
3:154693046 T C 0.073259 -1.8364e-05
3:154700630 T C 0.051065 -1.7527e-05
3:154701232 T C 0.049739 5.2584e-06
3:154706388 A G 0.060653 -1.3717e-05
3:154710609 G A 0.119732 -2.8573e-05
3:154723947 G A 1.165442 -1.8096e-05
3:154724114 A G 0.156660 2.1517e-05
3:154726772 T C 0.046761 -1.2689e-05
3:154729650 T C 0.108315 -8.9693e-06
3:154732732 C T 0.046013 1.6747e-05
3:154742323 A G 0.067922 -9.8585e-06
3:154746236 A G 0.041587 -1.4300e-05
3:154751912 A G 1.923123 2.5162e-05
3:154755590 A C 0.079070 8.2497e-08
3:154763837 A G 0.034624 9.5391e-06
3:154763852 G A 0.171405 -8.2341e-06
3:154768752 A C 0.051589 1.2146e-05
3:154776691 G C 0.058440 -1.0539e-05
3:154785591 G A 0.157303 -1.2690e-05
3:154787433 G A 0.104864 -2.8978e-05
3:154787511 A G 0.112759 -2.5319e-05
3:154788600 A C 0.044170 1.0763e-05
3:154793594 G A 1.800447 1.0479e-05
3:154796360 T C 1.936678 1.4923e-05
3:154798344 C T 0.051902 1.7559e-05
3:154798863 G A 0.043684 -1.2304e-05
3:154800995 C T 1.589791 4.0275e-05
3:154801365 C T 1.017400 -1.1760e-05
3:154801978 G A 0.058110 -7.8812e-06
3:154804194 T G 0.096365 1.2623e-05
3:154806647 G A 0.538498 -4.7780e-05
3:154809032 G T 0.021109 2.9305e-05
3:154809684 G A 0.169379 2.6340e-05
3:154811904 T G 0.103759 -2.4289e-05
3:154811957 A G 0.048223 -2.6645e-05
3:154812638 A G 1.731591 7.6909e-06
3:154816911 A G 1.167132 -2.6417e-05
3:154821348 A G 0.208491 -1.4841e-05
3:154825213 A G 0.318482 2.2200e-05
3:154825388 A G 0.036358 2.1728e-05
3:154825440 T C 0.082888 -3.5696e-05
3:154829907 T C 0.318091 1.0527e-05
3:154829999 A G 1.392646 1.6666e-05
3:154831088 G T 0.141847 2.5581e-05
3:154854842 A G 0.038918 -1.5536e-05
3:154856376 C T 0.305420 -4.4319e-06
3:154856485 G C 0.087046 1.8639e-05
3:154857146 G A 0.688828 -1.1116e-05
3:154858685 A G 0.762927 6.7163e-06
3:154867068 T C 0.112303 3.8026e-06
3:154871478 A C 0.076758 8.5034e-06
3:154871679 G T 0.759517 -1.0921e-05
3:154876106 T G 0.080256 2.8942e-06
3:154883839 C T 0.039112 -4.9633e-06
3:154884033 C T 0.134783 5.7517e-06
3:154890206 A G 0.604577 -2.0005e-06
3:154890703 C A 0.906141 -7.6351e-09
3:154898127 G A 0.135966 -1.2269e-05
3:154899955 G A 0.042205 -3.7452e-06
3:154901205 A C 1.392408 -1.2442e-05
3:154905810 T C 0.066970 -1.2016e-05
3:154912094 T C 1.168879 -9.1061e-06
3:154912202 G A 0.133888 1.2684e-05
3:154913091 G T 0.046061 1.0660e-05
3:154916733 C T 0.055128 -1.2790e-05
3:154919165 A C 0.038279 -2.4666e-05
3:154924514 C T 0.037395 -1.1650e-05
3:154929147 G A 1.453227 -9.2391e-06
3:154935031 T C 0.059463 -9.7523e-06
3:154951020 G A 0.258964 5.7607e-06
3:154969345 T C 0.091125 1.2071e-05
3:154970090 A C 1.344711 -4.2789e-06
3:154977461 C T 0.807655 -8.0666e-06
3:154980236 G A 0.150857 5.7224e-07
3:154985287 G T 0.044762 1.7027e-05
3:154986931 A G 0.062275 6.9077e-06
3:155002089 A G 0.020889 -1.0881e-05
3:155021291 A C 0.023153 1.2772e-06
3:155024350 G C 0.965050 -9.8074e-06
3:155027728 C T 0.745547 -3.6547e-06
3:155028750 A G 1.930273 5.2744e-06
3:155035351 C T 0.196421 -1.1448e-05
3:155036085 T C 0.760445 1.4084e-05
3:155037549 C G 0.105962 -5.8711e-06
3:155038816 C T 0.694472 -3.1089e-05
3:155043582 C T 0.246565 -1.1894e-05
3:155043829 G A 0.386580 1.8167e-05
3:155044321 C G 0.122910 -1.6115e-05
3:155046798 C T 1.683378 2.1659e-05
3:155048642 G T 0.494776 1.9838e-05
3:155052969 C T 0.684435 3.8842e-05
3:155073133 C T 1.915691 2.4186e-05
3:155073612 G A 0.284215 -1.0510e-05
3:155078062 C A 1.792913 6.1184e-05
3:155081143 C T 0.636906 3.1243e-05
3:155092043 T G 0.140025 -6.2593e-06
3:155093283 T C 0.143204 -4.8050e-06
3:155094288 A G 0.703620 9.1346e-07
3:155099714 T C 1.102297 6.4519e-06
3:155101136 G A 0.344589 -4.7092e-06
3:155131258 C T 0.026345 -2.4936e-05
3:155134334 T C 0.079087 1.9820e-06
3:155139253 A G 0.714898 -7.6280e-06
3:155149842 A G 1.955609 4.0464e-07
3:155165632 A G 0.116281 -3.7556e-06
3:155173935 G T 0.069254 -1.8387e-05
3:155176715 C T 0.420136 5.9363e-06
3:155183108 G A 0.062441 2.1275e-05
3:155200133 C T 0.071774 1.3150e-05
3:155204992 T C 1.601721 6.0018e-06
3:155205159 T C 0.034440 4.1161e-06
3:155213002 G A 0.501875 1.1018e-06
3:155213851 T C 0.063634 -2.8588e-06
3:155217347 G A 0.191043 -1.3989e-06
3:155219000 C T 0.041427 6.3378e-06
3:155220028 C T 0.055057 -5.3240e-06
3:155230888 G A 0.075367 -9.9918e-06
3:155241060 C A 0.050260 7.4992e-07
3:155259205 G A 1.879874 -1.8521e-05
3:155268658 T C 0.076329 -1.5380e-05
3:155269450 T C 0.139107 1.1068e-05
3:155273018 T C 1.322912 1.1472e-05
3:155276350 G A 0.042008 -5.7846e-06
3:155284690 C A 0.144931 4.1732e-06
3:155285327 C T 0.095362 -2.1161e-05
3:155285939 A C 0.054448 2.0282e-05
3:155286349 C T 0.054067 9.9678e-06
3:155292048 T A 0.052469 -3.2682e-06
3:155294363 C T 0.045935 -1.5364e-05
3:155306781 C T 0.123628 3.7573e-05
3:155313572 A G 0.058358 1.4311e-05
3:155314034 G A 1.426902 -2.3611e-06
3:155320606 T C 0.259658 9.0110e-06
3:155336684 T C 0.034246 6.9715e-07
3:155345004 C T 0.270170 -2.9092e-05
3:155347526 T C 0.676721 -6.2453e-06
3:155356223 T G 0.097106 1.5752e-05
3:155381152 T G 0.052099 1.3785e-05
3:155384335 A G 0.050542 3.7755e-06
3:155384483 A T 0.235462 -1.0406e-05
3:155402526 T C 0.083826 -6.6823e-06
3:155402741 T C 0.061969 -2.0505e-05
3:155404370 T C 0.037694 -1.6084e-05
3:155405458 G T 1.909082 3.5285e-06
3:155415005 T C 0.633353 -7.2073e-06
3:155443593 T C 0.040060 -1.1144e-05
3:155447225 C G 0.061703 -1.3578e-06
3:155457386 G A 0.638221 -2.2559e-05
3:155464344 T C 0.083853 1.3091e-05
3:155466042 A G 0.156592 6.5969e-06
3:155484317 T G 0.267498 -3.0157e-05
3:155500486 G A 0.035511 -1.6518e-05
3:155506129 C G 1.222964 1.1414e-06
3:155508466 C T 0.046564 -1.3932e-05
3:155520356 T C 0.022786 1.7140e-05
3:155524015 A G 0.022792 2.0494e-05
3:155530717 T G 0.051188 -6.2022e-06
3:155541047 G A 0.043001 1.1511e-05
3:155542475 A G 0.547939 -9.4516e-06
3:155544380 C T 0.022565 2.2914e-05
3:155552827 G C 0.368129 -6.5075e-07
3:155570639 G A 0.023870 2.8460e-05
3:155571275 C T 0.102464 2.7200e-06
3:155585120 C G 0.181571 8.4082e-06
3:155585961 A G 1.555004 -5.0460e-06
3:155587186 T C 0.076329 4.9701e-06
3:155593662 T C 0.086111 -3.0812e-06
3:155594473 C T 0.037017 1.5031e-05
3:155611493 G A 0.026746 3.1042e-05
3:155618997 A G 0.103579 1.8086e-06
3:155630061 A G 0.063988 -2.4690e-05
3:155651084 T C 0.085312 6.3790e-06
3:155658838 G A 0.022163 -1.1010e-05
3:155682770 T C 1.716686 -1.0818e-05
3:155686492 C T 1.043055 3.1276e-06
3:155689650 T C 0.040553 -2.2157e-05
3:155689702 T C 1.818463 -1.1029e-05
3:155706888 C T 0.369642 -4.2586e-07
3:155706910 T C 0.044568 -1.7286e-05
3:155709014 T C 0.025301 -1.4675e-05
3:155710100 T C 0.025301 -1.4045e-05
3:155710243 A G 1.840912 -9.9406e-08
3:155734056 T C 0.409067 1.3110e-06
3:155735505 C T 1.685299 -4.3275e-06
3:155736888 T C 0.891586 1.0878e-05
3:155743407 C T 1.226316 1.8854e-07
3:155744312 G T 0.997671 1.5103e-05
3:155746648 G A 0.025883 -1.2415e-05
3:155748935 T C 0.025366 -1.0682e-05
3:155751484 A G 0.197237 -1.5325e-05
3:155755221 G A 1.230073 1.8162e-06
3:155755327 A G 0.231341 -2.1334e-05
3:155755360 G A 0.049940 -9.9412e-06
3:155757032 C A 0.224827 -6.7344e-06
3:155772726 T C 0.037881 2.2485e-06
3:155809366 T G 0.096487 -6.3211e-06
3:155820188 G A 0.037415 1.4921e-05
3:155820843 G A 0.240432 -2.2021e-05
3:155822736 G A 0.033481 -1.2805e-05
3:155843745 C T 1.172255 2.0431e-05
3:155844743 C G 0.274746 -1.5099e-05
3:155851683 C A 0.149218 -1.4274e-05
3:155853451 C T 0.075898 -3.1281e-06
3:155856253 G A 0.188126 2.8319e-05
3:155857133 A G 0.058773 1.4671e-05
3:155863815 G C 0.150333 7.9322e-06
3:155864792 T G 0.034736 -1.7475e-05
3:155865121 G T 0.079940 -2.5771e-06
3:155868128 T C 0.057624 -1.6904e-05
3:155877419 A C 0.067422 -3.5370e-06
3:155880570 C G 0.069373 -1.3612e-05
3:155889308 A G 1.181897 2.7372e-05
3:155895514 G A 0.032761 -4.9302e-06
3:155901648 C T 1.124366 2.7043e-05
3:155903204 A C 0.034036 1.2266e-05
3:155922283 A G 0.059058 -2.0556e-06
3:155925049 A G 0.077547 1.0153e-05
3:155926245 T G 0.109892 -8.1821e-07
3:155950579 A G 0.112595 -4.0431e-06
3:155952434 A G 0.316880 -2.5081e-05
3:155957733 G A 1.482282 -4.7117e-07
3:155959748 C T 0.062241 -1.2599e-05
3:155964587 A G 0.116811 -6.7632e-06
3:155965975 T C 0.032730 -9.3876e-06
3:155968688 A G 1.278296 -1.5627e-05
3:155971047 C T 0.042352 1.2085e-05
3:155975304 G A 0.040454 -1.8874e-05
3:155978196 C T 0.105398 2.1845e-06
3:155978696 G C 0.459105 -1.0650e-05
3:155984606 C T 0.338524 -3.5545e-05
3:155985249 G A 0.030503 -1.2992e-06
3:155988649 A G 0.086614 -1.0458e-05
3:156005285 A G 0.022289 2.2038e-05
3:156008019 A C 0.054870 8.7305e-06
3:156009925 T C 0.630636 -6.1966e-06
3:156017717 A C 0.439209 1.8506e-05
3:156023000 C T 0.145329 2.0926e-05
3:156023503 G A 0.042005 -2.7599e-06
3:156030006 T G 0.051637 -1.4934e-05
3:156037384 C T 0.409169 1.8543e-05
3:156039796 C T 0.067048 -1.4804e-05
3:156039826 A G 0.041899 3.7215e-06
3:156048271 T G 0.028429 -9.6046e-06
3:156048473 A G 1.012406 5.8035e-06
3:156050379 T C 0.066195 -3.2137e-06
3:156057534 G A 0.079658 1.6175e-05
3:156063787 C T 0.062785 8.4281e-08
3:156068252 T C 0.066966 8.6001e-06
3:156069032 G A 0.109869 1.9183e-06
3:156078627 A G 0.153893 9.8485e-06
3:156094959 G A 0.046224 3.9000e-06
3:156097532 A G 0.180816 -3.4405e-05
3:156102734 T C 0.381158 1.1015e-06
3:156112914 A G 0.421751 6.3234e-06
3:156118719 T C 0.036769 2.5686e-05
3:156123255 A G 0.088776 5.0282e-06
3:156136997 A C 0.038459 8.8732e-06
3:156139896 G T 0.191859 -1.8219e-06
3:156147368 C G 1.751252 -3.8804e-05
3:156150321 A G 0.036201 -2.0410e-05
3:156150661 C A 1.235462 9.1842e-07
3:156157325 G C 1.223851 1.6751e-05
3:156158932 G A 0.058018 2.1286e-06
3:156162567 G A 0.171490 5.5229e-06
3:156167184 T C 1.041185 2.4293e-05
3:156168726 C T 0.894582 1.0300e-05
3:156170443 G A 0.125889 -1.2503e-06
3:156175167 A G 0.955388 -4.0565e-06
3:156175384 G A 0.030245 2.7218e-05
3:156180594 A G 0.088647 4.4442e-07
3:156182083 G A 0.100179 2.1012e-05
3:156183157 G A 0.030289 2.1755e-05
3:156190210 T C 0.171497 4.2665e-06
3:156195137 T C 0.979870 6.9605e-06
3:156200074 T G 0.027936 2.6837e-05
3:156204177 T C 0.487630 3.5653e-05
3:156204782 C T 0.082745 -1.9478e-05
3:156210494 G T 0.047910 -1.6469e-05
3:156218823 T C 0.132950 3.3568e-05
3:156228145 T G 0.333761 4.0043e-06
3:156229977 C T 0.181047 2.0555e-05
3:156230218 G A 0.746040 -2.4854e-05
3:156230595 T C 0.512054 -1.4204e-05
3:156235116 C G 0.952205 -1.3342e-05
3:156235799 G A 0.024866 1.3745e-05
3:156239308 C T 1.773164 -1.9818e-05
3:156242091 A G 1.000762 5.2177e-06
3:156248263 T C 0.249374 -1.7987e-05
3:156250953 G A 1.626519 1.0572e-05
3:156259485 A G 1.370802 3.4754e-06
3:156259966 T A 0.247752 -7.6646e-06
3:156271627 T C 0.246501 1.2581e-05
3:156273727 G A 0.570925 -1.5013e-05
3:156287499 A G 0.064950 -1.1851e-05
3:156292211 G A 0.303196 -5.5864e-05
3:156312295 T C 0.300347 -6.9501e-05
3:156312703 T C 0.145924 3.2309e-05
3:156330652 G A 0.243091 1.5069e-05
3:156331864 C A 1.535945 3.9131e-06
3:156336555 T C 0.973889 2.4528e-05
3:156338654 G A 0.224783 -1.0735e-06
3:156339091 A C 0.053775 -7.5693e-06
3:156341294 C T 0.076839 -5.7548e-06
3:156345673 T C 0.054802 9.9696e-06
3:156349000 T C 0.329208 -4.5706e-05
3:156349051 T C 0.228774 1.5092e-05
3:156355709 A C 0.415360 2.1370e-05
3:156359280 G T 1.756831 -5.5993e-06
3:156365758 C G 0.046258 -2.3494e-05
3:156366786 G A 0.085954 -3.1197e-05
3:156373580 T C 1.339095 -2.4425e-05
3:156373830 A G 0.216106 4.7317e-06
3:156393007 T C 0.040356 -6.9292e-06
3:156398178 T C 0.030660 -5.5803e-06
3:156410877 G A 0.025063 -1.7877e-06
3:156420088 C T 0.054700 7.3034e-06
3:156433024 T C 0.051722 -2.5873e-06
3:156444383 C T 0.897679 -4.2415e-05
3:156450018 C T 0.938647 4.1549e-05
3:156468563 A G 0.061486 2.1720e-05
3:156468913 A G 0.059932 -1.4030e-05
3:156468970 G A 0.150568 -7.9942e-06
3:156484906 A C 0.031537 7.8929e-06
3:156486962 A G 0.047961 2.7356e-05
3:156490179 G T 0.171671 5.5965e-05
3:156501382 T C 0.070223 3.5756e-06
3:156505652 A C 0.101128 4.6306e-06
3:156506124 C A 0.497516 -3.9453e-06
3:156532183 A G 0.133501 -5.4499e-05
3:156538738 T C 1.149364 2.6268e-05
3:156544488 G C 0.100540 -2.9094e-06
3:156546675 G T 1.556945 2.7653e-05
3:156553246 G A 0.244012 -1.8102e-05
3:156568806 C T 0.043933 7.3214e-06
3:156570680 A G 0.101825 4.1509e-06
3:156608420 A C 0.053367 1.6723e-05
3:156609300 G A 0.103341 1.0656e-05
3:156621286 G T 0.098003 -2.0785e-05
3:156626091 T C 1.035841 2.3399e-05
3:156647466 C T 0.069186 -1.4170e-05
3:156654299 G A 0.034743 1.5412e-05
3:156658988 C T 1.626655 4.7220e-06
3:156697028 T C 0.029956 -9.6326e-07
3:156704936 A G 0.089385 -1.1158e-05
3:156712260 A C 0.082979 -3.1383e-06
3:156714915 A G 0.145421 9.3608e-06
3:156721100 C T 0.709274 -3.3744e-06
3:156735330 T C 0.032580 -7.9837e-06
3:156749560 A G 0.045337 -3.2419e-06
3:156754654 G C 0.066242 2.0073e-05
3:156756660 G A 1.418182 1.3523e-05
3:156768465 C T 0.059534 2.1964e-05
3:156786928 A G 0.742385 2.5548e-05
3:156788928 A C 1.307055 3.1837e-05
3:156790907 G A 0.055720 -2.6033e-05
3:156792811 C G 0.031197 -1.2739e-05
3:156793907 T C 0.180779 -1.2484e-05
3:156797146 G T 0.024088 1.8968e-05
3:156798405 A G 0.131961 1.8519e-05
3:156798775 C T 0.795487 -7.9748e-05
3:156805526 A C 0.064580 -5.0046e-06
3:156807428 A G 0.648819 -4.3642e-06
3:156812844 A G 0.229559 3.9563e-05
3:156814022 A C 1.443153 1.7038e-06
3:156814949 C T 0.659413 1.0887e-06
3:156815558 T C 0.042658 1.7029e-05
3:156819345 T C 0.434929 -1.6020e-05
3:156821349 T G 0.084649 -1.3615e-05
3:156821753 T C 0.267974 3.3854e-06
3:156821808 T C 0.960735 1.3148e-05
3:156824126 A G 0.038279 -4.9575e-06
3:156824507 T C 0.097133 -1.2329e-05
3:156825546 A G 0.638714 1.1862e-05
3:156826276 A G 0.050600 -5.5992e-06
3:156829677 C T 0.564177 -1.4503e-05
3:156833616 G T 0.212778 4.3906e-06
3:156835419 G T 0.853614 3.3514e-06
3:156847193 A C 0.034794 1.3828e-06
3:156848024 T C 0.405813 -7.8991e-06
3:156854742 A G 0.075690 9.5499e-06
3:156855546 T G 0.029340 -1.9466e-05
3:156860221 A G 0.038714 4.4086e-06
3:156862898 C G 0.108247 -1.0492e-05
3:156878564 A G 0.073759 4.2386e-05
3:156879805 T G 0.046428 7.7263e-06
3:156886622 A C 0.500124 -2.1500e-06
3:156914035 A C 0.098245 -1.2952e-06
3:156915650 T C 0.721952 9.4173e-07
3:156923397 A G 0.086073 -5.8494e-06
3:156950579 T C 0.075371 7.7471e-06
3:156958220 A G 0.036052 2.5885e-06
3:156959263 G A 0.586004 -5.0045e-06
3:156963190 G A 0.036344 -9.6438e-06
3:156973754 A G 0.069537 -5.7332e-06
3:156983375 T C 0.029847 -3.7520e-06
3:156987528 A G 0.686094 -1.0537e-05
3:156992802 A G 0.554661 -2.5888e-06
3:156992920 T C 0.061370 -9.5278e-06
3:156997168 T C 0.024870 -2.8959e-05
3:157008821 A G 0.042824 2.6638e-05
3:157009528 A G 0.023401 -2.0376e-05
3:157014168 A G 0.037272 -8.6424e-07
3:157018226 A C 0.036164 -2.2637e-05
3:157019531 G T 0.552223 -3.5444e-06
3:157036787 A G 1.121856 1.8614e-06
3:157077002 A G 0.047754 -3.9657e-06
3:157081324 G A 0.500046 -8.0381e-06
3:157105246 C T 0.036273 -2.9601e-05
3:157106130 C T 0.032013 3.0803e-05
3:157111322 C A 0.119718 -1.6929e-05
3:157125584 A G 1.218694 -1.4653e-05
3:157131788 C A 0.175472 -1.0974e-05
3:157138007 C A 0.024418 -2.4288e-05
3:157138994 C T 0.057423 4.7992e-06
3:157139469 A G 0.025893 -1.7394e-05
3:157140577 C T 0.045517 -1.5193e-05
3:157142424 T C 0.093818 -9.6828e-06
3:157150757 A G 0.031822 1.0980e-05
3:157155314 A C 1.126307 -2.1853e-05
3:157156412 A G 0.050569 -1.7416e-05
3:157161305 A G 0.098551 -4.5075e-05
3:157161906 T C 0.099669 -5.3789e-05
3:157166123 A G 1.117352 -2.4762e-05
3:157171006 C T 0.068479 -5.2927e-06
3:157171255 T C 0.063624 -1.9004e-05
3:157180169 G A 1.180616 6.0067e-06
3:157180962 T C 0.425610 6.7983e-06
3:157191266 A C 0.020668 6.9851e-07
3:157202375 C T 0.041706 1.2167e-05
3:157211631 A G 0.542105 -2.8419e-06
3:157216231 T C 0.033529 -2.1002e-05
3:157218771 A G 0.131787 -5.3772e-06
3:157221258 G A 0.036392 1.7786e-05
3:157232900 C T 0.107938 1.4072e-06
3:157249124 G A 1.360561 -1.2203e-05
3:157249759 T C 0.460326 4.1998e-06
3:157251358 A G 0.797792 1.3275e-05
3:157260234 G A 0.044714 -1.3224e-05
3:157284482 C T 0.064573 -6.1765e-06
3:157289936 A G 0.926934 8.8865e-06
3:157290688 A G 0.401097 -2.2058e-05
3:157290908 G T 0.341053 1.2723e-05
3:157293295 G A 0.157300 -5.1735e-06
3:157312557 T C 0.238229 -1.5802e-05
3:157324023 C A 1.548816 -2.7261e-05
3:157327088 G A 0.645871 2.3087e-05
3:157327565 C T 0.646473 -4.7865e-05
3:157329786 A G 0.107033 -2.1391e-05
3:157347640 A G 1.235200 -9.4567e-06
3:157354132 C T 0.139604 3.9894e-06
3:157356652 T C 0.055461 -1.8349e-05
3:157368582 A G 0.643818 7.7158e-06
3:157375369 A G 0.052378 2.5835e-05
3:157390833 A C 0.390106 -1.2478e-05
3:157416011 T C 0.040516 -1.3664e-05
3:157420596 C A 0.274430 6.4259e-06
3:157425014 T C 0.045578 -9.1720e-06
3:157427581 A C 0.396786 2.2316e-05
3:157436607 G T 0.079331 -1.4963e-05
3:157437068 G A 0.819187 1.1020e-05
3:157449239 T C 0.260790 5.4331e-06
3:157450072 T G 0.029415 8.9793e-06
3:157450997 T C 0.074589 -6.6721e-06
3:157471200 A G 0.030677 -1.6808e-07
3:157485776 G A 1.258645 1.5478e-05
3:157488235 G A 0.137468 1.5121e-05
3:157489422 C T 0.038690 4.7619e-06
3:157499452 A G 1.708744 6.8593e-06
3:157506656 C T 1.082034 1.7917e-05
3:157507171 T C 0.030979 -1.6879e-06
3:157512563 T A 0.077781 -6.5365e-06
3:157513539 A G 0.030670 -1.7933e-05
3:157514666 T C 0.374562 -5.8414e-06
3:157540778 G A 0.177899 -4.1648e-06
3:157544784 G C 0.078424 4.1824e-06
3:157552761 A G 1.695141 5.6308e-06
3:157553448 A G 0.243234 -1.1239e-05
3:157553660 G T 0.041784 -4.8871e-06
3:157560765 C T 0.067058 6.7581e-06
3:157560901 A G 0.055716 4.0473e-06
3:157560913 G A 0.039244 -4.4835e-06
3:157563779 T A 0.138335 9.4575e-06
3:157570795 A C 1.275369 1.0345e-05
3:157574501 G A 0.993013 -3.7389e-06
3:157577123 A G 0.026012 2.9049e-06
3:157588290 A G 0.161869 -1.6898e-05
3:157595264 T C 0.751990 3.6134e-05
3:157595738 A G 0.037976 6.3476e-06
3:157604698 C T 0.490169 -7.0520e-06
3:157605308 G A 0.099370 3.5305e-07
3:157609727 C T 0.031231 2.5447e-06
3:157626496 A G 0.077128 -1.5336e-05
3:157634912 G A 1.969000 2.6238e-05
3:157638127 G C 0.934193 2.8485e-06
3:157653168 A G 0.168417 1.1803e-05
3:157654767 A G 0.040522 -1.1454e-05
3:157658971 A C 0.085757 3.3943e-06
3:157669883 A G 0.227795 1.1779e-07
3:157671970 T C 0.269290 -1.2996e-05
3:157680980 T C 0.033393 -5.8460e-06
3:157683763 G T 0.907977 1.0468e-06
3:157689547 A G 0.027382 2.9326e-05
3:157694759 A G 0.040176 1.3293e-06
3:157694984 G A 0.274685 -9.2295e-06
3:157698151 C T 0.082599 5.5800e-06
3:157709709 T C 0.034546 3.4007e-05
3:157723257 G A 0.412813 9.2327e-06
3:157737321 C A 0.128041 -1.2807e-05
3:157769463 T C 1.820789 -8.6787e-06
3:157773997 T C 0.032682 -1.1628e-05
3:157775134 C T 0.286591 -2.5027e-06
3:157775999 T C 0.078193 2.8193e-05
3:157776263 C T 0.083075 7.4907e-06
3:157783273 A C 0.266087 -5.8296e-06
3:157787844 T C 0.979581 8.0118e-06
3:157813401 T C 0.467615 5.5687e-06
3:157838046 T C 0.084033 1.0637e-05
3:157845784 T C 0.053727 4.2876e-05
3:157852922 A G 0.132845 -1.0554e-05
3:157854877 G A 0.046370 3.0031e-06
3:157855854 G A 0.026937 4.3425e-06
3:157858069 T C 0.091564 1.4331e-06
3:157867535 A G 0.151618 1.2121e-06
3:157875221 T C 0.595958 -9.0586e-06
3:157879087 T C 0.045401 9.0528e-06
3:157888553 G T 1.120177 8.5284e-06
3:157921921 C G 0.085254 1.3939e-05
3:157928153 T C 0.095600 3.8449e-06
3:157928701 T C 1.134184 6.4081e-06
3:157937790 G T 0.043372 -1.5161e-05
3:157937939 G A 1.243584 8.7563e-06
3:157943857 T C 0.067503 -3.2289e-06
3:157953335 C T 0.046516 9.4922e-06
3:157992814 G A 0.833762 1.3550e-05
3:158013026 A G 0.300956 -1.0653e-05
3:158013408 G A 0.037660 1.0486e-05
3:158019378 T C 0.049729 7.4606e-06
3:158019468 A G 0.037004 -1.6224e-05
3:158034093 G A 0.145767 -1.7766e-05
3:158051705 G A 0.033226 -4.1470e-06
3:158055651 G A 0.109325 6.0786e-06
3:158057294 T C 0.197074 6.9212e-05
3:158066490 C T 1.838906 -4.9730e-06
3:158068650 G A 0.025492 2.6898e-06
3:158094422 T C 1.005457 -1.6207e-05
3:158096610 T C 0.066269 -2.4057e-05
3:158097300 C T 0.056984 1.1472e-05
3:158103328 G A 0.024564 -1.7583e-07
3:158107855 A G 0.025101 1.7439e-05
3:158109724 C A 0.602132 -1.1058e-05
3:158158404 C A 1.957268 -6.5461e-06
3:158179274 A G 0.229529 -4.2083e-06
3:158195152 G A 0.087226 5.0293e-06
3:158197614 A G 0.148912 -1.6854e-06
3:158203794 C A 0.963353 -1.1126e-05
3:158205837 A G 0.288788 -1.1227e-05
3:158241071 A G 0.953028 -1.8689e-05
3:158251497 C A 0.057906 1.0193e-05
3:158258662 G A 0.537696 -1.5061e-05
3:158272518 T G 0.076431 -3.1913e-06
3:158274022 T C 0.088511 -1.5624e-05
3:158284681 C G 1.118066 -1.3837e-05
3:158285280 C T 1.175693 -1.3217e-05
3:158288525 A C 0.028773 -8.1357e-06
3:158295170 T C 1.011005 -2.9924e-06
3:158297868 A G 0.051959 -5.1833e-06
3:158302546 G A 0.035249 1.5804e-05
3:158308875 C T 1.706680 7.7090e-06
3:158310483 T G 0.730595 8.7913e-06
3:158315662 G A 0.091115 1.2255e-05
3:158317068 T C 0.279941 -8.4523e-06
3:158341216 A G 0.768724 1.5995e-05
3:158343269 A G 0.059929 1.9498e-06
3:158346238 A G 0.081953 2.1869e-05
3:158363463 G A 0.021310 3.0704e-05
3:158370143 G C 0.090364 7.0279e-06
3:158386589 G A 0.202082 -3.3590e-06
3:158391642 C A 0.726494 -2.7281e-06
3:158394944 G A 1.052282 5.3586e-06
3:158401166 G T 0.280839 -1.0246e-05
3:158408032 A G 0.037395 3.1397e-05
3:158420547 T C 0.324945 1.1518e-05
3:158427059 C T 0.136064 1.0499e-05
3:158439496 T C 0.472643 8.3577e-06
3:158449442 C A 0.086964 -1.8088e-06
3:158453442 T C 0.358793 -7.7424e-06
3:158458035 G A 0.043678 -1.4428e-05
3:158460602 T C 0.294758 -5.7712e-06
3:158461611 A G 0.030748 -6.1421e-06
3:158462866 G A 0.055424 -1.5168e-08
3:158485319 T G 0.035889 1.3492e-05
3:158489439 C T 0.027607 -3.8499e-06
3:158493172 G C 0.034121 8.1166e-06
3:158503109 T G 1.912696 -8.1380e-06
3:158512334 C T 0.095460 7.7886e-07
3:158513599 T C 0.040407 6.8821e-06
3:158515499 T C 0.243217 -4.3588e-07
3:158516557 A C 0.021157 -8.8838e-07
3:158525574 C T 0.523134 3.8251e-07
3:158526223 C A 0.196217 2.5929e-05
3:158537110 C T 1.071216 -9.0932e-06
3:158537443 G A 1.115594 4.6294e-05
3:158550003 T C 0.816920 4.7314e-05
3:158551078 C T 0.346092 4.7772e-05
3:158554978 C T 1.130999 3.2786e-05
3:158561679 T C 0.068564 2.0721e-05
3:158566782 A C 0.238328 2.8699e-05
3:158566999 G T 0.649910 7.5465e-05
3:158569149 C A 0.333128 1.7211e-05
3:158569712 C A 0.077298 -1.5292e-05
3:158569720 A C 1.318094 -1.0700e-06
3:158571267 A G 0.433212 -3.1852e-05
3:158583004 G A 0.096987 -5.0583e-06
3:158583637 T C 0.784604 8.9370e-06
3:158587946 T C 0.103630 1.3723e-05
3:158604768 C T 1.214291 -3.2998e-06
3:158612955 A G 0.047625 -1.9883e-05
3:158613381 T C 0.098061 -4.6163e-06
3:158616661 T C 0.185277 9.0342e-06
3:158624920 C T 1.436503 -1.0539e-06
3:158636239 T C 0.230957 5.8140e-06
3:158636376 A C 0.051089 2.9507e-05
3:158642475 G A 0.086294 -3.4872e-05
3:158643193 T C 0.153808 6.3756e-06
3:158646045 G A 1.812660 2.0749e-05
3:158663753 G A 0.658042 -6.9916e-06
3:158671184 A G 0.202898 1.4177e-07
3:158672580 C G 0.480409 -4.2400e-06
3:158677432 G A 0.045133 2.0507e-05
3:158681796 A C 0.053666 5.5285e-06
3:158685799 T C 0.045629 -2.8929e-06
3:158692311 G A 0.068972 -9.1474e-06
3:158692959 C T 0.200318 1.6577e-05
3:158694183 A C 0.069404 5.9598e-06
3:158712275 A G 1.302428 7.5860e-06
3:158713488 C T 1.684428 -8.2602e-07
3:158720123 C T 0.114894 1.1094e-05
3:158722570 C T 1.748821 -2.5688e-06
3:158724532 G A 1.110610 -2.2826e-06
3:158726789 T C 1.297335 -3.9025e-05
3:158727046 G A 1.184661 1.2992e-05
3:158730534 C A 0.030136 3.6098e-06
3:158736714 T G 1.507791 -1.1655e-05
3:158744322 G A 0.024645 2.6613e-06
3:158746146 A G 0.038860 -4.0737e-07
3:158746964 C T 0.047982 5.1133e-07
3:158755620 A C 0.831440 -4.7086e-05
3:158761290 A C 0.283134 -6.8319e-06
3:158766665 C T 0.743640 -2.2146e-05
3:158771822 G A 0.454991 6.4474e-06
3:158811068 T C 1.472599 -6.4403e-06
3:158823390 C T 0.094233 4.5669e-06
3:158828082 C T 0.052724 -1.8652e-05
3:158835429 C T 0.786688 -5.8806e-05
3:158836037 G A 1.416210 -2.6226e-06
3:158852712 T C 0.173809 1.3843e-05
3:158858751 T C 0.026253 2.5009e-06
3:158870237 T C 0.893895 3.7358e-05
3:158901791 C A 0.517225 1.7860e-05
3:158902903 A C 0.296189 1.4418e-05
3:158908791 T C 0.041933 5.9701e-07
3:158909621 T G 0.077846 -3.7921e-06
3:158915051 C T 0.133113 -6.8003e-06
3:158922202 A G 0.068602 5.7505e-06
3:158929523 G A 0.041801 -9.9431e-06
3:158945330 G A 1.503860 -2.4251e-05
3:158953344 A G 0.038238 -1.8329e-05
3:158963599 G C 0.049882 -1.4588e-06
3:158963910 G A 0.111745 6.7673e-06
3:158986389 G T 0.864867 -9.0742e-05
3:158994017 A C 0.076581 1.9783e-06
3:158998366 C G 0.028212 6.6666e-07
3:159015487 G A 0.403158 4.0231e-05
3:159017987 G C 0.044680 -3.6053e-05
3:159018608 A G 0.074273 -3.9649e-05
3:159043110 C T 0.055825 3.4375e-06
3:159045992 A G 0.035943 -4.8536e-06
3:159056261 T G 0.391921 2.0420e-05
3:159072589 C T 0.044602 -4.3423e-05
3:159094930 T G 0.251090 2.4478e-05
3:159099226 T C 1.652191 -6.6752e-06
3:159108879 G A 0.161709 2.9002e-05
3:159116541 T G 0.101121 -2.7721e-05
3:159133312 T C 0.031972 -5.1006e-06
3:159134940 G A 1.238341 -1.9669e-05
3:159137792 G A 0.277222 2.2670e-05
3:159140790 A C 1.899562 2.5357e-05
3:159152612 C T 0.064583 5.2534e-06
3:159154821 T C 0.271085 1.0756e-05
3:159155377 T G 1.003063 -1.5797e-05
3:159155504 T G 1.530549 7.9683e-06
3:159158671 T G 0.200930 -4.0070e-06
3:159158795 T G 0.027732 5.9587e-06
3:159160223 T C 0.308055 -8.2591e-06
3:159160431 C T 0.356570 -1.0855e-05
3:159165953 T C 0.689617 -1.7781e-05
3:159184286 C A 0.182380 -2.4260e-06
3:159188258 G T 0.032706 -2.5263e-05
3:159190653 A G 0.073001 7.8309e-06
3:159197292 T C 0.077598 1.3749e-05
3:159200834 G A 0.346700 -1.0596e-05
3:159202634 T C 1.224167 2.2021e-05
3:159205790 A G 0.044993 4.1274e-06
3:159220960 C A 0.058695 -1.0843e-05
3:159223205 A G 0.035260 -3.7585e-06
3:159233614 G A 0.076353 1.2342e-05
3:159243379 C T 0.059351 -2.0946e-05
3:159244741 A G 0.037391 8.5408e-06
3:159248557 G C 0.097249 -4.7224e-06
3:159258371 T C 1.939313 1.5769e-06
3:159258994 A G 0.057569 2.3250e-05
3:159259052 A G 0.032366 4.8309e-06
3:159259291 C T 0.339836 -1.9242e-05
3:159262846 G A 1.320661 -1.8628e-05
3:159267122 T C 0.130988 2.3865e-06
3:159269142 G A 1.303567 1.8916e-06
3:159272819 G A 0.047094 -3.0081e-06
3:159275777 A G 0.069438 -1.4615e-05
3:159276226 G A 0.160784 1.0174e-05
3:159278161 T C 0.062156 2.6717e-06
3:159278320 T C 0.379961 -3.9017e-06
3:159294864 A G 0.067561 4.2641e-06
3:159295114 T C 0.181969 1.4675e-05
3:159304135 T G 0.051939 -1.3893e-05
3:159309993 T C 0.070737 3.5498e-06
3:159322105 C T 0.041362 8.1633e-06
3:159328606 T C 0.059568 1.7523e-05
3:159335480 G T 0.035032 8.7104e-06
3:159338172 G T 0.049325 -6.9603e-06
3:159343241 T C 0.024934 -5.3378e-06
3:159347307 T C 0.116709 5.1400e-05
3:159349257 G A 0.036127 3.3301e-06
3:159351238 T C 0.139107 8.6737e-06
3:159361527 G T 0.152122 4.2692e-05
3:159362244 A G 0.030360 -1.5853e-05
3:159379616 A G 0.034512 -1.2050e-05
3:159382586 G T 0.054380 4.6034e-06
3:159390190 G A 0.045476 -2.9418e-06
3:159411111 T C 0.109185 4.1137e-05
3:159413276 G C 0.239038 1.0035e-05
3:159417527 C T 0.196942 -3.7534e-05
3:159427987 T C 0.152832 -1.8586e-06
3:159442244 G A 0.116859 -3.1517e-05
3:159446656 T C 0.266029 -2.7743e-05
3:159452704 C T 0.681148 2.1039e-05
3:159453439 G T 1.375347 2.8284e-05
3:159455723 T C 0.478984 -2.4715e-05
3:159458183 C A 0.526969 -6.7407e-05
3:159462903 G A 1.535598 4.6574e-06
3:159463746 T C 0.056287 -9.0014e-07
3:159470750 T C 0.077319 3.3956e-06
3:159471334 A G 0.144785 -1.2572e-05
3:159472064 T C 0.997263 6.9984e-05
3:159477493 A G 0.316867 2.5472e-05
3:159478088 T C 0.125256 -4.7497e-07
3:159479172 C T 0.722928 -9.2118e-06
3:159487204 C T 0.060248 -2.2206e-06
3:159491024 A G 0.030758 -3.8141e-06
3:159494397 T A 0.036851 -9.8406e-06
3:159500613 G A 1.285748 8.9261e-05
3:159507112 G A 0.133334 -1.4172e-05
3:159512943 T C 0.310387 2.8971e-05
3:159516667 C T 0.102440 1.4235e-05
3:159517298 A G 0.131974 -3.3404e-07
3:159533291 T C 0.128765 3.1938e-05
3:159533436 C T 0.443293 1.7450e-05
3:159537386 C A 0.454281 2.0846e-05
3:159559868 A G 0.281900 -5.0202e-06
3:159563158 T C 0.129540 -1.3473e-05
3:159580169 T C 0.023289 -2.2516e-07
3:159601763 A G 0.516464 -5.8515e-06
3:159608222 G A 0.129003 -1.8025e-06
3:159609989 A G 0.044136 2.2922e-06
3:159610754 T C 0.516229 3.5390e-05
3:159612616 C T 0.194031 -3.3661e-05
3:159613455 G T 0.356971 2.1760e-05
3:159614478 G A 0.122397 -5.9297e-05
3:159640591 T C 0.103623 -3.0909e-05
3:159643093 G A 0.037847 -1.0415e-05
3:159651015 A G 0.044327 1.0258e-05
3:159653368 C A 1.117199 -6.0952e-06
3:159659202 G C 0.025750 -8.6991e-06
3:159664108 C G 0.119868 2.3792e-05
3:159665050 G A 0.246858 3.0173e-06
3:159675391 C A 0.169437 -3.1029e-05
3:159678183 C A 0.258244 -1.9294e-05
3:159678255 G A 0.352925 3.0490e-05
3:159685800 A G 1.064501 -1.5071e-05
3:159689524 T C 0.092196 -6.2305e-06
3:159698945 C T 0.690127 1.1463e-05
3:159700819 T G 0.282253 -6.9160e-06
3:159701894 G A 0.035950 2.9759e-06
3:159704323 G T 0.020902 -1.1583e-05
3:159709651 C T 0.583648 6.8870e-06
3:159715712 T C 0.806499 4.0773e-06
3:159717008 C A 0.223365 -3.3493e-06
3:159728878 G T 0.767408 1.1837e-05
3:159736893 C T 0.858958 -8.5195e-06
3:159738134 A G 0.034804 -3.0540e-05
3:159744277 T C 1.620077 6.2501e-06
3:159745863 C T 0.841473 -6.8047e-06
3:159747098 G A 0.034597 -2.9689e-05
3:159754787 A G 0.581516 -7.9398e-06
3:159765589 T C 0.198703 -2.2608e-05
3:159770429 C T 1.519680 1.3187e-05
3:159772812 G A 0.084785 -2.5056e-06
3:159779664 G A 0.064831 6.0641e-07
3:159796203 T C 0.040475 5.9732e-06
3:159811035 A G 0.062581 -2.0370e-05
3:159814546 C T 1.436214 2.1402e-05
3:159814811 G A 0.033849 -1.0061e-05
3:159815034 A T 0.502875 1.5370e-05
3:159818194 G A 0.134381 -2.5431e-05
3:159819029 G A 0.074222 -3.6272e-05
3:159819567 A G 0.112408 -8.2334e-06
3:159820813 G A 1.912509 -2.0409e-06
3:159823791 T C 0.217361 -6.2012e-06
3:159825426 A G 0.099207 -2.0892e-05
3:159829678 A G 0.095593 -1.8576e-06
3:159841425 C T 0.385897 -3.2647e-05
3:159843308 G A 0.122788 3.0091e-05
3:159850614 T C 0.063108 2.5190e-07
3:159856496 A G 0.054683 2.6339e-06
3:159860637 G A 0.030632 3.9275e-07
3:159866626 T C 0.051518 -3.8012e-05
3:159869997 A G 0.048359 1.5949e-05
3:159871249 C T 0.718858 1.7781e-05
3:159873775 G A 0.069543 -1.5838e-05
3:159880446 A G 0.128605 -3.7486e-05
3:159898767 A C 0.037034 1.7855e-05
3:159901255 A C 0.415037 1.5051e-05
3:159903220 A G 0.040169 -1.5612e-05
3:159906042 G A 0.225816 -1.1992e-05
3:159917359 G A 0.034491 2.2073e-08
3:159931221 C T 0.020396 2.7852e-05
3:159931416 T C 0.173806 -1.3936e-05
3:159939051 T C 0.023092 -8.9956e-06
3:159945761 C G 0.086094 -6.2841e-06
3:159952278 G A 0.867472 -4.4492e-05
3:159965219 A G 0.277368 1.5379e-05
3:159967717 T C 0.133535 -8.3454e-06
3:159972417 G A 0.025193 8.6174e-06
3:159973102 G A 0.198852 -5.7397e-05
3:159980566 G A 0.129445 -2.3608e-05
3:159989831 T G 0.050753 1.8417e-05
3:159991470 C T 1.774354 2.1294e-05
3:159996122 C T 0.039815 2.0227e-05
3:159999444 C T 0.106836 -2.8277e-06
3:160007534 C T 0.524878 -2.1781e-05
3:160022597 C T 0.035831 -1.4990e-05
3:160039787 T G 0.074470 -1.2460e-05
3:160070907 T A 1.528679 -2.9759e-05
3:160089896 A G 0.096966 -2.5221e-06
3:160094987 A G 0.067242 5.3153e-06
3:160110255 A G 0.526014 -2.1706e-05
3:160113460 T G 0.037646 -7.1040e-06
3:160116174 C T 0.027290 -5.7188e-06
3:160132136 G A 0.126239 -1.7819e-05
3:160148756 T C 1.058225 -5.5568e-05
3:160154680 C T 0.047519 2.3979e-05
3:160154786 T C 0.082034 -1.8976e-05
3:160166075 G A 0.084543 1.1834e-05
3:160167100 A G 0.036140 9.0244e-06
3:160167875 T G 0.259318 -7.8525e-06
3:160171926 G T 0.404307 -7.9963e-06
3:160195729 C T 0.029980 -5.6648e-06
3:160198821 G T 0.056260 1.8241e-06
3:160210802 A G 1.746482 1.5601e-05
3:160243378 A G 0.041532 -1.6382e-05
3:160244073 G A 1.839777 -1.9188e-06
3:160262635 C G 0.030037 -7.4039e-06
3:160275031 A G 0.060054 2.4731e-05
3:160278478 T C 1.158690 -5.2813e-05
3:160287297 C T 0.119286 8.8703e-06
3:160296071 C T 0.053384 -2.4131e-06
3:160311287 A G 0.110351 5.0801e-05
3:160317348 A G 1.762550 4.5558e-06
3:160337265 C T 0.132600 2.6782e-07
3:160340896 T C 0.577239 -2.6162e-05
3:160350181 C T 1.799383 6.5572e-06
3:160357014 A G 0.037065 -2.1637e-05
3:160357187 A C 0.036511 -4.6652e-06
3:160358809 G A 0.098571 1.3035e-05
3:160370697 G A 0.091258 -5.9151e-06
3:160375070 T C 0.043865 4.8735e-06
3:160386249 T G 1.942791 -1.0389e-05
3:160398130 T G 0.046377 -1.6693e-05
3:160400232 G A 0.025750 -9.7660e-06
3:160400562 C A 0.771124 -4.3822e-05
3:160401724 G T 0.107360 1.6748e-06
3:160416908 A G 0.030517 1.3500e-05
3:160423728 C T 0.803463 -1.1186e-05
3:160424571 A G 0.055662 1.5540e-05
3:160425393 T A 0.055635 7.8268e-06
3:160436341 T C 0.022796 5.5177e-06
3:160438440 G A 0.098999 8.3689e-06
3:160453542 C T 0.039669 -1.3104e-05
3:160459498 A G 0.206352 2.1359e-05
3:160475708 G A 0.052663 1.0948e-05
3:160488347 G A 0.106394 -8.3643e-06
3:160502463 G A 0.103147 1.2688e-05
3:160508331 G A 1.616871 2.2393e-05
3:160508778 T G 0.936512 1.2216e-05
3:160513818 T C 0.038809 -7.2581e-06
3:160515586 A G 0.084829 4.0160e-05
3:160518821 G A 0.054210 -1.7476e-05
3:160519413 A C 0.024421 1.2991e-06
3:160527078 G T 0.794692 1.3071e-05
3:160530553 T G 0.039938 -2.0575e-06
3:160536863 C T 0.022463 5.2313e-06
3:160545446 G A 0.033488 -2.2518e-05
3:160549486 C T 1.956027 3.1436e-06
3:160558954 T C 0.073293 -4.3170e-06
3:160566697 T C 0.044092 -3.2382e-06
3:160575594 G A 0.085574 -2.6217e-05
3:160577670 T C 0.730812 2.9933e-06
3:160579727 A G 0.094603 -1.9213e-05
3:160579864 C T 1.474391 -2.8186e-06
3:160580103 A G 0.494025 1.3654e-05
3:160580194 C A 0.030626 -5.8793e-06
3:160581076 G A 0.033481 9.0693e-06
3:160586686 T C 0.040679 1.5478e-05
3:160589400 C T 0.100414 1.0789e-05
3:160592059 G A 0.038262 -5.3027e-06
3:160611328 G T 1.606148 -5.5325e-06
3:160643787 C T 1.203088 -9.5813e-06
3:160645934 G C 1.765446 -1.2303e-05
3:160646771 A G 0.136037 1.4684e-05
3:160648163 A G 0.090806 -5.2399e-06
3:160662111 C T 0.057981 -6.5051e-06
3:160695433 T C 0.021881 4.8659e-06
3:160700144 T C 0.647377 1.8560e-05
3:160706041 A G 0.943879 1.8366e-05
3:160725033 A G 0.042039 1.7431e-05
3:160733506 C T 0.574339 4.4591e-06
3:160744791 G T 0.364594 1.8757e-05
3:160746233 G A 0.132743 1.5623e-05
3:160747692 G A 0.232568 5.5595e-06
3:160767812 G A 0.026692 -2.4098e-06
3:160769547 A G 0.040132 2.3945e-06
3:160769793 A G 0.032101 6.9569e-06
3:160776964 T C 0.961279 1.1353e-05
3:160783016 T G 0.370730 1.9463e-05
3:160785201 C G 0.060068 6.4298e-06
3:160806025 A G 0.020382 -6.5665e-06
3:160812752 T C 0.549197 6.5701e-06
3:160813581 A G 0.044300 -1.8708e-06
3:160826639 G A 0.353939 2.4768e-05
3:160828884 G A 0.288951 7.2141e-07
3:160843290 A G 0.946606 1.9502e-05
3:160846619 C T 0.093665 -4.8847e-06
3:160867876 G A 0.039499 8.7900e-07
3:160869833 A G 0.086423 -2.9683e-05
3:160878578 A G 0.123699 1.4618e-05
3:160922789 G A 0.038935 -2.8326e-06
3:160941318 T C 0.955816 4.0831e-05
3:160946351 T C 0.607705 3.9778e-05
3:161011566 C T 0.038942 5.9352e-06
3:161012373 G T 0.046445 -5.6856e-06
3:161022294 G A 0.045092 7.0544e-06
3:161049234 T C 0.079559 3.4079e-05
3:161056722 C T 1.871616 -1.1605e-06
3:161058599 A C 1.964438 -6.3223e-06
3:161064585 A G 0.032496 6.2621e-06
3:161090322 G A 0.067962 -2.2386e-05
3:161100821 G A 0.182258 -1.3310e-05
3:161109916 A G 0.694587 6.1824e-05
3:161127346 A G 0.060860 6.4999e-06
3:161134554 C A 0.086855 7.5227e-06
3:161142745 G A 0.660069 -8.7595e-06
3:161148022 T G 0.054775 -1.9707e-05
3:161148190 G A 0.809940 -3.6595e-06
3:161162606 A G 0.039084 -8.9563e-06
3:161170522 C T 0.087192 1.8701e-07
3:161190092 A G 0.099377 1.2761e-05
3:161202955 T C 0.052748 1.1129e-05
3:161206838 T C 0.055213 1.1610e-05
3:161209750 G T 0.142177 -3.4569e-05
3:161211135 C T 0.212492 -5.3016e-05
3:161221705 C A 0.952783 -8.4521e-05
3:161244701 A G 0.177583 1.7230e-05
3:161245610 C T 0.056675 -5.5362e-05
3:161249402 C T 0.055937 1.8549e-05
3:161249602 G T 0.023605 5.0051e-06
3:161257793 T G 0.057838 1.8392e-05
3:161278310 T C 0.062441 -8.9424e-06
3:161281181 T C 0.047312 1.3610e-05
3:161284060 A C 0.833650 -2.1998e-05
3:161284569 A C 0.265390 9.4898e-06
3:161287264 A G 0.076826 -1.1625e-05
3:161294630 G C 0.231786 1.8112e-05
3:161309340 C A 0.066035 -3.0875e-06
3:161333310 G A 0.054520 1.9990e-05
3:161334928 G A 0.052758 -1.1673e-07
3:161336062 T C 0.059330 -1.8987e-05
3:161352739 T C 0.868767 -1.5300e-05
3:161359432 C T 0.057654 -4.9449e-05
3:161375900 T C 0.527391 -9.3372e-06
3:161380050 T C 0.052840 -1.1902e-05
3:161386673 C T 0.051062 -2.3133e-06
3:161392576 G C 0.314824 -3.4495e-05
3:161393745 A G 1.092380 -1.1120e-05
3:161397020 C T 0.210272 -1.2641e-05
3:161411403 G A 0.055709 2.0158e-05
3:161414705 G A 0.143231 -1.3245e-05
3:161433966 A G 0.032869 -3.1848e-06
3:161448354 T G 1.115363 2.6578e-06
3:161459854 G A 0.079624 1.3172e-05
3:161465300 T C 0.035440 6.5525e-06
3:161476636 C T 0.734032 4.7572e-05
3:161477076 G A 0.875733 3.0569e-05
3:161491549 G A 0.048655 6.7656e-06
3:161499831 G A 0.160971 1.1479e-05
3:161504207 C T 0.888166 -1.9094e-05
3:161517382 G A 0.097153 -3.1605e-06
3:161521431 A G 0.034294 -1.5222e-05
3:161522943 C T 0.136911 -1.7220e-05
3:161526024 A G 0.623660 2.6946e-05
3:161528624 A G 0.055387 -1.2045e-05
3:161531393 C G 0.077047 2.0167e-05
3:161536869 A G 0.069826 6.4523e-06
3:161539641 G T 0.043195 -8.9040e-06
3:161540640 C T 1.133603 -1.9592e-05
3:161549965 A C 0.837737 -7.9324e-06
3:161550701 A G 0.485134 -6.0379e-06
3:161564168 A G 1.217980 1.1255e-05
3:161564586 T C 0.049773 -7.4041e-07
3:161566739 G C 1.750766 1.0449e-05
3:161566955 A G 0.034807 -1.4364e-05
3:161570837 C T 0.507213 -6.5770e-06
3:161573745 C T 0.504564 -2.1941e-05
3:161578198 C T 0.058956 2.4781e-06
3:161578560 G A 0.053867 1.3445e-05
3:161583238 C T 0.097310 3.1215e-06
3:161606982 G T 1.498234 1.3404e-05
3:161618768 A G 0.128037 7.3109e-06
3:161620543 G A 0.093883 -5.9529e-06
3:161624890 T C 1.908433 2.4611e-06
3:161626395 T G 1.327909 -6.7608e-06
3:161638897 T C 0.650457 1.8299e-05
3:161648439 A C 1.786797 -1.6820e-05
3:161652220 A G 0.159696 -2.4173e-05
3:161652656 G T 0.138832 3.9304e-06
3:161652811 T G 0.288764 -3.2283e-06
3:161656958 T C 0.083136 9.6819e-06
3:161660069 T C 0.577497 6.1320e-06
3:161669905 G A 0.117025 6.9286e-06
3:161677515 G A 0.063447 1.8895e-05
3:161678098 C T 0.322048 -3.4420e-06
3:161678339 T C 0.027318 1.8454e-05
3:161679338 G A 0.114656 -1.8203e-05
3:161682908 C T 0.126756 -8.2947e-06
3:161686128 A G 0.235074 3.5906e-05
3:161693718 A G 0.124746 -8.9784e-06
3:161700990 T C 0.038591 -6.3735e-06
3:161702533 G A 0.410121 4.3124e-06
3:161719432 C T 0.020756 1.7970e-05
3:161737937 C T 0.196313 -7.4820e-06
3:161745897 A G 0.034855 -8.8764e-06
3:161749386 C T 0.096915 1.9492e-05
3:161760608 G A 0.100818 -2.4816e-05
3:161763159 A G 0.070472 1.5964e-05
3:161772583 C T 0.590736 -1.4791e-05
3:161779888 T C 0.736388 3.6324e-06
3:161780987 A G 0.020875 2.1246e-05
3:161783163 T C 0.032288 1.0245e-05
3:161797310 C T 1.639279 -3.3348e-05
3:161812868 C T 1.319410 -2.0345e-05
3:161840409 T G 0.086998 -1.2610e-05
3:161840540 A G 0.235564 2.6242e-05
3:161841333 G T 0.086814 1.9675e-05
3:161847357 C A 0.027488 -5.4701e-07
3:161852752 C T 1.723907 -7.8870e-06
3:161856366 A G 0.333557 3.6810e-06
3:161860340 T C 0.433430 -1.5439e-05
3:161861880 T C 0.147097 2.0919e-06
3:161885088 A T 0.034566 2.3265e-05
3:161887053 A G 0.899440 -1.2508e-05
3:161887594 T G 0.031261 -1.5068e-05
3:161892418 A G 0.046207 -6.6945e-07
3:161913373 C T 0.126320 -4.1244e-07
3:161914584 C T 0.328450 3.5594e-06
3:161914718 T G 0.167764 4.8237e-06
3:161919143 A G 0.028698 9.3044e-06
3:161921368 C A 1.022272 -1.1567e-05
3:161926475 C T 0.383514 -3.4511e-06
3:161927374 T C 0.173126 -1.3909e-06
3:161928217 A G 0.576916 -1.6334e-05
3:161928574 A G 1.705654 1.4090e-05
3:161935267 T C 0.238151 -1.4711e-05
3:161936752 T G 0.171283 5.4385e-07
3:161937812 C T 0.095151 -6.7171e-06
3:161968962 G C 0.706361 -2.4557e-05
3:161977120 T C 0.171779 2.5277e-05
3:161980789 C A 0.123723 -1.2573e-07
3:161984675 T C 0.044694 3.3528e-05
3:161990420 A C 0.058603 7.2724e-06
3:161993640 A G 0.048488 -8.2432e-06
3:161995291 A C 0.037048 -1.3897e-05
3:162004273 A C 1.625595 2.6560e-05
3:162015103 C A 0.031034 1.0262e-05
3:162035099 G T 0.336195 -5.0513e-06
3:162053479 C T 0.331218 -6.1897e-06
3:162053518 T C 0.045513 2.4551e-07
3:162062963 C T 0.401250 3.2749e-05
3:162084183 A G 0.061710 -4.5170e-06
3:162088554 T G 0.126671 1.7753e-05
3:162094893 T C 0.032431 -3.6277e-06
3:162104871 T C 0.331785 -8.4751e-06
3:162109264 T C 0.065311 2.6588e-05
3:162144838 A G 1.677530 -2.0131e-05
3:162157221 C G 0.325584 -1.0185e-05
3:162164973 G A 0.049614 -3.0792e-06
3:162167396 A G 1.181272 1.3781e-05
3:162185050 A G 0.125215 1.6177e-05
3:162186702 C G 0.060184 -1.6673e-06
3:162192511 T C 0.996457 2.4798e-05
3:162237669 T C 0.771835 1.0046e-05
3:162240070 C T 0.089844 -1.7908e-05
3:162253383 G A 0.338459 3.4325e-05
3:162259706 C T 0.303417 1.1425e-05
3:162263081 A G 0.255133 2.3061e-05
3:162264998 T C 0.155899 -5.3759e-06
3:162282524 C T 0.124549 1.3794e-05
3:162283364 T C 0.064702 9.5144e-06
3:162283575 G A 0.344739 1.9670e-05
3:162303376 A G 0.147620 -3.6023e-06
3:162313897 T C 0.038537 8.4668e-06
3:162324295 A G 0.337701 1.6422e-05
3:162327994 A G 0.043797 -4.5555e-06
3:162334275 C T 0.027739 -2.7207e-06
3:162339913 T C 0.161002 8.7948e-06
3:162346503 A C 1.028174 3.3063e-06
3:162359891 G C 0.218921 1.9069e-06
3:162361535 A G 0.109712 -2.0761e-05
3:162372362 C T 1.660065 -1.4744e-05
3:162372969 A G 0.695260 -7.6101e-06
3:162374513 A G 0.912512 -4.6136e-06
3:162378767 T C 0.029038 -6.5348e-06
3:162391801 T C 0.532280 4.5162e-05
3:162391928 G A 0.029830 -9.2612e-06
3:162402143 G A 0.124192 -9.9809e-06
3:162439519 C A 0.079930 5.5684e-06
3:162447818 C T 1.385411 3.2945e-06
3:162454852 G A 0.245994 2.6895e-06
3:162456559 T C 0.052408 1.3393e-06
3:162458498 A G 0.169519 -3.5483e-06
3:162469991 T C 0.108080 1.5085e-05
3:162481666 G A 1.494168 8.5457e-06
3:162481759 G A 0.046683 9.5835e-06
3:162484638 C T 0.064590 3.2121e-05
3:162489466 T C 0.157565 7.4503e-06
3:162495495 C T 0.729055 7.8080e-06
3:162627894 T C 0.072851 4.3409e-07
3:162629247 G A 0.085390 1.2487e-05
3:162634112 A G 0.173010 -4.0946e-06
3:162650624 G T 1.472096 1.6292e-05
3:162674699 T G 0.020443 8.8017e-06
3:162675706 T C 0.077227 1.2702e-05
3:162682128 G A 0.758242 3.9767e-05
3:162698352 A G 0.835483 5.3410e-05
3:162709233 A G 0.218649 2.4766e-07
3:162727029 A G 0.164293 -2.3920e-05
3:162727653 T C 0.025186 2.4282e-06
3:162749517 C T 0.642611 -2.6543e-05
3:162751375 G A 0.025573 -5.8005e-06
3:162758432 T G 0.145087 -2.1380e-05
3:162758808 A G 0.089024 -9.4688e-06
3:162760872 G A 1.929358 1.4570e-05
3:162761820 G T 0.255089 -3.3414e-05
3:162762987 A G 0.052313 1.6794e-06
3:162770197 A G 0.120191 -1.3820e-05
3:162781486 T C 0.218337 5.8263e-07
3:162801329 C T 0.031040 -3.4657e-07
3:162818487 A G 0.093767 -1.0228e-05
3:162827727 A G 0.032451 -2.1044e-06
3:162834301 A T 0.463015 2.7242e-05
3:162834596 A G 0.028616 -7.5005e-06
3:162837351 C T 0.662272 -1.3779e-05
3:162843513 C T 1.428575 2.1680e-05
3:162858735 A C 0.201368 9.8283e-06
3:162872674 C T 0.203680 1.2529e-05
3:162879193 G A 0.535033 -1.3897e-05
3:162900102 G A 0.201038 1.2260e-05
3:162900809 A G 0.058810 1.3931e-05
3:162900844 C A 0.044895 -3.6958e-06
3:162902315 A G 0.102681 -1.9462e-05
3:162902635 G A 0.099343 1.0682e-05
3:162939304 T C 1.361986 1.4054e-05
3:162966459 T C 0.153233 1.7227e-05
3:162971466 C T 0.466527 3.4923e-05
3:162986427 A G 0.695682 -2.1576e-05
3:162993160 C T 0.134606 -4.1101e-06
3:163009229 T C 0.054554 -1.2096e-05
3:163015490 G A 1.894935 -6.2824e-06
3:163029836 A C 1.337256 1.0113e-05
3:163031758 T C 1.135395 -8.2344e-07
3:163069417 T C 0.070380 1.3856e-05
3:163089043 C A 1.327457 2.6581e-05
3:163091281 T C 0.475588 3.1770e-05
3:163110028 C A 0.107608 2.1067e-05
3:163121725 C G 0.034117 -1.6122e-05
3:163125535 T A 0.023078 4.6869e-06
3:163126687 C T 0.082235 -1.3953e-05
3:163127634 T C 0.106017 8.4185e-06
3:163128988 T C 0.065409 5.0851e-06
3:163140003 T C 1.436129 1.1447e-05
3:163170688 C T 0.099047 3.0012e-05
3:163170853 A G 0.020144 -1.4740e-05
3:163172703 T C 0.552651 -7.9871e-06
3:163186878 A G 0.100053 5.7778e-06
3:163192866 T C 0.025084 -1.4962e-05
3:163213334 A G 0.113292 -2.1466e-05
3:163218128 A G 0.079505 1.3997e-05
3:163223436 G A 0.073739 2.0481e-06
3:163224808 T C 0.067932 2.4890e-05
3:163225764 T G 0.286452 1.0007e-06
3:163229234 C G 0.226765 1.5328e-05
3:163231047 G T 0.028412 -6.3401e-06
3:163235161 T C 0.213536 2.1606e-05
3:163237456 G A 0.233867 9.1176e-06
3:163243169 A G 0.829659 -1.4139e-05
3:163243727 T C 0.051925 -6.4790e-06
3:163250087 T C 0.367347 7.4032e-06
3:163251716 C A 0.041148 -1.0051e-05
3:163262948 G T 1.180643 -4.3171e-05
3:163264615 C A 0.088875 -1.8526e-06
3:163266661 T C 0.198390 -1.3636e-05
3:163270883 C T 0.033396 -1.9313e-05
3:163301075 G T 0.147913 6.1096e-06
3:163302944 T C 0.243268 -2.1976e-06
3:163307935 A G 0.101488 4.3244e-05
3:163311093 G A 0.141813 -1.4885e-05
3:163312168 A C 0.149963 -3.1137e-06
3:163332400 T G 0.892780 2.5152e-05
3:163358498 C T 0.116196 2.7392e-05
3:163412145 C T 1.766034 -1.0879e-06
3:163444120 T C 0.595635 -1.6076e-05
3:163452233 A G 1.766187 -8.4750e-07
3:163453748 G A 0.041978 1.9652e-06
3:163457111 T C 0.073470 -1.2794e-05
3:163463688 T C 0.119215 -7.5038e-07
3:163483441 G A 1.167030 1.1143e-05
3:163484429 T C 0.020181 -7.0708e-06
3:163490930 A C 0.078651 -7.5480e-06
3:163512235 C T 0.073569 -1.5614e-05
3:163514199 C A 0.602894 -3.3283e-06
3:163535387 A G 0.072681 1.4558e-06
3:163546357 C T 0.616973 -1.0692e-05
3:163546423 A G 0.144955 7.1199e-06
3:163546876 G A 0.157517 2.7002e-06
3:163549965 A C 0.356448 2.1275e-05
3:163566363 C T 0.027596 -2.1367e-05
3:163583302 A G 0.159622 -1.7284e-06
3:163598695 A G 1.072862 -5.8295e-06
3:163607772 A G 0.170671 -6.1264e-06
3:163610416 A G 0.143265 1.1782e-06
3:163613879 T G 0.714490 -3.7867e-05
3:163619050 A G 0.217075 -2.7084e-05
3:163622198 G T 0.481490 7.0929e-07
3:163622617 G A 0.176631 -2.9901e-06
3:163623598 C T 0.051874 -1.6788e-05
3:163658583 A G 0.415251 -8.2067e-06
3:163677979 A G 0.987308 5.6278e-06
3:163678177 T C 0.601041 2.6444e-07
3:163688288 A G 0.084176 -3.1497e-05
3:163688384 T C 0.316653 -6.9350e-06
3:163689926 T G 0.067272 2.1637e-05
3:163695893 C T 0.117389 1.8081e-06
3:163700928 T G 0.386580 3.6663e-06
3:163704689 C T 0.333608 1.0234e-05
3:163726357 A G 0.564340 9.4099e-06
3:163734747 G A 0.427364 -2.9146e-06
3:163736955 T G 0.066909 2.2752e-05
3:163738165 G A 0.536594 1.4420e-05
3:163747914 T C 1.402485 6.6297e-05
3:163769625 A G 0.055577 -2.0405e-05
3:163776582 T C 0.339214 -6.1582e-07
3:163785347 G A 0.573169 4.6527e-05
3:163817707 T C 0.036500 4.7601e-06
3:163821291 T G 1.826232 9.0154e-06
3:163823022 G A 0.047047 -8.8965e-06
3:163835442 G A 1.972417 1.1727e-05
3:163836812 A G 0.443663 4.5105e-05
3:163849176 G A 0.376558 2.6215e-05
3:163860253 C T 0.911928 3.5749e-05
3:163892183 C T 0.072613 8.8086e-06
3:163904332 G A 0.066990 1.0864e-05
3:163911237 G A 0.950672 1.5309e-05
3:163912404 T G 0.055985 -7.4166e-06
3:163912455 A G 0.051973 1.8483e-05
3:163920298 T C 0.035766 1.1645e-05
3:163924516 A G 0.209932 -3.9280e-05
3:163932902 A G 0.488745 1.2221e-05
3:163983952 A G 0.129465 1.6641e-05
3:163988969 G A 1.013015 2.7123e-05
3:164001826 C A 0.067854 -1.1281e-05
3:164041547 A G 0.463773 3.5557e-06
3:164041926 A G 0.059742 -1.4690e-05
3:164050393 C G 0.131930 4.0039e-05
3:164069533 T C 0.082704 1.5537e-05
3:164072540 T C 0.040454 1.4325e-05
3:164081411 A G 0.209691 2.1346e-05
3:164098416 A G 0.708105 -2.1962e-05
3:164098498 G A 0.459319 6.1061e-06
3:164112343 T C 0.040852 -1.3115e-05
3:164138861 C T 0.054938 -2.2524e-05
3:164144931 G A 0.912431 -9.5863e-06
3:164156936 T C 0.054316 3.9556e-06
3:164166643 G A 0.063172 -1.6760e-05
3:164189610 C A 0.064240 4.2487e-06
3:164200514 C T 0.033811 -2.8350e-06
3:164202275 C A 0.125525 -1.1031e-05
3:164210717 T C 0.809236 1.6260e-05
3:164212758 G A 0.091384 2.7690e-05
3:164222191 T G 0.235608 -3.2676e-05
3:164227794 C T 1.155671 -2.7546e-05
3:164233015 T C 0.058276 1.7261e-05
3:164242415 T C 0.680505 2.1832e-07
3:164248030 C T 1.185399 -3.2764e-05
3:164249567 A G 0.262884 -7.2939e-06
3:164252788 T C 0.037038 -3.1328e-05
3:164298052 T G 0.045823 8.5511e-06
3:164308196 C T 0.852237 -4.6845e-06
3:164313024 T C 0.049304 -1.3300e-05
3:164316115 C T 0.356747 -2.6800e-05
3:164330426 A G 0.037225 -3.3640e-05
3:164331529 T C 0.053466 7.4156e-07
3:164341692 G A 0.047693 8.6942e-06
3:164342425 A G 0.038258 -6.3428e-06
3:164346972 G A 0.496925 2.1283e-05
3:164351835 T C 0.330259 2.4291e-05
3:164363372 A G 1.294574 1.7136e-05
3:164373656 A G 0.063390 2.1271e-05
3:164376301 C A 0.580836 -1.8286e-05
3:164382826 A G 0.029463 -1.9170e-05
3:164398223 T C 0.547970 2.6519e-05
3:164399847 T C 0.337375 -1.7945e-05
3:164405261 T C 0.022585 5.1308e-06
3:164411535 G A 0.694805 3.2600e-05
3:164432337 G A 0.044269 4.7162e-06
3:164433103 T G 0.399795 8.3614e-06
3:164437078 C T 0.057379 -9.6869e-06
3:164443419 T C 0.089507 -1.4651e-05
3:164454141 T C 0.404538 9.9392e-06
3:164482964 C T 0.116910 2.1491e-05
3:164496097 T C 1.401522 4.3909e-05
3:164512030 A G 0.038156 -6.4527e-06
3:164516531 T G 0.901507 1.1153e-05
3:164556748 G T 0.035583 1.4382e-05
3:164558248 A G 0.115866 -6.5192e-06
3:164559112 T C 0.040951 -1.7768e-06
3:164559824 A G 0.125647 -4.5474e-05
3:164563536 A G 0.112442 4.4179e-06
3:164564579 A G 1.043137 1.3625e-05
3:164569061 G C 0.087063 -9.1267e-06
3:164580672 T C 0.218044 9.0483e-06
3:164585575 C A 0.218119 9.8205e-06
3:164586015 T C 0.192746 1.2776e-05
3:164587240 G A 0.588285 2.4385e-05
3:164589150 A G 0.220903 8.9416e-06
3:164591618 G A 0.179014 -3.4708e-06
3:164600590 C T 0.655656 1.5771e-05
3:164621988 C T 0.048954 3.8986e-05
3:164629603 C T 0.308496 1.2409e-05
3:164651607 C T 0.218700 -5.3208e-06
3:164654374 G A 0.507376 -8.0953e-06
3:164683153 G T 0.046880 -9.8243e-06
3:164706431 G A 0.252025 -8.5307e-07
3:164713186 G A 0.044031 5.3511e-05
3:164733673 A C 0.049760 -1.0109e-06
3:164738754 T C 0.035532 6.6038e-06
3:164741609 C T 0.082908 -2.3802e-05
3:164744607 T C 1.569926 1.5926e-06
3:164758360 A G 1.914562 -2.8599e-05
3:164760771 C T 0.613253 1.4032e-05
3:164788847 A G 1.827150 -1.0178e-05
3:164793279 T C 0.568501 -2.4721e-05
3:164797024 T C 0.087335 -2.5429e-05
3:164800236 T G 1.178103 -5.9457e-06
3:164800668 A G 0.052871 -8.4873e-07
3:164825006 A C 0.112725 3.8512e-06
3:164865140 T C 0.042420 -1.2347e-05
3:164875953 A G 0.036616 6.8222e-06
3:164876267 C T 0.591134 2.7522e-05
3:164888537 G A 0.055244 2.6654e-05
3:164891218 A G 1.117617 -1.9076e-05
3:164896398 C T 0.057647 -1.8351e-05
3:164904018 C T 0.188119 -2.9259e-07
3:164906806 C T 0.034236 -4.6404e-06
3:164910800 G A 0.269055 1.6723e-05
3:164912549 G T 0.049716 -4.6372e-06
3:164919349 T C 0.029524 -1.5679e-06
3:164922020 G A 0.045099 3.8445e-06
3:164924475 T C 0.054057 -1.1742e-05
3:164930989 C T 0.152200 3.1942e-05
3:164940178 T C 0.036072 -8.2185e-06
3:164942236 C T 1.223093 -3.3594e-08
3:164952146 C A 0.083381 2.9984e-05
3:164952754 A G 0.030935 -3.8428e-06
3:164961593 G A 0.043399 -1.6628e-06
3:164972840 C T 0.868712 -1.0589e-05
3:164979570 C T 0.351307 4.0381e-05
3:164979912 A G 0.501538 -9.3175e-05
3:164984267 C T 0.517365 -6.8832e-05
3:164989474 G A 0.086199 -4.4894e-06
3:164996014 A G 0.095209 -3.3705e-05
3:165000870 A C 1.752537 3.8312e-05
3:165003284 C A 0.028888 -5.4326e-06
3:165003805 G A 0.365117 4.2581e-05
3:165010352 A G 0.074021 2.6477e-05
3:165017922 G A 0.118467 -1.0613e-05
3:165024438 C T 0.547575 -3.2889e-05
3:165026867 A G 0.028151 -1.2169e-05
3:165033158 G T 0.034314 -1.8414e-05
3:165101789 A G 0.086005 1.9023e-05
3:165105123 T C 0.056804 2.9997e-06
3:165125655 A G 0.427538 -7.1113e-06
3:165131390 G A 0.386111 -8.6207e-06
3:165146420 T C 1.946279 -6.1179e-06
3:165173324 G A 0.902721 -2.2629e-05
3:165174384 T C 0.050997 3.0745e-07
3:165176733 A G 0.606923 1.0812e-05
3:165182285 A C 0.161441 -1.7333e-05
3:165182802 C T 0.104147 1.6332e-05
3:165183520 C T 0.058375 -9.2605e-07
3:165186014 C A 1.965366 -1.5045e-05
3:165187036 C T 0.158711 1.2161e-05
3:165197651 C T 0.108077 7.4263e-06
3:165197853 G T 0.110909 -7.0164e-07
3:165212505 A G 0.030989 -9.3398e-06
3:165219144 C T 0.653330 3.1069e-06
3:165219450 G A 0.128537 -3.2175e-05
3:165226612 A C 1.965070 -8.5726e-06
3:165227196 C T 0.461577 -1.3117e-05
3:165233973 A G 0.259315 3.1320e-05
3:165238498 T C 0.026012 2.5927e-06
3:165248643 C T 0.799536 -2.5326e-05
3:165251247 C G 0.395770 3.3730e-05
3:165251994 G A 0.053190 -1.5530e-05
3:165252023 T C 0.493885 3.2490e-05
3:165267688 G A 0.373827 5.9273e-05
3:165275775 T C 1.037415 1.9027e-05
3:165303141 G A 0.085512 -1.2820e-05
3:165309330 C T 1.257564 9.3678e-07
3:165310241 C G 0.446539 -2.2529e-05
3:165310977 C T 0.320127 1.0370e-04
3:165317382 C T 0.061986 -1.0370e-07
3:165324416 C T 0.143486 -6.5390e-07
3:165333084 A G 0.254314 4.4868e-05
3:165355833 A G 0.050280 -6.7000e-06
3:165357405 C G 0.639483 2.7320e-05
3:165360339 C T 0.952032 -2.2899e-05
3:165368271 G A 0.084441 2.5327e-05
3:165398441 C T 0.059330 -4.2977e-06
3:165406556 A G 0.022745 2.7100e-08
3:165414923 C T 0.443486 -3.7782e-05
3:165417999 A G 0.174979 1.6439e-05
3:165419422 C T 0.032978 3.2675e-06
3:165442002 G A 0.043542 -1.1538e-05
3:165443683 T C 0.068078 1.2881e-05
3:165453069 G A 0.594639 -1.4824e-05
3:165457046 C T 0.031238 1.1417e-06
3:165460552 T C 0.295547 -1.8589e-05
3:165467501 A C 0.230749 -1.0695e-05
3:165472686 T C 0.717471 -1.5956e-05
3:165474828 T C 0.059024 1.8542e-05
3:165480100 A G 0.416169 -3.2821e-06
3:165487621 A G 0.093454 3.1421e-06
3:165516394 G A 0.029048 -6.0963e-06
3:165524031 T C 0.088185 2.6536e-05
3:165541395 T C 0.157799 7.8848e-06
3:165547973 G C 0.027974 -6.0131e-06
3:165548529 C T 0.039662 9.8784e-06
3:165559720 T C 0.033033 1.0308e-05
3:165562574 T C 0.027420 -5.4792e-07
3:165582044 C T 0.096324 -4.3182e-06
3:165583364 G A 1.925772 -2.8565e-05
3:165593851 G A 0.228968 6.2106e-06
3:165612909 C A 0.201416 -2.2640e-05
3:165614023 A G 0.030075 -4.5012e-06
3:165645820 C T 0.917813 -1.5354e-05
3:165663404 T C 0.247908 -7.3634e-06
3:165670632 G A 0.069744 -1.1218e-05
3:165686055 A C 0.033519 -5.0069e-06
3:165707859 G C 0.028304 -3.8448e-06
3:165713313 C A 0.259383 -3.0315e-05
3:165727918 A G 0.756651 -2.8833e-05
3:165729502 G A 0.226602 8.9005e-06
3:165733789 G A 0.062506 3.5925e-06
3:165762590 G A 0.076034 -2.8780e-05
3:165763068 T C 0.617034 -1.8838e-05
3:165771121 G A 0.834007 -2.7409e-06
3:165774722 A C 0.578459 -2.3927e-05
3:165774860 A C 0.061676 2.0703e-06
3:165783917 T C 1.965502 -1.8180e-05
3:165786430 A C 0.195510 9.9721e-06
3:165789279 T C 0.165068 2.2602e-05
3:165789914 C T 0.728347 1.6865e-05
3:165801476 A G 0.575593 2.6986e-05
3:165805303 G T 0.212282 -3.4357e-06
3:165817585 T C 0.152220 -9.4339e-06
3:165828885 T C 0.043977 2.2933e-05
3:165832002 A G 0.293639 -5.2037e-06
3:165838160 T C 0.185284 1.1089e-05
3:165841347 C T 0.075496 -4.3042e-06
3:165842230 C T 0.469063 -7.2787e-06
3:165868778 C T 0.065593 -1.9069e-05
3:165868939 A C 0.207396 1.3495e-05
3:165878656 A G 1.695172 -3.6175e-06
3:165883696 T G 0.049977 9.3486e-06
3:165886734 C T 0.033444 -1.5175e-05
3:165889519 T C 0.300011 -1.0171e-05
3:165895584 G A 0.061081 1.5525e-05
3:165914233 A G 0.043827 2.4326e-05
3:165914694 A G 0.042457 1.3883e-05
3:165933319 C T 0.287754 -1.1752e-05
3:165936276 T C 1.453485 -1.9066e-05
3:165936570 G T 1.604393 -3.9788e-06
3:165959364 A G 1.378438 -1.9791e-06
3:165980676 G A 0.100567 -2.7048e-05
3:165987121 A G 0.139012 1.5596e-05
3:165992588 A G 1.107778 -1.4495e-06
3:166000673 G A 0.053785 -2.2636e-05
3:166001464 G A 0.050647 -2.4565e-05
3:166001974 A G 0.235261 -1.0065e-05
3:166009206 T C 0.054360 1.5821e-06
3:166009624 T C 0.060377 5.5239e-07
3:166009947 T C 0.040084 3.4094e-06
3:166010213 T A 0.047859 7.9323e-06
3:166016607 C A 1.683874 9.3168e-06
3:166035863 A G 0.968392 -1.1924e-05
3:166047466 A G 0.074504 -1.8621e-05
3:166047496 T C 0.053428 1.1036e-05
3:166049629 G T 1.172942 -1.1000e-05
3:166052017 A G 0.872500 -2.1595e-06
3:166059642 T G 0.973736 -1.6421e-05
3:166079303 A G 0.101196 -2.9834e-05
3:166094613 A G 0.103273 1.7252e-05
3:166115510 C A 0.035776 -4.0050e-05
3:166120638 G A 0.059307 -6.6761e-06
3:166124795 A G 0.044004 1.0401e-05
3:166130596 T C 1.303781 -1.7808e-05
3:166176432 C T 0.039730 7.8973e-06
3:166180790 A G 0.152383 2.5469e-05
3:166185257 G T 0.299521 -1.3708e-05
3:166208845 C T 0.057661 9.1702e-06
3:166214806 A G 0.029429 7.4063e-06
3:166215492 A C 0.035304 3.3819e-06
3:166227183 C T 0.124773 1.7286e-06
3:166227271 G A 0.049416 -1.5172e-05
3:166228513 T C 0.064369 1.6603e-05
3:166230916 G A 0.067898 -7.8301e-06
3:166237398 A G 0.847562 8.0377e-06
3:166282742 T C 1.494127 1.4310e-05
3:166290607 G C 0.147637 1.9239e-05
3:166298513 A G 0.352919 1.5054e-06
3:166299532 C T 0.051042 2.7229e-06
3:166300993 T G 0.071940 5.5948e-06
3:166315169 A G 0.073338 1.3398e-05
3:166315218 C G 0.028810 1.5652e-05
3:166326760 T C 0.099292 -1.1566e-05
3:166329915 A G 0.096511 -9.9939e-06
3:166330290 T G 0.097116 -1.1873e-05
3:166341617 G A 0.235390 8.9081e-06
3:166347919 G A 0.044599 -1.5520e-06
3:166357147 T C 0.292568 4.0706e-06
3:166358751 C T 0.134167 -8.0805e-06
3:166370891 T C 0.955235 6.4404e-06
3:166381494 C T 0.155148 -8.8674e-07
3:166389717 C T 0.093305 -1.2044e-05
3:166403238 T A 0.021422 -9.5623e-06
3:166403296 T C 0.239487 7.8389e-07
3:166404066 T G 0.109964 -5.0947e-07
3:166410445 G A 0.057467 -8.4753e-06
3:166419090 A G 0.084064 5.0691e-05
3:166425678 G A 0.072501 4.3039e-06
3:166431780 C T 0.472348 1.1480e-05
3:166445644 C T 0.058219 -5.9855e-06
3:166455482 A G 0.139094 -3.4405e-05
3:166461175 A G 0.043644 -2.0415e-05
3:166469551 G T 0.226636 -8.3348e-06
3:166480586 G A 0.066127 -6.6632e-06
3:166481391 T G 0.115217 -1.7889e-05
3:166481461 T C 0.090228 -1.5674e-05
3:166493170 A G 0.041148 -2.1854e-05
3:166503929 C T 0.124355 -4.1890e-06
3:166512243 T C 0.065117 -6.3188e-06
3:166527882 C T 0.210949 1.1435e-05
3:166529605 G A 1.897971 -7.3234e-06
3:166533427 C T 0.942149 1.1344e-05
3:166533858 A G 0.025920 6.2024e-06
3:166538318 T C 1.010866 1.1082e-05
3:166552386 C T 1.251910 8.4027e-06
3:166555665 A G 0.382844 3.7417e-05
3:166557591 G C 1.367575 2.3967e-06
3:166565119 C G 0.023459 1.1110e-05
3:166597118 C T 0.114248 -5.1950e-06
3:166598939 C T 0.052337 -2.6348e-06
3:166610754 A G 0.446240 2.8774e-05
3:166636608 T C 0.058814 -2.3938e-05
3:166643221 T C 1.465276 2.6793e-05
3:166644925 A G 1.020239 -1.4109e-06
3:166659987 T C 0.219078 -6.0931e-06
3:166673121 T C 0.059544 1.1283e-05
3:166675135 G A 0.039135 -1.3498e-06
3:166679963 C T 0.952130 9.1729e-09
3:166681458 G T 0.389779 1.0307e-05
3:166681739 C T 0.049631 1.0531e-05
3:166684481 A G 0.062370 1.3125e-05
3:166703227 T C 1.479606 1.6654e-05
3:166721832 C G 0.337439 3.7351e-05
3:166739585 A G 0.756586 -2.1371e-05
3:166745838 C T 0.711280 -2.8330e-05
3:166746558 T C 1.655180 -3.4735e-05
3:166748355 A G 1.557853 -3.9210e-05
3:166756200 A C 0.029442 4.2230e-06
3:166764869 G A 0.094515 -1.4026e-05
3:166785899 G T 0.025876 -5.1004e-06
3:166791590 G A 1.436598 -2.3898e-05
3:166797479 C G 0.120700 -1.5209e-05
3:166800856 T C 0.083663 1.6293e-05
3:166804270 C T 0.039183 -1.0446e-05
3:166812354 G A 0.099421 7.8161e-07
3:166819223 A G 1.512795 -4.9835e-05
3:166826552 A G 0.091088 -2.6643e-05
3:166873689 G T 0.530580 4.3966e-05
3:166873724 G A 1.178056 2.8154e-05
3:166877856 C A 0.042593 1.1486e-05
3:166879219 T C 0.024441 2.0644e-05
3:166885847 C T 0.069146 -5.4470e-06
3:166895218 T C 0.040550 5.8246e-06
3:166908463 T C 0.069333 -2.1645e-05
3:166912598 G A 0.034318 5.8824e-06
3:166912798 A C 1.247279 1.8096e-05
3:166925519 C T 0.059174 6.5558e-06
3:166927577 A C 0.024299 2.2038e-05
3:166947440 T C 0.241078 -1.0454e-06
3:166969351 A G 0.568624 -1.3690e-05
3:166984915 G A 1.946398 -1.7813e-05
3:166990117 T C 0.044391 1.2804e-05
3:166991961 T C 0.073304 2.3291e-06
3:166999859 A G 0.199029 -1.2765e-05
3:167000256 C G 0.610590 -1.4466e-05
3:167001297 A C 0.029276 4.6054e-06
3:167002158 C G 0.550380 -5.4344e-06
3:167013777 A G 0.626788 -1.8267e-05
3:167018151 C A 0.044830 4.1013e-06
3:167018964 T C 0.679740 -2.8170e-06
3:167023493 T C 0.243138 1.3595e-06
3:167023573 T C 0.042715 1.0445e-05
3:167023624 G A 0.248432 -3.6934e-06
3:167023738 C G 0.823352 -2.3756e-05
3:167030481 C A 1.938035 -3.0922e-06
3:167035332 C T 0.049529 -5.1071e-06
3:167039243 A G 0.021582 8.8844e-06
3:167041163 G T 0.817253 -3.0388e-05
3:167060319 G A 1.543220 -3.2093e-05
3:167068797 T C 0.034658 2.7024e-06
3:167070813 C T 0.061234 -1.2083e-05
3:167082504 A C 0.202181 -3.2592e-05
3:167082989 G A 0.947857 2.0355e-05
3:167083844 C T 0.079056 7.2757e-06
3:167087948 G A 0.043049 3.0838e-06
3:167100126 C T 0.035695 -1.5354e-05
3:167102124 C T 0.595921 -1.8077e-06
3:167112542 A G 0.327940 -4.0986e-05
3:167117143 C T 0.861845 -5.1113e-05
3:167120673 C T 0.036473 -3.7917e-06
3:167121000 G A 0.241030 -1.3082e-05
3:167122769 T G 0.046979 8.3244e-06
3:167135614 G A 0.468502 6.9981e-06
3:167141888 T C 0.073922 -8.4529e-06
3:167155043 C A 0.123475 -9.2163e-06
3:167158977 C T 1.022279 -5.0633e-07
3:167160719 T C 0.247018 -1.2371e-05
3:167166733 G A 0.175329 -1.4580e-05
3:167171093 C T 0.751663 5.9185e-06
3:167179339 A G 0.028851 -2.7063e-06
3:167184878 C T 0.746958 -1.1362e-06
3:167189607 C A 0.517677 1.1795e-05
3:167193548 G C 1.940802 -9.1278e-06
3:167194631 T C 0.044544 3.2856e-06
3:167208495 A C 0.038452 1.7793e-06
3:167210502 T C 0.197723 3.1728e-05
3:167212653 A G 0.039982 1.5117e-05
3:167216245 A G 0.110185 -1.5906e-05
3:167217964 G A 0.682620 3.0304e-06
3:167222491 A G 0.084292 2.1779e-05
3:167240938 A G 0.406068 -5.1889e-05
3:167243307 C G 0.069037 -2.8966e-05
3:167251348 C T 0.056230 6.0300e-06
3:167258568 A G 0.074993 3.7881e-05
3:167270630 T C 0.625850 3.1762e-05
3:167271884 T C 0.108893 -3.9447e-06
3:167276947 A C 0.044541 -4.5095e-06
3:167278013 C T 0.040873 -1.9843e-05
3:167279036 A G 0.102148 -1.2465e-05
3:167280676 G T 0.026257 -1.8096e-06
3:167284676 A G 0.025033 -5.5812e-07
3:167293021 T C 0.048794 1.2293e-05
3:167299199 G A 0.033345 -1.2736e-05
3:167301631 C G 0.139821 5.8760e-06
3:167312146 T C 0.540908 -2.6938e-07
3:167319193 C T 0.071944 1.5226e-05
3:167323709 A G 0.115791 -5.4095e-06
3:167335583 C G 0.028555 1.0145e-05
3:167339810 G A 0.051575 4.2074e-06
3:167344317 G C 1.919438 1.0290e-05
3:167352219 C T 0.039064 -1.3798e-05
3:167370617 G A 0.047064 1.0685e-05
3:167377644 T C 0.098391 2.8997e-05
3:167382888 A G 0.041893 6.0306e-06
3:167384872 T C 0.086281 -1.2822e-05
3:167451169 C T 0.030391 2.5938e-05
3:167457086 G A 0.103807 2.0153e-05
3:167460383 A G 0.975545 1.3418e-05
3:167463797 G A 0.050623 -1.3770e-05
3:167464512 A G 0.448042 2.0863e-05
3:167466452 C T 0.197676 -5.3792e-06
3:167467135 G A 0.454645 1.4725e-05
3:167468592 C A 0.035093 5.5002e-06
3:167472785 G C 0.131141 -2.6854e-05
3:167474916 G A 0.427364 -1.7693e-05
3:167475359 A G 0.038442 4.0903e-06
3:167478889 G C 0.029742 -1.4604e-06
3:167497444 G A 0.827405 -1.6554e-05
3:167504322 G A 0.990848 4.3146e-06
3:167512569 A G 0.040975 -5.8267e-06
3:167512886 G A 0.191733 -2.0071e-05
3:167524522 C T 0.340040 1.2822e-05
3:167525326 G A 1.295652 -8.3370e-07
3:167526429 C T 0.630840 2.9485e-05
3:167527371 C T 0.431526 -3.0026e-05
3:167530444 T C 1.630222 -1.4205e-05
3:167539161 A G 0.056274 4.1910e-06
3:167559729 A G 0.169570 4.5863e-06
3:167563451 T C 0.036847 1.9231e-05
3:167565705 A G 0.789459 1.5225e-05
3:167569511 C A 0.293160 2.2044e-05
3:167569597 T C 0.294686 -6.3905e-06
3:167575015 G C 0.042144 1.2768e-06
3:167584168 A G 0.145567 1.1664e-05
3:167584298 G A 0.216997 1.5421e-05
3:167584581 A G 0.041053 9.3404e-06
3:167594293 C T 0.055648 5.0782e-05
3:167604769 C T 0.741474 8.8805e-06
3:167607869 A G 1.670085 2.9628e-06
3:167631012 G A 0.475710 -2.7313e-05
3:167636076 T C 1.376044 -1.0212e-06
3:167640280 A G 0.034726 2.4943e-05
3:167647773 C T 1.893439 9.9445e-06
3:167658002 A G 0.047570 -4.1882e-05
3:167660679 G C 0.043276 -1.2216e-06
3:167662023 C T 1.579830 5.2198e-06
3:167674698 G A 0.642396 -1.3968e-05
3:167690654 A G 0.030071 -3.8082e-06
3:167694073 G A 1.943308 7.0088e-06
3:167695656 G T 0.760183 -1.0104e-05
3:167722515 G A 0.060299 -1.0022e-05
3:167725079 T G 0.020919 -1.6046e-05
3:167728054 T C 0.139342 -1.4123e-05
3:167738520 G A 0.086233 2.6414e-05
3:167746423 A G 0.028086 1.1967e-05
3:167747022 T C 0.138934 -1.0900e-05
3:167748056 C T 1.080141 -2.0241e-05
3:167754573 G A 1.077863 -1.5340e-05
3:167769821 C A 0.376435 2.2110e-05
3:167775711 T C 0.038506 2.3547e-05
3:167777638 G A 0.566213 -3.3958e-05
3:167784886 A C 0.086135 8.0838e-06
3:167796381 C A 0.112021 -5.4395e-06
3:167818879 G A 0.045571 -1.5201e-05
3:167821883 A G 1.621318 -6.5953e-06
3:167825422 T G 0.202827 -2.3981e-05
3:167830430 C T 0.084883 1.5652e-05
3:167831792 A G 0.071869 2.1991e-05
3:167833431 T C 0.082820 -9.5837e-06
3:167837748 C T 0.784574 5.1515e-07
3:167853179 A G 0.214797 -2.2195e-05
3:167871758 T C 0.042301 -5.1731e-06
3:167874149 A G 1.920199 2.2698e-05
3:167879708 T C 0.321304 -1.6770e-05
3:167879884 C T 0.022425 -1.0908e-05
3:167894968 A G 1.006113 -2.3181e-05
3:167896868 T G 0.570633 1.6036e-06
3:167897774 G A 0.788453 -1.4726e-05
3:167899874 T C 0.133412 1.0583e-06
3:167902847 T C 0.067238 -8.9669e-06
3:167904894 T C 1.140362 3.2134e-06
3:167906992 G A 0.328613 5.6209e-06
3:167907634 G A 0.088059 -2.5927e-05
3:167912194 G A 0.023221 5.6853e-06
3:167913771 C T 0.022738 6.9713e-06
3:167915242 T C 0.197366 8.0593e-06
3:167915380 G A 0.108261 1.1736e-05
3:167933059 C A 0.577946 -1.8930e-05
3:167933166 G T 0.073817 -3.1591e-07
3:167934903 C T 0.054472 -2.7395e-06
3:167940314 G A 0.389008 -2.1089e-06
3:167952402 A G 0.042379 7.2413e-06
3:167970543 A G 0.107346 -2.3253e-05
3:167978749 G C 0.081201 -4.3938e-06
3:167990812 G A 1.278197 7.2293e-06
3:167994250 A G 0.027858 -1.4823e-05
3:167997153 C T 0.180979 -2.2818e-05
3:168007153 T C 0.110851 -1.6112e-05
3:168025532 A G 0.132433 -8.4637e-06
3:168028593 A G 0.038693 1.6396e-05
3:168040847 T G 0.102569 5.4098e-07
3:168043982 G A 0.027872 -1.5954e-05
3:168044710 G A 0.192559 -1.8223e-05
3:168054452 A G 0.143313 1.6756e-05
3:168055555 G A 0.031931 -1.6776e-05
3:168063994 C T 0.040261 -1.0795e-05
3:168065259 T C 0.066409 1.1771e-05
3:168076575 C T 0.029602 -1.1192e-05
3:168077489 T C 0.069938 3.9054e-08
3:168087308 A G 0.111249 -2.1558e-06
3:168093655 T C 0.199967 -9.2891e-06
3:168094816 T C 0.082004 -1.9540e-05
3:168114727 T C 0.027287 -1.3518e-05
3:168139569 G A 0.064831 -2.0937e-06
3:168146000 G A 0.293632 2.4687e-06
3:168146699 G A 0.126290 9.4519e-06
3:168157812 A G 0.043725 7.4971e-06
3:168158437 G A 0.232963 -2.7455e-05
3:168173007 C A 0.061251 -9.7726e-06
3:168177185 A G 0.136571 -2.8605e-05
3:168177952 A G 0.624796 -2.7702e-05
3:168200292 A G 0.193695 -1.6587e-05
3:168214832 A G 0.103147 -3.6307e-05
3:168214891 C T 1.031132 2.2287e-05
3:168215034 T C 0.033770 -6.5770e-06
3:168219557 G A 0.158527 8.2761e-06
3:168222010 A G 0.031282 2.1102e-05
3:168225633 A G 0.279802 -3.3170e-05
3:168232560 G A 0.566366 3.4624e-05
3:168233858 C T 0.038360 7.0165e-06
3:168235128 A G 0.036966 2.7423e-05
3:168239216 G A 0.312206 -8.2677e-06
3:168239903 C G 0.036752 1.0456e-05
3:168244580 C T 1.060745 1.6206e-05
3:168246162 A G 0.055635 -2.0679e-05
3:168247894 G A 0.135129 2.4338e-05
3:168258004 T G 0.024584 -2.2265e-05
3:168262595 A G 0.039564 1.3557e-05
3:168267381 A G 0.750514 8.6943e-05
3:168268634 A G 0.368578 -1.1142e-04
3:168269756 G A 0.551723 1.1580e-04
3:168276754 C T 0.025791 -9.5664e-06
3:168285889 G A 0.132804 -7.5072e-06
3:168287009 T G 0.343814 -1.3472e-05
3:168288869 A G 0.026070 -5.7475e-06
3:168292073 T C 0.027685 2.9057e-08
3:168292668 G A 0.051772 1.0200e-05
3:168293413 G A 0.167482 5.0892e-07
3:168296741 C T 0.031731 3.4777e-05
3:168301748 T G 1.464946 -8.3134e-06
3:168309401 C A 0.058579 -5.4176e-06
3:168310566 C A 0.087032 1.1195e-05
3:168310622 G A 0.032057 -9.3026e-07
3:168311682 G A 1.248819 -1.3491e-05
3:168324965 G A 0.207318 2.9256e-06
3:168326588 C G 0.061850 -5.2739e-06
3:168331400 C A 0.099666 -3.0525e-05
3:168334237 A G 0.081558 -4.4441e-06
3:168334746 C T 0.038037 3.9762e-06
3:168335051 G T 0.094909 -7.6663e-06
3:168335294 T A 0.065838 4.7922e-06
3:168337826 A G 0.465351 -4.5701e-06
3:168338128 C T 0.321059 1.8448e-06
3:168341985 G A 0.319842 1.8883e-05
3:168342251 G T 0.308007 1.6027e-05
3:168349669 T C 0.077598 7.5801e-06
3:168363205 G A 0.388134 2.7125e-05
3:168373039 C A 0.056658 -2.4225e-06
3:168374166 A G 0.044745 8.9580e-06
3:168378237 T C 0.138237 -3.1955e-05
3:168379903 A C 1.282821 -7.1097e-06
3:168385423 C G 0.119103 1.3114e-05
3:168391841 T C 0.055709 -3.1329e-06
3:168423918 A C 0.067619 1.2130e-05
3:168427187 G T 0.088457 9.8730e-06
3:168430544 C T 0.040954 4.4361e-05
3:168432595 G A 0.033784 -1.0951e-05
3:168433582 G A 0.038768 1.0064e-06
3:168439358 C T 1.331442 -7.5905e-06
3:168452353 C T 0.097877 5.0106e-06
3:168463089 C A 0.514186 3.7572e-06
3:168482168 A G 0.080753 9.5473e-06
3:168520730 G A 0.132641 -3.5765e-05
3:168538993 G A 1.504306 7.4215e-06
3:168540550 A G 0.136605 3.8878e-06
3:168541509 T C 0.044446 -6.0777e-06
3:168544782 A G 0.044296 -1.7707e-05
3:168546914 T C 0.810851 -9.4931e-06
3:168551896 C T 0.044735 1.5919e-05
3:168552495 C G 0.087158 1.3050e-05
3:168561148 G A 1.505139 1.2234e-05
3:168564812 C A 0.097898 -1.9010e-05
3:168568626 A G 0.027260 2.1766e-05
3:168568969 G A 0.774680 9.0084e-07
3:168579334 C T 0.181041 1.3955e-05
3:168579637 C T 0.057015 7.9927e-06
3:168579837 A G 0.086417 5.3002e-07
3:168580960 G T 1.536455 1.1416e-05
3:168583850 G A 1.931953 -1.0850e-05
3:168586450 A C 0.062863 1.8103e-06
3:168593055 G A 0.159567 7.3741e-06
3:168594416 C A 0.269892 8.3631e-05
3:168596864 A G 0.101896 -1.0872e-05
3:168599227 C T 0.442956 4.6444e-05
3:168612374 G A 0.800862 -4.8845e-05
3:168626706 G A 0.049229 1.4670e-05
3:168628138 A G 0.582723 6.5259e-05
3:168634409 C T 0.054513 -2.1992e-05
3:168637440 C G 0.045938 -7.5842e-06
3:168643593 A C 0.032730 1.4313e-05
3:168644843 A C 1.503942 1.4392e-05
3:168645499 C T 0.070951 6.4728e-06
3:168655042 A C 1.201837 3.4198e-06
3:168664823 A G 0.058365 2.5380e-05
3:168675754 A G 0.121499 5.2252e-05
3:168681106 A G 0.475574 5.7576e-05
3:168682072 T C 0.054479 -5.3887e-06
3:168685420 T C 0.032135 -2.1310e-06
3:168689756 A C 0.155212 -1.8799e-05
3:168691674 T C 0.244733 -4.6848e-05
3:168701648 G A 1.640761 4.8754e-05
3:168708639 T C 0.067843 6.5428e-06
3:168716205 G T 0.165639 -3.8056e-06
3:168717618 C T 0.056457 -3.3112e-06
3:168731223 G A 0.961303 -2.5003e-06
3:168736443 C T 1.846909 1.2707e-05
3:168754692 A G 0.043395 1.7987e-05
3:168754794 A G 0.333795 -2.7581e-06
3:168763183 T G 0.409825 2.7491e-05
3:168775573 G C 0.055196 -7.2883e-06
3:168784868 C T 0.038693 1.0661e-05
3:168787185 G T 0.036035 -9.8213e-06
3:168792282 C T 0.204707 -1.0679e-05
3:168795393 C G 0.058028 -1.4807e-05
3:168804217 C T 0.056780 -9.7772e-06
3:168804889 C A 0.039543 2.7037e-06
3:168805267 G C 0.054741 -9.2562e-06
3:168810874 T C 0.420980 2.3289e-05
3:168811043 A C 0.577790 -1.3333e-06
3:168820172 G A 0.068551 -2.3861e-05
3:168820485 T C 0.041627 -1.7301e-05
3:168821852 T C 0.061108 -3.7266e-05
3:168822655 A G 0.055563 -8.4958e-06
3:168824465 T C 0.027766 -1.5830e-05
3:168828279 C T 1.099149 -1.7716e-06
3:168828636 C A 0.055118 1.5487e-05
3:168832773 T G 1.921478 5.2576e-06
3:168833009 G T 0.053704 -9.5753e-06
3:168837949 A C 1.778077 4.5721e-06
3:168840607 T C 1.934281 7.1767e-06
3:168841466 C T 1.924595 7.7578e-07
3:168843023 C A 0.054023 -8.7962e-06
3:168848765 C T 1.926543 1.9312e-06
3:168849156 T C 0.048600 -1.5501e-06
3:168859282 T C 0.068187 -2.4960e-05
3:168861345 C A 0.027120 6.8172e-06
3:168861788 G T 0.063475 -2.1871e-05
3:168864550 A T 1.914029 3.5281e-06
3:168866735 T A 0.036670 1.8258e-05
3:168866906 T C 0.091346 3.4633e-05
3:168867417 A G 0.032492 1.9875e-06
3:168869747 G A 0.094688 -2.6141e-05
3:168871746 G A 0.021606 1.6900e-06
3:168873228 A G 0.028851 -3.9768e-06
3:168874071 A C 0.046017 -1.9051e-05
3:168876993 G T 0.178181 -1.1862e-05
3:168882414 G A 0.049960 1.7290e-05
3:168882938 A G 0.120265 5.8152e-06
3:168893625 T G 0.067799 -1.5791e-06
3:168900861 A G 0.206927 -2.5247e-05
3:168910159 G A 0.218932 -2.3215e-06
3:168910862 G A 1.599246 -5.1233e-06
3:168911870 C T 1.803443 1.3959e-05
3:168914208 A G 0.034967 1.3547e-05
3:168918848 C T 0.133780 1.7756e-05
3:168920172 A C 0.034229 1.2177e-05
3:168921535 G A 0.035705 1.2375e-05
3:168921546 T C 0.130699 1.0865e-05
3:168921575 A G 0.044208 -7.5663e-06
3:168926326 C A 1.960657 3.9592e-06
3:168928727 T C 0.239752 1.2882e-05
3:168929264 G A 0.037415 -1.3801e-05
3:168931469 T C 0.051857 1.5478e-05
3:168931496 G A 0.763236 -1.9707e-06
3:168932367 T C 0.077043 -3.4319e-06
3:168933708 A G 0.034161 1.3241e-05
3:168936651 A G 0.057943 1.6564e-05
3:168938688 T C 0.036976 -1.3420e-05
3:168941307 A G 0.035477 2.0927e-05
3:168947448 T C 1.812381 2.6739e-05
3:168950805 A G 0.072372 -7.7133e-06
3:168951271 C T 0.044184 -3.2124e-06
3:168951915 A G 0.177614 -2.5372e-05
3:168956469 T A 0.035015 1.4443e-05
3:168957578 C G 0.075476 -4.2319e-06
3:168963052 A G 0.098816 4.8009e-06
3:168964238 G A 0.075343 -6.3950e-06
3:168967258 C G 0.034729 1.6190e-05
3:168967323 T C 0.304937 1.9916e-05
3:168967526 G A 0.037031 -2.9497e-05
3:168967606 A G 1.116549 6.8998e-08
3:168968283 T C 0.072331 -8.6222e-06
3:168974061 A G 0.043205 -5.3215e-06
3:168974215 C T 0.913570 7.0869e-06
3:168976865 C G 0.071879 -1.4629e-05
3:168976870 C T 0.164069 1.3146e-05
3:168978029 C T 0.036987 -1.1889e-05
3:168982066 C T 0.043151 -2.4368e-06
3:168982572 A C 0.650451 4.1245e-07
3:168982870 C T 0.768560 2.1234e-06
3:168983547 G A 0.252022 -4.8155e-06
3:168983620 A C 0.555664 -1.6579e-05
3:168983661 T C 0.095593 2.7754e-05
3:168983985 G T 0.375538 5.8328e-05
3:168984757 T G 0.085584 -1.4807e-06
3:168985056 G T 0.026590 1.6041e-05
3:168986452 A G 0.084734 -2.2232e-05
3:168989217 G A 0.124124 -1.1679e-05
3:168995182 G A 0.128520 -1.3854e-05
3:169000656 C T 0.084781 6.6570e-07
3:169003204 T C 0.083897 -1.0041e-06
3:169003641 G T 0.020783 -6.3955e-06
3:169004819 C T 0.025070 -8.3716e-06
3:169006668 C T 0.025016 -9.3863e-06
3:169008022 C T 0.058494 -1.8026e-05
3:169008194 C T 0.059065 -2.0239e-05
3:169008292 G A 0.025913 -1.0992e-05
3:169009392 C T 0.058205 -1.9158e-05
3:169010781 A C 0.056440 4.0672e-06
3:169017156 T C 0.025121 -1.0524e-05
3:169023088 C T 0.096184 -3.7044e-05
3:169025915 C T 0.078862 1.9177e-05
3:169026159 C T 0.182720 -2.3466e-05
3:169030024 A G 0.039826 -1.4121e-05
3:169031504 C G 0.151595 -2.5626e-05
3:169032523 A G 0.033624 -1.3487e-05
3:169034850 G A 0.630619 -1.9437e-05
3:169035053 C T 0.137720 -1.8371e-05
3:169039727 C G 0.036286 1.0893e-05
3:169040261 A G 0.026080 -1.5459e-05
3:169045664 T C 0.140549 -2.3771e-05
3:169048391 T C 0.026342 -1.1657e-05
3:169050381 A C 0.020834 -2.6023e-06
3:169052224 C T 0.025199 1.6016e-05
3:169054863 T C 0.027426 -9.8666e-06
3:169060132 T C 0.058528 1.2615e-05
3:169062122 C T 0.027236 -8.8791e-06
3:169062229 C G 0.051140 -7.4049e-07
3:169068446 A C 0.026488 -1.1217e-05
3:169070592 G T 0.020800 -4.2370e-06
3:169079193 C T 1.023697 -4.0745e-05
3:169080185 G T 0.161128 -5.2810e-06
3:169082175 C T 0.745278 -1.1389e-05
3:169082439 T C 0.024961 1.5084e-05
3:169082633 A G 0.642315 -4.4405e-05
3:169084377 A G 0.026447 -9.1974e-06
3:169088694 C T 0.046139 2.5933e-05
3:169089582 A C 0.024207 -3.8925e-06
3:169089796 C T 0.031979 -7.2571e-06
3:169090126 G A 1.492726 -4.3802e-06
3:169098992 A G 0.237909 -2.6984e-05
3:169100899 A G 1.057358 -6.5818e-06
3:169106928 G A 0.022670 -3.8465e-06
3:169111021 G A 0.024645 -8.9644e-06
3:169112142 C T 0.164987 -1.3463e-05
3:169115079 A G 0.067973 1.9203e-06
3:169115094 C T 0.022599 -3.0596e-06
3:169115856 C T 0.023418 -1.4888e-06
3:169118091 G A 0.029922 9.2879e-07
3:169118660 G A 0.022340 -5.3382e-06
3:169122889 T G 0.114571 2.1824e-05
3:169130269 T C 0.519479 1.4896e-05
3:169139273 T C 0.048332 -6.5280e-06
3:169143098 A G 0.067401 -1.3543e-05
3:169143453 T C 0.131029 -3.0361e-05
3:169150632 C T 0.252991 -1.1965e-05
3:169152643 G T 0.050294 -5.4439e-06
3:169152910 T C 0.099108 2.1681e-05
3:169153510 C T 0.043963 2.6253e-05
3:169153859 T A 0.048917 2.2256e-05
3:169156059 C T 0.047196 2.7407e-05
3:169158391 A G 0.098812 2.4701e-05
3:169159136 C T 0.089959 -1.7029e-05
3:169162635 A G 0.052935 2.4688e-06
3:169165846 T C 0.114309 1.8676e-05
3:169165888 T C 1.090802 -7.3264e-06
3:169169697 C T 0.033940 -1.1968e-05
3:169171920 T C 0.068571 3.9899e-06
3:169172710 T C 0.058011 -7.7570e-06
3:169177518 G T 0.031353 1.2812e-05
3:169177924 T C 1.186946 -4.4908e-06
3:169184721 C T 0.058215 -4.1759e-06
3:169185517 A G 0.075694 2.2086e-05
3:169189760 C T 0.069486 -1.0320e-05
3:169191186 A G 0.915501 2.4519e-06
3:169191753 A G 0.079117 5.8459e-06
3:169192526 G A 0.062897 8.8762e-06
3:169193353 C T 0.069557 -1.0679e-05
3:169193383 T C 0.103001 -5.9319e-07
3:169194244 T A 0.084591 -1.2663e-05
3:169194832 A G 0.060602 2.1969e-05
3:169195000 T C 0.104466 8.5632e-06
3:169197502 T C 0.096297 7.0588e-06
3:169198024 G A 0.991276 -1.2690e-05
3:169198809 A G 0.066045 1.5860e-05
3:169200473 C T 0.065967 1.6261e-05
3:169202169 A C 0.066854 1.6152e-05
3:169202213 T C 0.069278 1.3700e-05
3:169203183 G A 0.066327 1.8434e-05
3:169205235 A G 0.068693 2.0230e-05
3:169205536 G C 0.031751 -1.5811e-05
3:169206964 A G 0.062468 -6.3029e-06
3:169212367 G T 1.842119 1.0444e-05
3:169213428 G T 0.152547 -2.0512e-05
3:169214536 C T 0.042117 1.2349e-05
3:169215928 G A 0.043691 1.2895e-05
3:169216068 T C 0.043640 1.2016e-05
3:169216269 A G 0.041335 1.1939e-05
3:169216501 C T 0.043827 1.4112e-05
3:169219546 C T 0.042879 1.1878e-05
3:169219869 C T 0.032166 9.8857e-06
3:169220120 G A 0.042481 1.1784e-05
3:169226165 C T 0.286177 1.7145e-05
3:169230501 T C 0.041889 1.1636e-05
3:169231812 A T 0.053989 -3.5011e-05
3:169234203 T C 0.883043 1.7397e-05
3:169234529 C T 0.241224 7.2608e-06
3:169240693 T C 0.060585 -3.1007e-07
3:169242205 C T 0.839335 1.9746e-05
3:169244200 A G 0.026583 2.0573e-06
3:169244912 T C 0.045041 2.0616e-06
3:169245773 G T 0.043933 2.1917e-06
3:169245934 G A 0.044701 2.3139e-06
3:169248666 A T 0.044725 5.5069e-06
3:169249745 T C 0.660215 2.2895e-05
3:169251351 C T 0.046697 2.7934e-06
3:169253468 T C 0.043630 2.9535e-06
3:169257711 C G 0.088814 -2.2115e-05
3:169258567 T A 0.044653 2.1027e-06
3:169263164 G T 0.433695 1.7967e-05
3:169265705 C T 0.324676 1.8063e-05
3:169270503 A G 0.069846 2.5388e-05
3:169276225 T C 0.427861 2.0542e-05
3:169281133 A C 0.044561 2.2052e-06
3:169281513 A G 0.045384 5.6040e-06
3:169293273 C T 0.035929 5.5099e-06
3:169293350 T C 0.039418 -2.6701e-05
3:169293826 G A 0.036613 5.0251e-06
3:169297808 A C 0.444942 1.5983e-05
3:169298538 A G 0.035664 5.1514e-06
3:169299079 G A 0.409624 1.3816e-05
3:169300219 T C 0.407540 1.3483e-05
3:169302504 C T 0.186456 6.8028e-06
3:169303941 G A 0.074174 -2.3272e-05
3:169306001 G A 0.161668 1.3774e-05
3:169306915 G A 0.049399 -4.4167e-07
3:169307597 A C 0.058120 2.6202e-05
3:169311535 A G 0.053387 2.9308e-06
3:169314607 C T 0.204122 -1.2141e-05
3:169315263 C T 1.973658 5.9353e-06
3:169320593 G A 1.266692 2.6888e-05
3:169325234 A G 0.267566 3.1261e-05
3:169327906 T C 0.043803 4.2534e-07
3:169329498 A G 0.043810 -2.9985e-07
3:169334587 A G 0.027086 -2.6529e-06
3:169340209 C A 0.118008 -2.1972e-05
3:169342491 C T 0.063332 -5.6209e-06
3:169345597 A G 0.040454 5.0701e-06
3:169347389 A G 0.064892 -8.0248e-06
3:169353103 G A 1.280135 1.1290e-05
3:169353184 T C 0.647625 1.9977e-05
3:169354405 C T 0.609296 8.5341e-06
3:169354498 C G 0.597233 3.0490e-06
3:169354710 T C 0.084125 -3.4781e-05
3:169357673 C G 0.105734 -4.6765e-06
3:169358202 G A 0.026447 -3.3301e-06
3:169358898 A C 0.103219 4.9796e-06
3:169359352 G A 0.025879 -7.1280e-07
3:169361784 G A 0.025465 -1.6488e-06
3:169361842 C T 0.094403 8.5219e-06
3:169363388 G A 0.026287 -1.8862e-06
3:169364599 C T 0.727827 9.3859e-06
3:169366250 A G 0.043497 1.0357e-05
3:169368225 C G 0.064862 -1.7102e-05
3:169368925 G A 0.025196 -2.6153e-06
3:169371664 T C 0.070788 -9.2999e-06
3:169372669 C A 0.061231 -5.3185e-06
3:169378260 T C 0.053398 1.5294e-05
3:169382465 C A 0.166724 1.4289e-05
3:169382872 T G 0.054543 1.3026e-05
3:169384029 A G 0.071658 1.6192e-05
3:169384201 C T 0.040601 1.5307e-05
3:169384813 C T 0.085852 5.6519e-06
3:169389753 A G 0.045724 1.7972e-05
3:169391076 C T 0.048203 9.3750e-06
3:169395528 C G 0.033226 7.7971e-06
3:169406666 C T 0.682933 2.8007e-05
3:169411792 G A 0.851343 2.6920e-05
3:169413315 T G 0.040471 1.6397e-05
3:169414618 C T 0.169420 -1.3879e-06
3:169417692 T G 0.040118 1.0496e-05
3:169431135 T C 0.099683 4.9806e-06
3:169458590 A G 0.092400 -2.0074e-05
3:169461571 T G 0.669082 5.4576e-05
3:169465212 A G 0.033311 1.8948e-05
3:169468509 A C 0.071396 -2.6110e-06
3:169469648 C A 0.028426 7.4367e-06
3:169473983 T C 0.125654 -5.3219e-05
3:169478852 G T 0.062720 5.9987e-06
3:169481271 G C 0.528995 3.4681e-05
3:169483993 C T 0.080440 1.2877e-06
3:169485588 C G 0.029357 8.8984e-06
3:169485639 T C 0.030024 7.3481e-06
3:169487750 C A 0.032084 -4.5531e-06
3:169497585 G A 0.489782 3.6190e-05
3:169523028 A G 0.051297 1.0195e-06
3:169527346 T C 0.029313 9.3710e-06
3:169529958 G A 0.888408 1.7346e-05
3:169530823 A G 0.033471 -1.4310e-05
3:169535400 A G 0.080379 -1.0314e-05
3:169539990 A G 0.196721 -1.0578e-05
3:169540397 C T 0.775081 4.8704e-06
3:169544298 G T 0.077343 9.8420e-06
3:169548535 A C 0.021381 -2.4857e-06
3:169550759 A G 0.719919 -5.8775e-06
3:169551558 T G 0.033335 -1.6161e-05
3:169552889 A G 0.048107 -1.2556e-06
3:169554084 A G 0.496051 1.5978e-05
3:169569432 G C 0.141569 -2.4195e-05
3:169572694 T C 0.024700 4.4991e-06
3:169575835 T C 0.051116 5.7998e-06
3:169579377 G T 0.118392 1.6198e-05
3:169579834 C T 0.099173 2.2022e-05
3:169579971 A G 0.552301 1.8499e-05
3:169584246 A T 0.330759 2.0283e-05
3:169585573 G C 0.038765 -5.2361e-06
3:169589954 A C 0.301112 -9.4533e-07
3:169591898 G A 0.043861 2.6098e-06
3:169595485 C T 0.781351 1.3794e-07
3:169596014 A G 0.048461 7.3489e-07
3:169599441 G A 0.123570 -1.1995e-05
3:169601046 G A 0.626461 -8.5960e-07
3:169601250 A G 0.052361 -5.3847e-06
3:169607830 G A 0.966984 7.8448e-06
3:169608970 A G 0.110365 -4.0892e-06
3:169613114 A C 1.732091 3.2985e-06
3:169613821 C T 0.021562 1.4158e-05
3:169617405 C T 0.991113 1.4956e-05
3:169631691 C T 0.073059 1.9135e-05
3:169634639 T C 1.690334 1.6315e-06
3:169639050 T C 0.048056 -1.0875e-05
3:169640808 G A 0.082741 1.7659e-06
3:169643757 T G 0.526765 -1.1241e-05
3:169643861 A G 0.213703 -2.1808e-05
3:169644710 C G 0.212214 -2.2592e-05
3:169668209 C T 0.820676 -6.5155e-06
3:169668922 T C 0.046414 -1.7596e-05
3:169670316 C T 0.068364 2.9994e-05
3:169675941 G A 0.127453 -4.3286e-06
3:169681164 T C 0.075571 -1.0473e-05
3:169684447 A G 0.028069 2.4182e-05
3:169687927 C T 0.045884 1.1722e-05
3:169697025 G A 0.378910 8.2311e-06
3:169710614 C G 0.027545 -4.3844e-06
3:169724366 T G 0.099367 -1.1976e-05
3:169726930 A T 0.740947 -1.8676e-05
3:169735222 T C 0.049750 6.3208e-07
3:169737301 C T 0.171439 -2.0199e-05
3:169739484 T C 0.099805 -3.0233e-05
3:169753995 G C 0.750786 -1.0295e-06
3:169766424 G T 0.240048 -9.7049e-06
3:169775842 T C 0.024788 4.2200e-06
3:169788553 G A 0.810552 -5.7004e-06
3:169793312 A G 0.563657 -1.0449e-07
3:169797706 C T 0.035593 1.5756e-05
3:169804337 A G 0.808923 -8.5539e-06
3:169825871 C T 0.724669 1.2295e-05
3:169826100 C T 0.119796 -6.4772e-05
3:169839239 C G 0.250193 -8.1312e-06
3:169877827 A G 0.558241 -1.7754e-06
3:169878020 G T 0.260579 3.3954e-07
3:169907230 T C 1.900956 -3.6236e-05
3:169914715 A C 0.029742 3.8638e-06
3:169930194 T C 0.047431 2.4670e-06
3:169944144 C T 0.915827 -3.1998e-05
3:169944884 C A 0.044187 -1.8963e-05
3:169945873 C T 0.044279 -1.7987e-05
3:169962533 A G 0.190302 -2.0202e-05
3:169966100 T G 0.548871 -6.2286e-05
3:169966532 G A 0.134674 -1.4618e-04
3:169967753 G A 0.085339 2.6378e-06
3:169981058 A G 0.044225 -2.2286e-05
3:169999271 G A 0.022962 1.3289e-05
3:169999670 G A 0.044327 -1.9237e-05
3:170001580 T C 0.029262 3.4751e-06
3:170018499 G A 0.263507 -2.6916e-05
3:170032677 T C 0.878841 -2.5044e-06
3:170038993 C T 0.361558 1.8506e-06
3:170041513 T C 0.199961 3.3252e-05
3:170042563 C T 0.049121 1.4176e-05
3:170064694 A G 0.307868 3.1521e-05
3:170066339 C A 0.339091 2.7400e-06
3:170067771 G A 0.325207 -5.1255e-05
3:170074374 A C 1.741212 5.0112e-05
3:170076571 T C 0.186694 8.4144e-06
3:170078232 T C 1.620791 6.4841e-05
3:170103383 A G 0.047880 2.2115e-05
3:170109434 G C 0.909969 1.7224e-05
3:170125011 G A 0.074983 2.4126e-06
3:170130825 C G 0.023602 3.3262e-06
3:170133866 A G 0.089429 -5.3829e-06
3:170140153 C A 0.649720 2.8449e-05
3:170144281 T C 1.671295 2.5496e-05
3:170146202 T C 0.157939 -2.9760e-05
3:170150212 A G 0.061901 -3.1630e-06
3:170151224 A G 0.179640 8.0680e-06
3:170153183 T C 0.974263 5.4737e-06
3:170158128 G A 1.015279 7.8481e-06
3:170159134 T C 0.729354 1.3333e-05
3:170162684 C T 1.667127 1.7836e-05
3:170163425 C T 0.028596 -6.7973e-06
3:170166274 T C 1.623136 1.3168e-05
3:170169882 A C 0.069384 1.4897e-05
3:170170650 G A 0.026927 1.5730e-05
3:170172774 A G 1.575882 -3.2623e-05
3:170179772 G A 0.949683 -4.4144e-06
3:170181143 C T 0.131719 5.9189e-06
3:170184129 C T 1.493280 -4.2555e-05
3:170187805 C T 1.315565 -1.4028e-05
3:170190845 G A 0.744718 -2.2790e-05
3:170192771 T C 0.070424 1.0344e-06
3:170193133 C T 0.046159 3.3858e-05
3:170194925 T C 0.020620 -5.4589e-06
3:170195383 A G 1.300976 -2.8611e-05
3:170198942 T C 0.027199 1.3884e-05
3:170202670 G C 1.195106 -1.4390e-05
3:170210500 C T 0.110875 -1.8977e-05
3:170211288 A G 0.026838 1.7372e-05
3:170217939 G A 0.292582 2.8647e-05
3:170218632 G A 0.142578 2.6532e-06
3:170230766 A G 0.098755 1.1994e-05
3:170236218 A G 0.096089 1.5069e-05
3:170240978 C A 0.147015 9.9449e-06
3:170241212 T C 0.092159 1.1881e-05
3:170244884 A G 0.111718 -8.6138e-06
3:170246683 T C 0.057505 -1.6819e-05
3:170247375 A G 0.054601 -8.9949e-06
3:170250002 G A 0.650505 -1.2048e-05
3:170253807 A G 0.296471 3.1623e-05
3:170263320 G A 1.476244 7.4904e-06
3:170278067 G A 0.132080 -1.1486e-05
3:170293574 G A 0.731740 2.0418e-05
3:170294563 G A 1.962476 6.5175e-06
3:170297396 G A 0.096307 1.6097e-05
3:170305755 T C 0.301170 6.8143e-05
3:170319955 G T 0.451809 -7.9754e-06
3:170340507 T C 0.049416 -9.2006e-06
3:170341683 A G 0.349359 -1.6636e-05
3:170342163 T C 0.281424 3.4105e-05
3:170347780 C T 0.111052 1.7252e-05
3:170356526 G A 0.115271 -3.5854e-08
3:170370214 C G 0.049998 -5.5300e-06
3:170373730 A G 0.026253 2.6408e-06
3:170374638 T C 0.110484 -3.5230e-05
3:170375285 G A 0.110120 1.6381e-05
3:170377367 T C 0.247245 -6.4312e-06
3:170378053 A G 0.041199 -1.3833e-05
3:170378108 G A 0.168805 -1.5193e-05
3:170387925 A C 0.264265 3.2524e-05
3:170389050 A C 0.044249 1.6200e-05
3:170389093 G A 0.078808 8.1655e-07
3:170396274 A G 0.042460 -1.6143e-05
3:170398328 G A 0.037867 1.9192e-05
3:170414964 G A 0.034284 -8.0182e-06
3:170415382 T C 0.194160 -2.2812e-05
3:170431472 A G 0.029823 3.3795e-05
3:170440005 G A 0.559366 4.0636e-06
3:170443224 A C 1.900882 1.2424e-05
3:170449592 A G 0.060105 4.3920e-07
3:170463622 G A 0.204938 1.9380e-06
3:170463858 A G 0.127674 -6.6680e-07
3:170467324 A C 0.434253 -9.7311e-06
3:170475688 C T 0.037089 2.1449e-05
3:170483494 C A 0.059738 -2.0472e-05
3:170484709 A G 0.051647 4.2685e-05
3:170490868 T G 0.141742 -2.8367e-05
3:170494409 A G 1.429527 3.2238e-05
3:170499432 C T 0.032149 2.4279e-05
3:170501864 A G 0.074626 -5.5577e-05
3:170519354 T C 0.116811 3.0097e-06
3:170522227 G A 0.998446 6.1372e-06
3:170527539 C A 0.071434 6.2721e-06
3:170530760 T C 0.309493 -8.9550e-06
3:170531387 C T 1.923225 -1.3589e-05
3:170532463 T C 0.043487 2.0125e-06
3:170534721 A G 0.294809 2.0251e-05
3:170542730 C A 0.645497 2.0681e-05
3:170544783 A G 0.345252 3.4758e-06
3:170545382 A G 0.024737 -4.7074e-06
3:170558148 A G 0.063040 1.6975e-05
3:170560438 G T 0.476859 1.2586e-05
3:170562564 T C 1.238834 3.1755e-05
3:170563004 C G 0.081371 -7.7151e-06
3:170566318 A C 1.945712 6.6825e-06
3:170570692 A G 0.904965 3.1143e-05
3:170575844 G A 0.070648 1.0307e-05
3:170582888 T C 0.508794 8.3794e-06
3:170584249 A C 0.020787 -2.4379e-06
3:170587594 A C 0.171715 -7.1963e-08
3:170593090 G A 0.162008 8.2733e-06
3:170593858 T C 0.051422 -2.5448e-06
3:170604144 C T 0.038537 6.7306e-06
3:170605730 G T 0.044374 1.9656e-05
3:170611490 G A 0.473680 1.7164e-05
3:170611900 C T 0.063226 -3.7638e-06
3:170631635 G A 0.153482 -5.5808e-06
3:170632504 G T 0.073967 7.6488e-06
3:170649749 A G 0.731584 2.8259e-05
3:170683146 G C 0.024448 3.0349e-06
3:170695594 T G 0.051504 -3.3556e-06
3:170704370 A C 0.089096 1.6363e-05
3:170713255 T C 0.119371 5.8189e-06
3:170715458 T G 0.089949 3.8522e-06
3:170715830 A G 0.570558 2.5434e-05
3:170717521 A T 0.248330 1.4227e-05
3:170724883 C T 0.574747 3.0541e-05
3:170724955 T C 0.192960 -1.7862e-05
3:170729129 G A 0.323381 2.2938e-05
3:170732300 A G 0.247602 1.4670e-05
3:170734272 C A 0.076952 2.9104e-06
3:170735286 T G 0.049376 7.1651e-06
3:170743445 A G 0.048087 3.0581e-05
3:170748859 C T 0.032285 8.3784e-05
3:170756753 G A 0.224555 -1.2220e-05
3:170756985 G T 0.156375 -1.8508e-05
3:170757334 A C 0.355445 1.8131e-05
3:170763511 A G 0.952763 -8.1708e-06
3:170767685 G A 0.033849 7.5855e-06
3:170767825 C G 0.109777 3.7058e-07
3:170768086 G T 0.116087 -2.0777e-05
3:170772678 G A 0.182349 1.5320e-05
3:170773950 G A 0.043878 6.0392e-06
3:170779511 T C 0.042433 -1.0260e-05
3:170785679 T C 0.090432 1.0466e-05
3:170794534 A G 0.183679 2.7726e-07
3:170802157 G A 0.047445 -1.8605e-05
3:170802910 T C 0.170222 2.5971e-06
3:170812912 G T 0.033386 -3.7820e-05
3:170823671 G A 0.084584 -2.6762e-05
3:170823923 G A 1.184682 1.4715e-05
3:170825905 G C 1.949441 1.6909e-05
3:170831072 A G 1.100778 2.7881e-05
3:170834055 G A 0.239069 -6.8355e-07
3:170837885 T C 0.020668 -4.9233e-06
3:170839690 C T 0.447046 3.7810e-05
3:170843013 G A 0.080192 -5.1528e-06
3:170845556 T C 0.021786 -1.9017e-05
3:170849513 C A 0.067850 9.6961e-06
3:170851052 G A 0.088596 5.3293e-05
3:170851631 A G 0.157772 -7.4527e-06
3:170857133 C T 0.049821 -2.4758e-06
3:170859211 C T 0.121605 1.7825e-05
3:170859893 G A 0.686356 -3.0127e-05
3:170861709 G A 0.729354 -5.4222e-06
3:170863221 T C 0.051089 -4.8316e-06
3:170865850 G A 0.152390 -1.8376e-06
3:170871780 G A 0.195191 5.1041e-06
3:170874398 G T 0.417410 -2.4389e-05
3:170889501 C G 0.054135 -3.1856e-06
3:170889534 G T 0.100835 1.0614e-05
3:170890860 C T 1.956594 -1.6886e-05
3:170900451 T G 1.107791 -1.2345e-05
3:170902416 G A 0.123985 4.9850e-06
3:170902732 T C 0.160104 -3.5194e-07
3:170907804 C T 1.922780 -8.0715e-06
3:170911590 G A 0.487735 -3.3147e-05
3:170918318 C G 0.030092 4.4347e-06
3:170935249 T G 0.090609 -1.3180e-06
3:170939738 G C 0.104283 -3.6555e-05
3:170940161 T G 0.602683 7.8272e-06
3:170944617 T C 0.295618 8.8767e-06
3:170949276 G A 0.199519 8.7941e-06
3:170950740 C T 0.035892 -1.1469e-05
3:170964909 T G 0.148708 4.8162e-06
3:170965829 C G 0.079865 -3.0199e-06
3:170965872 A G 0.375582 -4.6137e-06
3:170966148 C T 0.160852 1.9915e-06
3:170966365 C T 0.025284 -6.6324e-06
3:170971291 A C 1.048192 5.3941e-06
3:170982701 G A 0.049403 -2.4101e-06
3:170984943 T C 0.056859 -7.6502e-06
3:170987337 C T 0.256629 -1.6031e-05
3:170988207 C T 0.101135 -9.1002e-06
3:170991647 C A 0.350817 1.2531e-05
3:170999869 T G 0.476213 -1.7148e-06
3:171000978 A G 0.135398 -1.0917e-05
3:171003804 C A 0.615820 -7.3394e-06
3:171005322 T C 0.039693 -3.1484e-05
3:171014067 C A 1.029459 3.3733e-05
3:171015101 A G 0.030044 9.3362e-06
3:171016874 A G 0.212081 2.2105e-05
3:171028016 C T 0.845322 1.6800e-05
3:171030243 T C 0.068955 3.0350e-06
3:171031233 T A 0.589546 1.2548e-05
3:171033609 C T 0.063668 8.6112e-07
3:171036892 T C 0.027413 -7.3967e-07
3:171039539 T C 0.562990 3.7809e-05
3:171041055 G T 0.528564 2.1822e-06
3:171041464 C T 0.594500 -4.7551e-06
3:171055402 C T 1.206359 2.2822e-05
3:171056156 T C 0.557129 3.1669e-06
3:171062435 G A 0.483043 1.3219e-05
3:171063189 C A 0.488079 -1.1618e-05
3:171064069 G T 0.168587 6.7395e-06
3:171064710 T C 0.058613 1.4073e-05
3:171065491 C A 0.452802 -1.9288e-05
3:171067183 C G 0.057253 -2.9186e-06
3:171067724 C T 0.661775 2.3607e-06
3:171067757 C T 0.129710 4.3305e-06
3:171077737 T C 0.137213 6.6964e-06
3:171077831 G T 1.509824 1.9059e-06
3:171087469 A G 1.504636 -3.0319e-06
3:171088709 G A 1.855766 1.2575e-05
3:171091467 A T 0.235880 -3.2106e-05
3:171091791 G A 0.036511 3.8615e-05
3:171092041 G A 1.890077 1.0485e-05
3:171092410 C G 1.565462 6.5368e-05
3:171093654 A C 0.048356 2.4448e-05
3:171093738 G A 0.616891 5.0955e-05
3:171094350 C T 0.267991 -2.0064e-05
3:171098167 T G 0.826473 7.8192e-06
3:171101038 G A 0.046231 -1.8850e-05
3:171104859 A G 0.049977 9.2114e-06
3:171107328 G A 1.521135 -4.0903e-06
3:171107461 C T 0.152247 -3.3278e-05
3:171107700 T C 0.067633 -2.6732e-06
3:171108864 T C 0.041277 -7.4687e-06
3:171115165 G A 1.012902 5.5438e-05
3:171117585 G A 1.329501 1.0442e-06
3:171119924 T C 0.114669 8.4822e-06
3:171131640 C T 1.840654 -1.3577e-05
3:171136903 T C 0.056345 1.3698e-05
3:171137167 C T 0.040539 -3.1270e-06
3:171138116 C T 0.040828 -1.2809e-06
3:171148108 C T 1.264540 -2.7472e-05
3:171150266 T C 0.205261 4.1942e-06
3:171153434 T C 1.475282 -1.5839e-05
3:171155025 G T 0.058419 -8.8019e-06
3:171155443 C A 0.048815 -1.5621e-06
3:171157287 G T 0.245749 -5.8659e-06
3:171158053 G A 1.808087 -1.1379e-05
3:171158106 G C 0.082126 -1.3261e-05
3:171158485 G C 0.363757 -6.5247e-06
3:171159496 G A 0.405493 1.7597e-05
3:171160373 C T 0.033621 7.0756e-06
3:171161766 C T 0.174040 -2.1115e-05
3:171161992 A G 0.539440 -4.8969e-06
3:171162034 A G 0.102817 6.1100e-06
3:171163723 C T 0.028100 -1.3191e-05
3:171165273 G A 0.185151 2.0746e-05
3:171170015 C A 0.048726 2.0540e-05
3:171172250 C A 1.285385 -1.2997e-05
3:171173627 A G 0.402342 1.5608e-05
3:171175289 A G 0.020120 -6.5739e-06
3:171177575 C A 1.677496 -1.2445e-05
3:171177739 A G 0.065766 -5.1145e-06
3:171178943 T C 0.030666 9.4022e-06
3:171179021 A C 0.032716 -2.2877e-05
3:171197247 T C 0.335770 2.6488e-06
3:171198529 G A 0.047387 -3.1565e-05
3:171200311 A G 0.028375 -1.4421e-06
3:171201286 A G 0.273159 -2.5013e-05
3:171202368 G A 1.520112 -1.8153e-05
3:171202688 A G 0.041519 4.6138e-06
3:171204282 A G 0.031700 -2.1111e-05
3:171205748 G T 0.052639 -3.5420e-05
3:171206292 T C 0.043824 1.1394e-05
3:171216271 G A 1.533187 -2.9148e-05
3:171224995 A G 0.898627 -1.1229e-05
3:171226204 G A 0.103412 -1.2336e-05
3:171228688 T C 1.965934 -1.3062e-05
3:171229638 A G 0.026291 -1.3517e-05
3:171230183 T C 1.513475 -2.6767e-05
3:171239012 G A 0.037055 9.3739e-06
3:171244841 T G 0.034501 -3.1412e-05
3:171250230 A G 0.037877 -4.3672e-06
3:171251242 T C 0.053829 -2.0708e-06
3:171251659 T G 0.102049 -1.0399e-05
3:171254403 T C 0.029255 2.5352e-05
3:171260749 T C 0.030993 8.5802e-06
3:171261230 T C 0.073157 1.3093e-05
3:171270126 A G 1.398109 3.4161e-06
3:171272021 G A 0.044765 1.9154e-05
3:171273390 C T 0.043810 -3.2753e-06
3:171277620 C A 1.393040 7.9280e-06
3:171279805 A G 0.127718 -4.7656e-06
3:171280056 G A 1.419837 1.6784e-05
3:171282951 A C 0.150010 3.5589e-06
3:171284662 G A 0.043599 -3.9323e-05
3:171286713 C T 1.148011 2.3563e-05
3:171290435 T G 0.023207 -2.0507e-05
3:171293269 T C 0.032937 7.4659e-06
3:171302009 T C 1.261752 2.0953e-05
3:171302911 A G 0.095481 -1.2582e-06
3:171304793 T C 0.069207 -3.7310e-06
3:171310295 T C 0.050253 -5.9169e-06
3:171312880 A G 1.162726 6.9590e-06
3:171314225 G A 0.452224 2.8827e-05
3:171317420 T C 0.074324 -1.2110e-05
3:171331722 C T 0.420354 -1.7173e-05
3:171364050 C G 0.053755 6.3033e-06
3:171368078 A G 0.455100 3.2129e-05
3:171371005 A C 0.026345 1.0770e-05
3:171382806 A G 0.256251 -2.4002e-05
3:171395280 C T 0.087977 -1.6267e-06
3:171395468 G A 0.910493 2.5097e-06
3:171404478 A C 0.424556 -2.3135e-05
3:171413198 T C 0.065974 5.4916e-06
3:171413975 C T 0.039628 8.1228e-06
3:171426369 T C 0.027012 6.3806e-06
3:171430389 A C 0.046132 -2.0618e-08
3:171431892 T A 0.023207 5.8727e-06
3:171431912 G C 0.066113 -4.7840e-06
3:171448293 A G 0.634142 1.1943e-05
3:171459180 C T 1.661871 -1.5666e-05
3:171468878 A G 0.118562 -2.1450e-05
3:171476041 A G 0.061316 1.1047e-05
3:171477316 A G 0.058824 2.7987e-06
3:171477818 G A 0.039271 -1.8921e-05
3:171483248 G T 0.021283 -2.6700e-06
3:171492285 A C 0.046394 6.7563e-06
3:171492363 C G 0.034845 -1.8325e-05
3:171494148 A C 0.028905 -4.5782e-06
3:171495089 A G 0.079059 4.0648e-05
3:171507157 A C 1.687740 -2.1464e-05
3:171510238 T C 0.637824 9.6553e-06
3:171513388 C T 0.771814 -3.3124e-05
3:171514075 C A 0.241982 1.6307e-05
3:171519588 A G 0.055223 -4.1618e-07
3:171537598 A G 0.316928 1.2513e-07
3:171542151 T C 0.570123 -1.2051e-04
3:171542254 G A 0.025886 1.4784e-05
3:171552468 A G 0.518561 -3.4221e-06
3:171557566 G A 0.937691 -1.7387e-05
3:171558101 C T 0.138288 -1.4496e-06
3:171562046 A G 0.032999 9.0640e-06
3:171564024 T C 0.487055 9.7690e-06
3:171564697 G T 0.485811 6.9651e-06
3:171565423 A G 0.049386 1.4074e-05
3:171565463 A G 0.503011 -2.6922e-05
3:171567054 A G 0.094556 -4.6013e-06
3:171567390 T G 0.424981 -1.5420e-05
3:171572656 T G 0.099693 -1.7188e-05
3:171574134 T C 0.044133 5.0299e-05
3:171582012 A G 0.459778 -3.0751e-05
3:171590843 C T 0.063492 1.3586e-06
3:171593340 T C 1.015785 -1.4440e-05
3:171600102 C T 0.066463 -3.2446e-05
3:171600540 A C 0.077431 7.2139e-05
3:171607359 A G 0.049875 2.6075e-05
3:171615405 C G 0.325951 -9.5027e-06
3:171616186 C T 0.049457 1.6168e-06
3:171619516 G A 0.500209 6.4481e-07
3:171622866 T C 0.087437 7.0200e-06
3:171634028 A G 0.167013 -3.6575e-06
3:171645174 A G 1.045802 -1.7193e-05
3:171648290 G A 0.692986 -1.0330e-05
3:171653903 T C 0.686764 -1.7726e-06
3:171655374 A G 0.049736 1.2820e-05
3:171657724 A G 0.039509 4.0197e-07
3:171660549 T C 0.024540 -1.0354e-05
3:171668712 G C 0.114564 2.4232e-05
3:171668815 A C 0.445982 -3.9909e-05
3:171672324 A G 1.255673 8.0184e-06
3:171679415 T C 0.586942 3.4701e-06
3:171684557 A G 0.323605 2.0795e-05
3:171684670 T C 0.078067 -3.9048e-06
3:171684965 A G 0.126473 3.3235e-05
3:171685736 A G 0.089344 3.5930e-07
3:171690179 G A 0.084438 -6.8415e-06
3:171692854 T C 0.245212 -1.0337e-05
3:171694780 T C 0.093818 -3.2746e-05
3:171695918 A G 0.120602 -1.8928e-05
3:171697302 G A 0.258098 2.3548e-05
3:171698586 A C 0.130043 1.3594e-05
3:171700771 A G 1.579490 5.0296e-06
3:171714015 A G 0.031748 -9.7110e-06
3:171717417 C T 0.476846 -1.2672e-05
3:171726882 G T 0.100523 3.5536e-06
3:171728143 T A 0.115023 1.3363e-05
3:171728821 G A 0.309975 -3.6824e-06
3:171731061 C T 0.971136 -3.0664e-05
3:171731687 A G 0.168492 2.6073e-05
3:171732225 T C 0.422846 -1.8829e-05
3:171733155 T C 1.192872 -5.4092e-06
3:171733984 A G 0.156626 2.9720e-06
3:171749841 A C 0.711131 1.7390e-05
3:171751474 A G 0.640904 -1.1231e-05
3:171755438 G A 0.203500 -1.9545e-05
3:171755927 T C 0.299426 -5.7773e-06
3:171760427 C T 0.825926 4.5480e-05
3:171761412 A G 0.027093 -7.8457e-06
3:171768718 T C 0.274230 2.9126e-05
3:171775451 A G 1.145611 6.3596e-05
3:171775549 T C 0.025910 1.3952e-05
3:171775997 T C 0.054033 -1.4947e-05
3:171794511 G A 0.104245 -1.3739e-05
3:171795540 A G 1.257139 6.4300e-05
3:171795588 T G 0.029691 -1.1660e-06
3:171798721 T C 0.119966 -4.4314e-05
3:171816001 C A 1.144142 8.8379e-05
3:171820211 G T 0.107863 -7.5870e-06
3:171820402 G A 0.062033 -6.3598e-06
3:171820676 G A 0.045915 6.3114e-06
3:171825047 A G 0.230137 -4.0742e-07
3:171843607 T C 1.392411 1.5085e-05
3:171847196 A G 1.277249 -3.2064e-06
3:171852956 G A 0.228682 -1.1486e-05
3:171853417 G A 0.224823 3.5665e-05
3:171854323 A G 0.110151 6.1387e-06
3:171856619 A G 0.076584 1.1880e-05
3:171861100 G A 1.055461 -1.1611e-05
3:171865549 A C 0.262262 -3.4934e-05
3:171866194 A G 1.057926 2.2938e-05
3:171866661 A G 0.042848 1.8027e-06
3:171870146 A G 0.474870 8.2349e-06
3:171870427 A G 0.035824 1.7920e-05
3:171872996 G T 1.575002 5.0049e-05
3:171880571 C T 1.512044 4.3997e-06
3:171880594 C T 0.046020 -1.3271e-05
3:171881699 G A 0.950206 1.2129e-05
3:171884095 A G 0.059419 -4.4424e-05
3:171891539 C A 0.308333 1.1722e-05
3:171891992 G A 0.022629 -1.7578e-06
3:171893848 G T 0.135867 -2.5717e-05
3:171893935 A G 1.555347 1.4264e-05
3:171899706 A G 0.068370 3.0766e-06
3:171900492 G C 0.256115 -2.4203e-06
3:171900737 A G 1.204744 -2.9610e-06
3:171903580 A G 0.062135 3.6566e-06
3:171917877 G T 1.871708 -1.0825e-05
3:171930381 A G 1.803198 -1.5051e-05
3:171935089 G A 0.051606 -1.6765e-05
3:171943511 T C 0.416917 -2.0665e-05
3:171962006 G A 0.229022 -4.3009e-05
3:171969077 G C 1.008394 -1.7282e-05
3:171969228 C T 0.020494 2.4018e-07
3:171973731 A G 0.062088 -1.7469e-05
3:171974223 G A 0.054193 -1.4439e-05
3:171978452 G T 0.109124 2.8162e-05
3:171989468 T C 0.086461 1.6689e-05
3:171991138 G A 0.107026 -2.3089e-05
3:171991746 C T 0.150167 6.6734e-06
3:172000456 G A 0.719022 -9.5017e-06
3:172002659 T C 0.097323 -5.1863e-05
3:172002955 T G 0.404762 -2.3131e-05
3:172003126 G T 0.884151 4.1452e-05
3:172005487 A C 0.045857 -6.3105e-06
3:172011088 G T 0.429217 -3.3431e-06
3:172013000 A G 0.034563 -2.3710e-05
3:172013848 C A 0.506611 -7.1558e-06
3:172015783 A G 0.409305 -2.8705e-06
3:172015785 A G 0.025941 -1.4865e-05
3:172016000 T G 0.865877 -2.5627e-06
3:172018312 G A 0.035875 -2.4232e-05
3:172022254 A G 0.093437 8.6201e-06
3:172022298 A G 0.429241 -2.1047e-06
3:172024416 G T 0.023812 1.2909e-05
3:172030504 A G 0.323663 -6.3525e-06
3:172034901 G T 0.209715 -8.2143e-06
3:172035753 G A 0.215545 1.4266e-06
3:172036440 G A 0.025084 -5.0658e-06
3:172045902 A G 0.049389 -4.1020e-06
3:172046861 C T 0.818307 -1.2708e-05
3:172048594 G A 0.099567 -2.3105e-05
3:172049102 A G 0.039516 1.2567e-05
3:172049653 A G 0.714935 2.3222e-05
3:172058592 A G 0.054965 -9.9798e-06
3:172069075 C T 1.167839 -7.2174e-06
3:172074839 A G 0.122485 -4.9667e-06
3:172078051 T G 0.021089 -1.2942e-05
3:172078936 T G 0.055757 -1.6872e-06
3:172081022 G A 0.270096 -1.2138e-05
3:172081286 G A 0.137802 2.0119e-05
3:172086177 G A 1.950635 4.1323e-05
3:172089253 T C 0.122431 1.2336e-05
3:172090558 A G 0.387529 2.6669e-05
3:172091184 G A 0.169308 -1.6986e-05
3:172097370 G A 0.109355 3.1388e-06
3:172098902 T G 0.068544 -9.9373e-06
3:172107772 C T 0.159727 1.2597e-05
3:172114520 T C 1.952236 2.2209e-05
3:172115902 A G 1.267685 -4.6538e-06
3:172120847 G A 0.236311 -4.3757e-05
3:172122078 A G 0.807043 1.2495e-05
3:172123440 A G 0.078617 -6.5179e-06
3:172123616 A G 0.020130 -1.0846e-05
3:172124942 C A 0.030449 -1.2655e-05
3:172125672 A G 0.095783 1.1143e-05
3:172130134 A C 0.075156 -2.7324e-05
3:172130999 G A 0.103640 1.3232e-05
3:172132236 G A 1.856252 -9.2821e-07
3:172138803 T C 1.805442 1.1445e-05
3:172140057 T C 0.042569 4.5166e-06
3:172155076 G A 0.058511 -1.1919e-06
3:172160481 C A 0.022418 3.1682e-06
3:172165163 G A 0.215307 4.7586e-06
3:172165727 T C 0.635852 1.9314e-05
3:172166033 A G 1.437625 1.0710e-05
3:172166144 A G 0.053197 -1.7857e-05
3:172175066 A C 0.054584 3.0085e-05
3:172178290 C T 0.027545 -7.0143e-07
3:172180433 C T 1.045959 -3.3993e-05
3:172193731 C A 0.504285 -2.7808e-06
3:172193933 A C 0.063961 -7.4201e-06
3:172196147 G C 1.431040 1.4126e-06
3:172206980 G A 1.329871 -3.2559e-06
3:172217788 A G 0.049597 -6.3155e-06
3:172221003 C A 0.458554 1.2415e-05
3:172225411 T C 0.080022 5.1862e-06
3:172225679 G A 1.337052 -2.2203e-06
3:172228544 T G 0.451432 -1.0541e-05
3:172229301 A G 0.037231 1.0478e-06
3:172237885 T C 1.742718 -2.4819e-06
3:172241243 C T 0.019807 -1.7400e-05
3:172241890 A G 0.337375 -9.2421e-06
3:172241934 G A 0.119881 -1.2257e-05
3:172242848 C A 0.072532 3.3264e-06
3:172243161 A G 0.416648 -1.1190e-05
3:172243746 A G 0.431468 2.2132e-05
3:172246664 G A 0.045262 1.5722e-05
3:172247863 A G 0.024513 -1.0880e-05
3:172252293 T C 0.026039 -8.3894e-06
3:172257074 G A 0.262612 -9.2063e-06
3:172257297 A G 0.156137 -1.8273e-05
3:172263522 A G 0.070254 1.7922e-05
3:172267858 C T 0.899695 1.7766e-05
3:172269995 T G 0.043824 2.1055e-06
3:172273512 T C 0.259512 6.7575e-08
3:172273735 A C 1.514505 -1.3182e-05
3:172278446 T C 0.032513 -1.2862e-06
3:172281673 C A 1.789864 -3.4951e-06
3:172292484 A G 0.464140 -3.4304e-05
3:172294340 A G 1.452248 -1.5168e-05
3:172294944 G A 1.282954 -1.9289e-05
3:172295711 T C 0.899627 1.6858e-05
3:172298567 G A 0.077788 -1.3777e-05
3:172299254 G T 1.970748 -1.7505e-05
3:172301935 C T 0.743959 -9.2947e-06
3:172301990 T C 0.101906 4.5488e-06
3:172303843 A G 0.466333 -9.1868e-06
3:172304658 C A 0.217517 -1.6797e-06
3:172308862 G A 0.025278 1.3211e-05
3:172309051 A G 0.030639 -1.0830e-05
3:172311712 G A 1.433641 -1.9880e-05
3:172312265 C T 0.798979 -8.8534e-07
3:172317808 G A 1.783934 -3.3724e-05
3:172318403 G A 0.055771 -1.8590e-05
3:172319565 G C 0.317016 -6.6749e-06
3:172320906 A G 0.033277 9.2868e-07
3:172321159 T C 0.507141 1.3074e-05
3:172321976 C T 0.117906 6.1421e-06
3:172329736 T C 0.099098 -7.6180e-06
3:172331531 A C 1.902632 -4.5018e-06
3:172336554 G C 1.333648 2.4902e-06
3:172349216 C T 0.518045 -2.2940e-07
3:172351926 C T 0.056740 -6.6218e-07
3:172353378 A G 0.086372 -4.7669e-05
3:172356274 T C 0.601276 -4.7832e-06
3:172357499 C A 1.731594 1.7930e-05
3:172359324 C G 0.135197 -9.7049e-06
3:172359836 G T 0.164949 3.2371e-05
3:172365619 A G 1.122832 4.1622e-06
3:172365832 G T 0.185474 6.1584e-06
3:172367547 G A 0.039785 2.7081e-06
3:172372093 C T 0.051616 -3.5832e-07
3:172372558 G A 1.368609 -2.6441e-05
3:172373165 C T 0.412215 1.3837e-05
3:172373664 T C 0.565788 -1.4407e-05
3:172384590 C T 0.750059 1.3997e-05
3:172388758 A G 0.053887 -2.0298e-05
3:172389700 C T 0.224783 1.5977e-05
3:172390796 T C 0.452000 1.2850e-05
3:172391199 G A 0.058263 -9.5352e-06
3:172391463 G A 0.136710 -4.7031e-05
3:172395351 A G 1.032883 -1.7406e-06
3:172395879 A G 0.311325 2.7053e-06
3:172396255 T C 0.044320 2.3179e-05
3:172397764 C T 0.354126 1.0763e-05
3:172405697 C T 0.704736 1.2758e-06
3:172406203 T C 1.157000 2.2379e-06
3:172409967 T A 0.246848 2.3807e-05
3:172418184 G T 0.470688 -9.1921e-07
3:172428729 T C 0.025890 -5.4254e-06
3:172429961 G A 0.198441 -5.1894e-05
3:172431240 T C 0.052038 -6.4832e-06
3:172431547 T C 1.363920 -3.1996e-07
3:172434264 G A 0.036269 1.1812e-05
3:172435546 A G 0.115319 -2.2862e-05
3:172448455 G T 1.519217 -2.6605e-06
3:172449817 A G 0.118283 -1.0244e-05
3:172457287 C T 0.426729 9.6577e-06
3:172457525 T G 1.023782 -2.3691e-05
3:172465874 A G 1.588268 9.3289e-06
3:172495876 T C 0.046880 2.9240e-05
3:172502438 C T 0.067928 2.8417e-05
3:172503541 T C 0.110586 1.6597e-05
3:172504801 T C 0.056542 9.4568e-06
3:172514294 A G 1.591328 -1.4103e-05
3:172527820 A G 0.310326 2.0194e-05
3:172531923 G A 0.028841 -2.8552e-06
3:172537668 T C 1.132998 -2.5916e-05
3:172562687 C T 0.377078 -1.1809e-05
3:172570667 A C 1.304750 -4.2302e-07
3:172573089 C T 0.307575 1.3464e-05
3:172576026 T C 0.065875 -1.2559e-05
3:172582602 A G 1.723989 -1.5992e-05
3:172589011 C T 0.390993 1.2458e-05
3:172589113 G T 0.090391 -4.8651e-05
3:172589339 A G 0.125596 -2.0416e-06
3:172589520 T C 0.119514 -7.0737e-06
3:172593973 A G 0.061156 -1.1787e-05
3:172602749 A G 0.065671 -1.8177e-05
3:172603859 A G 1.157742 -1.7429e-05
3:172616251 G A 0.206260 -4.4520e-05
3:172624085 G A 0.159887 -3.0926e-05
3:172628647 T C 0.204377 -2.0594e-05
3:172631461 G A 0.046098 -1.2155e-05
3:172631512 A G 0.046918 -8.8029e-06
3:172634363 C T 0.108206 6.4115e-06
3:172637114 G A 0.298229 -1.2209e-05
3:172645612 C A 0.139318 1.3526e-05
3:172647688 T C 1.407724 -4.4993e-05
3:172653667 T G 0.054849 -2.5719e-05
3:172658861 C T 0.115268 7.6859e-06
3:172661239 T G 0.704028 1.3379e-05
3:172662110 C A 0.158337 2.3950e-06
3:172672267 A G 0.164290 -5.3217e-06
3:172673733 T C 0.068904 1.7688e-06
3:172673926 C T 1.127541 1.4313e-05
3:172687161 T C 0.227040 -9.1785e-06
3:172693993 A G 0.024931 1.1272e-05
3:172697535 G A 0.180908 -3.9816e-06
3:172706918 T C 0.058854 6.9692e-08
3:172710288 G A 1.862093 -1.1997e-05
3:172711565 T C 0.046982 -3.0355e-06
3:172712030 G A 0.054237 8.5943e-07
3:172718955 C T 0.277466 5.3391e-06
3:172725143 G A 0.131512 -1.1313e-05
3:172728171 C T 0.423224 -7.0455e-06
3:172735265 T C 0.241530 1.1046e-07
3:172737648 C T 0.024591 -1.4302e-06
3:172744453 C T 0.244457 -9.9589e-07
3:172744541 T C 0.051093 -1.2336e-05
3:172758501 A G 0.307045 1.5071e-05
3:172766777 T C 0.065654 1.5349e-05
3:172767310 A G 0.076870 -1.2994e-05
3:172768604 G A 0.077496 3.8165e-06
3:172773069 G A 0.482057 1.7837e-05
3:172779562 C T 0.256734 -1.2030e-06
3:172780583 A G 0.375266 3.0029e-05
3:172806976 T C 0.045119 5.4914e-06
3:172808980 T C 0.103365 -1.6502e-05
3:172812544 T C 0.055835 5.1240e-06
3:172816709 T G 0.057246 1.9731e-05
3:172817606 A G 0.285167 1.1052e-05
3:172818111 A C 0.069203 2.7578e-06
3:172823849 G A 1.186093 -1.5495e-07
3:172829717 T C 0.059497 1.2274e-07
3:172833410 A G 0.306620 1.3716e-05
3:172834438 A G 0.043803 1.0257e-05
3:172835082 T C 0.225728 3.9574e-06
3:172835125 C T 0.543849 -8.8640e-06
3:172835290 T C 0.232963 4.0899e-06
3:172835392 T A 0.065406 8.7435e-06
3:172841766 A G 0.073045 1.9790e-05
3:172843277 G T 0.338225 -1.4992e-05
3:172843427 C A 0.229610 -4.2113e-07
3:172849650 G A 0.107584 -1.9010e-05
3:172853651 T C 0.205693 -4.9225e-07
3:172855479 C A 0.363111 6.4421e-07
3:172857481 C A 0.054013 -2.6530e-06
3:172858094 C T 0.653150 -3.6698e-06
3:172870109 A G 0.110800 2.0012e-07
3:172883371 G A 0.461111 9.5112e-06
3:172911361 C T 0.086651 1.0195e-06
3:172914784 T C 0.023527 -1.0084e-05
3:172922973 G A 0.073783 1.4004e-05
3:172924003 G A 0.089596 -3.7122e-07
3:172925096 G C 1.857343 -2.1804e-06
3:172934277 G A 0.130268 -8.6427e-06
3:172936025 G A 0.102668 -1.2608e-05
3:172949831 G A 0.055390 -1.9682e-05
3:172973311 T C 0.057076 6.9961e-06
3:172973618 T G 0.041131 2.2271e-07
3:172973907 C T 0.761774 -3.5776e-06
3:172974145 C T 1.325870 -8.1297e-05
3:172978458 C A 0.948731 -3.6195e-05
3:172984421 A G 0.043273 -8.0238e-06
3:173004184 T C 1.131305 -3.8423e-05
3:173005866 C T 0.070438 -8.4010e-06
3:173008491 A G 0.615660 -2.8670e-05
3:173009317 A G 0.455403 -7.8095e-06
3:173010202 G T 0.356597 2.1872e-05
3:173017198 A G 0.269076 -2.4293e-06
3:173018027 G A 0.283668 -4.3102e-06
3:173019408 A G 0.046574 1.4438e-07
3:173019595 A G 0.607236 2.0191e-05
3:173019823 A C 0.020552 -1.0527e-06
3:173031480 G A 0.374830 1.4797e-06
3:173034880 A G 1.942186 -1.5597e-05
3:173044610 A G 0.127425 4.2024e-06
3:173049502 A G 0.045938 2.3471e-06
3:173055784 G T 0.121625 1.2089e-05
3:173065552 T C 0.030153 8.6809e-06
3:173074141 C A 0.095423 -3.7700e-06
3:173076822 A G 0.374184 1.8871e-05
3:173076926 C T 0.026131 4.1463e-06
3:173079422 A G 0.070597 -2.7229e-05
3:173082560 A G 0.023126 1.6720e-05
3:173112505 G A 0.579303 2.6796e-05
3:173112666 A G 0.031255 1.1844e-05
3:173112907 C T 1.075901 6.0224e-05
3:173113106 T C 0.308864 1.5545e-05
3:173115207 T C 0.189900 -8.0829e-05
3:173117365 T C 0.071141 2.4022e-06
3:173117548 G T 1.058518 5.7599e-05
3:173127808 A C 1.111776 4.4154e-05
3:173129819 A C 0.455522 1.8785e-05
3:173130573 G A 1.183886 7.0409e-05
3:173131631 C T 0.144244 -2.4036e-05
3:173131961 G A 0.702621 -1.3751e-05
3:173132282 G A 0.370924 -6.0137e-06
3:173133476 T C 0.116764 1.4194e-05
3:173134417 C T 0.511211 -1.7613e-05
3:173147786 C T 0.512479 -1.7027e-05
3:173151154 A G 0.033005 -1.1853e-05
3:173151665 A G 0.131318 1.2194e-05
3:173152679 C T 0.687505 -4.0493e-05
3:173152748 A G 0.552077 -4.9306e-05
3:173153667 A G 0.118749 -1.4421e-05
3:173154109 A G 1.773936 1.0948e-05
3:173154347 G A 0.218007 1.0908e-04
3:173155625 T C 0.230049 -2.8963e-05
3:173157196 T C 0.450422 2.0095e-05
3:173157205 T C 0.069550 7.3722e-06
3:173159587 T G 1.118865 1.0809e-05
3:173180299 T C 0.045377 3.7749e-06
3:173182595 G A 0.058593 -1.7654e-06
3:173183709 G T 0.314565 -1.5649e-05
3:173191653 T C 0.063906 -6.4833e-06
3:173195013 T C 0.076962 1.6538e-05
3:173197712 C A 1.681525 -1.4543e-05
3:173202491 C T 0.222525 -2.1202e-05
3:173209781 A G 1.679594 -1.7283e-05
3:173210068 G A 0.125579 -4.6161e-05
3:173218580 A C 1.154301 1.4151e-05
3:173220556 T C 0.028569 -5.7114e-06
3:173222031 C T 0.095936 5.3962e-05
3:173223419 A G 1.617367 -4.7474e-05
3:173235402 T C 0.069261 1.1085e-05
3:173235722 T G 0.165092 2.0722e-05
3:173239831 A G 0.154134 4.2466e-06
3:173252308 C T 0.040036 3.3668e-06
3:173255529 T C 0.045741 -1.2486e-05
3:173272699 T C 0.061040 -1.2881e-05
3:173277291 C T 0.311713 1.3777e-05
3:173279541 G A 0.048849 6.5937e-06
3:173297467 T G 0.983099 2.1766e-05
3:173301037 G A 0.255051 -4.7564e-06
3:173304220 A G 0.043491 2.6992e-05
3:173304551 G A 0.232572 -5.3314e-05
3:173305542 C T 0.108295 3.1077e-06
3:173306208 G C 0.039435 8.1926e-06
3:173306361 G A 0.030207 3.1035e-07
3:173306747 T C 0.078923 1.9235e-05
3:173309750 T C 0.020865 1.0715e-05
3:173310275 T C 0.102552 -9.3945e-05
3:173310633 C G 0.656479 -1.0031e-05
3:173310757 A G 0.085523 1.1667e-05
3:173314577 T C 1.775761 1.9147e-05
3:173315872 A G 0.132175 -2.3726e-05
3:173322277 A G 0.172143 1.5864e-05
3:173323121 A G 0.040968 2.6447e-05
3:173323691 C A 0.272377 3.0720e-06
3:173323726 T C 0.222202 -2.0721e-05
3:173336784 A C 1.867706 3.5759e-05
3:173337078 G C 0.039336 -9.1374e-06
3:173339048 G A 0.243189 2.3428e-05
3:173356388 T C 0.054203 -2.0439e-08
3:173380479 C A 0.367647 2.3359e-05
3:173386841 A G 0.684758 5.6419e-06
3:173392498 A T 0.038530 -2.6362e-06
3:173394177 A G 0.048097 -2.4077e-05
3:173403628 T C 1.173615 1.0903e-05
3:173406793 A G 1.869324 3.2068e-05
3:173409291 C T 0.064488 -8.2338e-06
3:173409332 C T 0.052918 6.5746e-06
3:173410976 A G 0.039554 -1.4251e-05
3:173414360 A G 0.099690 2.4190e-05
3:173417573 G A 0.593731 2.8749e-06
3:173418029 T C 0.063716 6.8470e-06
3:173418466 C A 1.237913 4.5660e-05
3:173420385 G A 0.189635 -9.1223e-06
3:173422089 A G 1.126606 1.5908e-05
3:173424762 G A 0.486552 -1.1299e-05
3:173428073 T C 0.828023 -7.8860e-06
3:173429173 G A 0.109022 -4.3676e-06
3:173429541 G A 0.050715 1.5695e-05
3:173437476 G A 1.253215 3.0444e-05
3:173438568 A G 0.069560 5.5790e-06
3:173439819 T C 0.059745 -8.2169e-06
3:173440360 C T 0.552026 -1.4084e-05
3:173453501 A G 1.759123 2.3272e-05
3:173462655 G T 0.170460 8.0024e-06
3:173463329 A C 0.489537 -1.1160e-05
3:173463987 A G 0.036470 1.5138e-05
3:173464176 G C 0.388001 2.1787e-05
3:173466146 G A 0.022888 -2.4110e-06
3:173466849 C T 0.300548 -5.1015e-06
3:173468188 G A 0.195211 -6.6691e-06
3:173469763 C T 0.332469 4.3068e-06
3:173470955 G C 1.254973 -4.9393e-06
3:173477285 A G 0.047329 -3.1416e-06
3:173478233 A G 0.259512 2.3655e-06
3:173478890 A G 1.664791 7.4910e-07
3:173494503 A G 0.112034 -7.4651e-07
3:173494682 G A 1.735766 -1.2049e-05
3:173509726 T G 0.027508 1.6339e-05
3:173511875 T C 0.092132 -4.2108e-05
3:173514581 A G 0.177311 -1.9892e-05
3:173517101 A G 0.054880 -1.1590e-05
3:173528196 G A 1.536597 1.1178e-06
3:173535150 G T 0.093906 6.8992e-06
3:173535802 C G 0.082398 -2.6449e-05
3:173537641 T C 1.735144 -1.1579e-05
3:173540131 T C 1.521846 1.2207e-05
3:173545623 C A 0.122625 5.1563e-06
3:173547928 G T 1.754557 -9.7763e-06
3:173548134 T C 0.023544 -1.6489e-06
3:173548574 G T 0.040390 7.0186e-06
3:173562636 C T 1.757453 -2.0664e-05
3:173566007 G A 0.058827 -1.3352e-05
3:173568049 A G 0.041192 -5.8288e-06
3:173569320 G T 0.049913 -1.5893e-05
3:173572060 T G 0.033777 1.8904e-05
3:173572256 T G 1.786882 -7.8509e-08
3:173576797 A G 0.121731 6.0634e-06
3:173582093 A G 0.029310 1.7209e-05
3:173588268 T C 0.314154 -2.8656e-05
3:173589738 T C 0.040081 1.6934e-05
3:173601315 A C 1.902143 -6.0640e-06
3:173602153 A G 0.028953 1.7749e-05
3:173612827 C G 0.029908 1.5114e-05
3:173613303 C T 0.140232 5.9481e-06
3:173619257 C T 0.200107 -3.7760e-06
3:173622265 A G 0.020603 1.0306e-05
3:173622298 T G 0.029354 1.5712e-05
3:173629904 T G 0.043310 4.6408e-06
3:173639587 G A 0.029099 1.4791e-05
3:173644128 T C 0.026532 1.1691e-05
3:173644548 G C 1.906416 -4.7078e-06
3:173656076 G A 0.097701 1.6603e-05
3:173658825 T C 0.444768 -2.1985e-05
3:173659090 G A 0.418477 -2.9374e-05
3:173662533 G T 0.529155 -3.6315e-05
3:173669867 C G 0.121374 1.1543e-06
3:173672225 C G 0.080287 -2.0388e-05
3:173681906 C T 0.293649 1.5381e-05
3:173682886 G T 0.137747 4.9054e-06
3:173695882 G A 0.048451 3.2314e-06
3:173697104 A G 0.060836 -1.4870e-05
3:173701886 G A 0.034080 1.1492e-05
3:173724146 C T 0.449596 -3.2337e-06
3:173727177 A G 0.024642 -9.4826e-07
3:173728905 G C 1.877600 -8.9934e-06
3:173734022 C T 0.394951 -1.8282e-05
3:173734047 G A 0.116937 2.5722e-06
3:173753511 T C 1.849942 -1.3272e-05
3:173754230 C T 0.108165 -4.8570e-06
3:173766948 G A 0.057433 -1.4012e-06
3:173767473 T G 0.075921 -1.2819e-05
3:173777608 C T 0.965434 7.9961e-07
3:173789674 C T 0.048101 -1.1295e-05
3:173805479 T G 0.219608 -1.7665e-05
3:173809233 A C 0.060711 7.6432e-06
3:173810957 T C 0.301109 -5.8222e-06
3:173823417 G C 0.027773 1.1395e-05
3:173826401 A G 0.125623 -8.3970e-06
3:173839966 G A 0.349859 1.1784e-05
3:173843546 G C 0.055614 1.0087e-05
3:173849616 G A 0.061890 3.0156e-05
3:173852113 C T 0.079243 -6.0064e-06
3:173855070 A G 0.049648 6.5794e-06
3:173861219 T C 0.074670 1.2709e-05
3:173866797 G A 0.378587 8.8982e-06
3:173868854 G A 0.052174 2.4753e-05
3:173875896 T C 0.031901 1.6986e-05
3:173879819 C T 0.327107 3.9483e-05
3:173895958 C A 0.281335 -1.2294e-05
3:173900575 G C 0.304124 3.3048e-05
3:173902324 G A 0.308024 1.2497e-05
3:173903672 C A 0.607195 9.9022e-06
3:173909881 G A 1.483397 5.5173e-05
3:173916010 G A 0.334509 1.7024e-05
3:173933666 T C 1.433270 2.9579e-05
3:173938299 C T 0.041063 -2.4339e-07
3:173955240 A G 0.025097 4.1295e-06
3:173961129 A G 0.415574 -1.5835e-05
3:173967013 G T 0.083088 2.2049e-05
3:173968335 C T 0.299875 5.3544e-06
3:173985323 T C 0.275545 1.2587e-05
3:173997153 A G 0.381402 -5.8245e-06
3:173998955 T C 0.052099 -7.3265e-06
3:174002600 T C 0.052735 -3.3685e-06
3:174009685 A G 1.359218 -5.2149e-06
3:174016751 T C 0.070727 9.3606e-06
3:174020465 A G 0.203925 -6.5488e-06
3:174027073 A C 0.035627 1.5750e-05
3:174027744 A G 0.026376 -8.9086e-06
3:174028417 C T 0.045734 -2.4847e-05
3:174029045 G A 1.308768 1.7503e-06
3:174030425 A G 1.103613 7.7054e-06
3:174034759 T C 0.045010 -1.3443e-05
3:174036922 C T 0.052265 -5.9289e-06
3:174054065 C G 0.035249 -1.1908e-05
3:174056109 A G 1.580601 -9.2436e-06
3:174057720 G A 0.438693 3.1211e-06
3:174079450 G A 0.028300 -7.1630e-06
3:174081363 A C 1.746768 -1.5774e-05
3:174082132 A G 0.134021 -2.0479e-05
3:174088999 T C 0.225653 3.2058e-05
3:174092252 G A 1.367062 -2.6749e-05
3:174105451 A G 0.045323 7.9435e-06
3:174108632 A G 0.799485 -7.5227e-06
3:174117466 C G 0.352548 7.5009e-06
3:174124164 C T 1.085924 -3.2573e-05
3:174125982 G T 0.029351 -4.3508e-07
3:174134162 A G 0.660436 -2.7963e-05
3:174139732 G A 0.102851 -1.0083e-05
3:174142929 T C 0.042586 -2.0812e-05
3:174144739 C T 0.299045 1.6859e-05
3:174146956 C A 0.735657 -5.0885e-05
3:174150860 G C 0.143326 -1.4644e-07
3:174152030 T C 0.219605 -1.5341e-05
3:174153799 G T 0.027664 -7.1010e-06
3:174157992 C T 0.022816 -3.5936e-06
3:174167578 T C 0.217493 -1.7139e-05
3:174189614 G T 0.695723 -5.3776e-06
3:174190534 G T 0.037024 2.5788e-07
3:174195749 G A 0.105133 -2.5214e-05
3:174200744 C G 0.073616 -3.7149e-05
3:174212458 T C 0.768132 3.5769e-06
3:174212551 A G 0.121999 1.8525e-05
3:174214920 C T 0.664706 1.6847e-05
3:174241461 C T 0.502144 -1.3041e-06
3:174242877 A C 0.123179 -2.8092e-06
3:174250223 A G 0.037174 -6.0538e-06
3:174252637 T C 0.106856 4.2953e-07
3:174256126 A G 0.155834 2.0289e-06
3:174259460 C A 0.040526 5.1395e-06
3:174260303 A G 0.411059 1.1534e-06
3:174260798 C A 0.803443 2.1124e-06
3:174262143 G A 0.044147 -3.3503e-07
3:174275708 G A 1.909000 -2.9571e-05
3:174278640 G A 0.402444 -1.7376e-05
3:174280640 C T 0.433579 -2.8764e-05
3:174291737 C T 0.049032 -1.6046e-06
3:174296459 T C 0.705514 -9.5012e-05
3:174302709 C A 0.376462 -2.1240e-05
3:174308423 A G 0.056134 7.3817e-06
3:174309317 C T 0.113217 8.5201e-06
3:174318835 A G 0.080606 -2.4080e-05
3:174332020 G C 0.800638 -2.4358e-05
3:174333321 G A 0.031816 -1.9221e-05
3:174349502 G A 0.294010 -2.2277e-05
3:174354195 A C 0.028191 -1.0356e-05
3:174356955 T C 1.174044 1.2260e-05
3:174357687 A G 0.026243 -4.4401e-06
3:174363557 A G 0.042641 5.0338e-06
3:174365638 C G 0.609024 -3.5952e-06
3:174371342 T G 0.151313 4.4030e-06
3:174378835 A G 1.755485 -6.7132e-06
3:174378851 C T 1.524538 7.2581e-06
3:174390779 G A 0.022755 -1.3723e-05
3:174392839 G A 1.405657 5.8524e-06
3:174396340 G A 0.571327 -2.9772e-06
3:174399221 A C 0.037184 1.4657e-05
3:174400845 C T 0.100676 -3.6157e-06
3:174405730 A G 0.066824 8.2099e-06
3:174408015 C A 0.061411 9.3567e-06
3:174408711 G T 0.075452 1.1500e-05
3:174410136 G A 0.838869 -2.8191e-05
3:174413951 T C 0.981848 -1.9877e-05
3:174418160 G A 0.157296 2.9403e-06
3:174420222 C T 0.023126 9.0332e-06
3:174422011 C T 0.727956 8.3470e-06
3:174427494 T G 0.036660 -7.3010e-06
3:174436801 T C 1.634621 -5.9644e-07
3:174438955 A G 0.141385 4.0339e-05
3:174443661 C A 0.264387 9.2955e-06
3:174467001 C T 0.164766 -1.8302e-05
3:174471238 A G 0.052116 -1.8254e-05
3:174483705 G A 0.657084 -9.9405e-06
3:174485354 T C 1.138621 -1.3095e-05
3:174494462 G A 0.075228 -8.4025e-06
3:174503806 G T 0.050725 7.9225e-06
3:174511960 C T 0.489782 7.5477e-06
3:174522942 G A 0.900154 1.0777e-05
3:174527040 A G 0.137431 1.0963e-05
3:174535914 C T 0.048634 -1.7175e-06
3:174538744 T C 0.059130 -6.3470e-06
3:174540260 C T 0.199355 3.8197e-06
3:174546409 T C 0.036412 3.7118e-06
3:174563280 G A 0.260056 2.7575e-05
3:174563554 G A 0.824736 1.4211e-05
3:174568398 T C 0.366045 -1.0086e-05
3:174569902 G A 0.204329 2.0648e-06
3:174575308 A C 0.190846 1.0867e-05
3:174590350 G A 0.036371 -3.7837e-06
3:174597469 C T 0.086940 1.9564e-05
3:174597720 T G 0.037871 -1.1706e-05
3:174598009 A G 0.573519 8.5434e-06
3:174601980 G C 0.036011 6.3745e-06
3:174607252 T C 0.184151 4.5344e-06
3:174619579 A G 0.109100 7.7489e-06
3:174625952 A G 0.099537 7.2669e-06
3:174628785 T C 0.086077 -1.9815e-05
3:174631725 A G 0.152890 5.8687e-06
3:174641608 A G 0.587772 2.7232e-07
3:174649643 A G 0.129118 -7.1474e-06
3:174653230 T G 0.499512 2.6566e-05
3:174654737 A G 0.366198 3.2909e-05
3:174666477 A G 0.071665 -7.0110e-06
3:174667446 G A 1.545505 -1.9349e-05
3:174669007 A G 0.654476 1.7284e-05
3:174673810 A G 0.124525 -2.0799e-05
3:174680966 G A 1.186538 -5.2870e-06
3:174683350 A G 1.000615 -5.7353e-05
3:174683811 C T 1.241574 -3.8288e-05
3:174685918 C T 0.030738 -5.7325e-07
3:174689920 C G 1.230940 -1.0723e-05
3:174690217 G A 0.081922 1.6316e-05
3:174697607 A G 0.097911 -2.5676e-05
3:174697663 T C 0.056634 -3.9253e-05
3:174711687 A G 0.039727 -7.0878e-06
3:174716691 C T 0.202419 1.4977e-05
3:174722372 A G 0.152037 1.9297e-05
3:174731754 G A 0.077156 3.2522e-05
3:174734880 G C 0.055767 8.5991e-06
3:174740389 A G 0.161254 1.2583e-05
3:174741965 A G 0.355387 1.9342e-05
3:174746523 C A 0.373977 -2.4848e-05
3:174750464 T C 0.142082 2.4817e-05
3:174762060 T C 1.620474 1.4332e-05
3:174763670 G A 0.116906 -2.0744e-06
3:174764228 G A 0.373702 2.6860e-05
3:174776551 T C 0.035481 3.7596e-05
3:174782990 A G 0.057726 -5.6796e-06
3:174786406 A C 0.082860 -1.3936e-05
3:174788113 T G 0.155012 -9.1037e-06
3:174788421 C T 0.226194 -8.3270e-06
3:174788739 G A 0.156076 -1.0000e-05
3:174788880 A G 1.669303 1.8414e-06
3:174801986 T G 0.465021 8.2727e-06
3:174803838 A G 0.026944 -4.4341e-05
3:174808332 T C 0.334186 1.6547e-05
3:174808470 G T 0.634264 -5.9246e-05
3:174813698 T C 0.022877 8.7803e-06
3:174814738 A G 0.812105 -1.7486e-05
3:174814920 G A 0.918088 -2.3298e-05
3:174820195 T C 0.265009 8.5164e-05
3:174829312 G A 0.776482 -6.0115e-05
3:174831378 T G 0.041753 7.8424e-06
3:174832273 A G 0.206250 3.5047e-05
3:174836401 C T 1.090075 -1.4654e-05
3:174843549 G A 0.024336 -2.1673e-05
3:174844212 T C 0.943305 -4.6979e-06
3:174844804 C T 0.037211 5.2997e-06
3:174852342 T C 0.083445 -5.7620e-07
3:174853286 C T 0.021786 -3.3148e-06
3:174861684 C T 0.531059 -3.3952e-06
3:174862543 A G 0.158411 2.3218e-05
3:174867556 A C 0.069754 -2.8573e-06
3:174868754 A G 0.025247 6.7830e-06
3:174869090 A C 0.046928 6.5393e-07
3:174869139 T C 0.692357 3.0220e-06
3:174874357 C T 0.070720 1.9443e-05
3:174874510 G A 0.034950 1.5898e-05
3:174875574 G A 0.185484 4.3398e-05
3:174880760 G T 0.038255 -6.3583e-06
3:174885494 C T 1.739689 7.7655e-06
3:174885822 T C 0.691976 1.8904e-07
3:174893298 A G 0.081718 2.0333e-05
3:174895840 T C 0.742164 1.3445e-06
3:174898191 T C 1.576977 -1.0268e-05
3:174903037 C A 0.666114 7.8860e-07
3:174903106 C T 0.109365 1.3693e-05
3:174910449 C A 0.030986 -1.8233e-05
3:174913272 G A 0.908113 -7.8924e-06
3:174920127 G C 0.282444 -1.4588e-05
3:174921218 A G 0.151554 7.0939e-06
3:174921450 C T 0.024506 2.7008e-05
3:174925007 A G 1.085954 -1.9286e-05
3:174926485 A G 1.213611 -1.9849e-05
3:174935101 A G 0.045048 1.8915e-05
3:174938283 A C 0.068751 1.9664e-05
3:174940266 G T 0.393400 1.4044e-05
3:174943985 A G 0.085672 4.6292e-06
3:174948475 T C 0.062312 -1.0069e-05
3:174949685 C T 1.819167 1.5694e-05
3:174950221 G T 0.303312 1.5836e-05
3:174951029 C T 1.061907 -2.7647e-05
3:174951756 C T 1.426209 -8.4442e-06
3:174956605 G C 0.054713 1.6837e-06
3:174961387 C T 0.746897 3.0415e-05
3:174972737 G A 0.137105 1.1723e-05
3:174973897 G A 0.412385 2.2373e-05
3:174976181 A G 0.037384 1.5946e-05
3:174979016 C A 0.447077 -1.8875e-05
3:174979222 G C 0.058746 2.8955e-05
3:174980057 T C 0.948911 2.1942e-05
3:174981236 G A 0.039023 8.5928e-06
3:174981935 G A 0.586660 3.4887e-05
3:174992869 G A 1.790350 -1.4389e-05
3:174994513 G A 0.100965 -4.6069e-07
3:174995579 T C 0.314541 3.1376e-05
3:174997395 C A 0.818137 5.5783e-06
3:175009714 C T 1.603642 -6.7346e-06
3:175010282 C T 0.137689 -5.2994e-05
3:175013291 A G 1.054482 -4.8789e-06
3:175014005 C G 0.337973 1.5873e-05
3:175023203 A G 0.502732 2.8350e-05
3:175029547 G A 0.409719 6.8935e-06
3:175030191 G A 0.068568 1.2355e-05
3:175034319 A G 0.282705 4.1603e-06
3:175044568 T C 0.039176 1.1925e-05
3:175044611 C T 0.317605 -1.3197e-05
3:175045582 C T 0.084424 -1.8091e-05
3:175049294 G A 0.340332 2.0889e-05
3:175053884 C T 0.192440 -2.7771e-05
3:175055759 G T 0.965488 -5.0916e-05
3:175057090 T C 0.111069 5.0598e-05
3:175061922 T C 0.772480 -6.6092e-06
3:175061955 T G 0.876994 -1.1710e-05
3:175062899 T C 0.142561 5.4287e-05
3:175063195 G A 1.841215 1.7620e-05
3:175065208 T C 0.290552 -1.7129e-05
3:175066460 G T 0.367687 4.7715e-06
3:175069556 G A 0.229933 -1.1529e-05
3:175070188 A G 1.139335 1.5206e-05
3:175070813 G A 0.061856 -4.3813e-06
3:175071688 T G 0.020498 8.7461e-06
3:175073905 C G 0.619169 -3.5897e-06
3:175096546 T G 0.635046 1.3659e-05
3:175101319 T C 0.461400 5.8278e-06
3:175109345 T C 0.288992 -1.3028e-05
3:175112637 T C 0.225646 3.6642e-05
3:175113411 G A 0.168060 -8.3518e-06
3:175113598 A C 0.466979 9.7817e-06
3:175114295 G T 0.200328 1.2776e-05
3:175116207 T C 0.296006 -7.2458e-06
3:175118721 A G 1.592099 -2.2427e-06
3:175120825 C T 0.071080 -5.3174e-06
3:175121769 G A 0.304376 -2.9988e-06
3:175130007 T C 0.307732 -1.3024e-05
3:175142399 C T 0.207597 -1.6233e-05
3:175144553 T C 1.572353 -3.3383e-06
3:175170335 T C 0.103083 -9.6689e-07
3:175180268 G A 0.052735 2.6394e-05
3:175181067 C T 0.054282 2.3476e-05
3:175182313 T C 0.071277 -7.3786e-06
3:175182690 C T 0.158639 -1.7235e-05
3:175189447 A G 1.260596 7.7896e-06
3:175194045 T C 1.528074 -1.7722e-05
3:175198019 A G 1.313814 -4.4607e-06
3:175204592 C T 0.139906 6.5490e-06
3:175207229 A G 0.043225 2.2446e-05
3:175207871 G A 0.073671 -2.3618e-06
3:175210094 T C 0.031554 -1.5985e-05
3:175211606 A G 0.226768 -2.2933e-05
3:175212364 C T 0.134749 6.9012e-06
3:175217041 T C 0.172201 1.0310e-05
3:175231879 G A 0.072505 -1.1674e-05
3:175237536 C T 0.262929 -2.8206e-05
3:175238520 G A 0.025607 2.3795e-05
3:175240642 C T 1.882149 7.4986e-07
3:175241392 G A 0.035589 -1.3819e-05
3:175242041 G A 0.133766 2.7576e-05
3:175245827 G T 1.564911 -4.9615e-06
3:175253633 A G 0.143388 -1.6022e-05
3:175253706 C T 0.032380 -2.0217e-05
3:175258081 T C 1.874074 -1.5256e-06
3:175263907 G A 0.580289 2.4335e-05
3:175263937 C T 1.412092 3.4670e-05
3:175276527 C T 0.115060 5.9502e-05
3:175281578 A C 0.324074 -6.5274e-05
3:175291641 A G 0.063594 -2.3027e-05
3:175295677 A G 0.033628 2.0018e-05
3:175308240 A G 1.529094 4.3841e-05
3:175314577 C G 0.069322 -1.8333e-05
3:175319437 G A 1.530733 3.4408e-05
3:175322831 C T 0.033349 1.6559e-05
3:175323076 A G 0.038812 1.7412e-06
3:175326226 T C 0.040652 6.2582e-06
3:175333168 C A 0.058569 -2.2362e-06
3:175338214 T C 0.027477 -2.0023e-05
3:175345143 G C 1.590206 6.4656e-06
3:175350599 G A 0.351732 -4.5271e-06
3:175350835 A G 0.029228 -1.3650e-05
3:175360269 T G 0.041845 -2.3327e-05
3:175361840 A G 0.405068 -4.1530e-06
3:175363084 G C 0.080219 -5.4471e-05
3:175366158 T G 0.039666 8.9510e-06
3:175370156 T C 0.100077 1.2554e-06
3:175376169 T C 0.040312 1.1248e-05
3:175389857 C T 0.102403 -9.6284e-07
3:175391486 T C 0.056151 6.1815e-07
3:175403905 C T 0.333533 -2.2770e-05
3:175405143 G A 0.041634 -3.9454e-06
3:175410086 C T 0.059786 -7.0707e-06
3:175410177 A G 0.119857 -1.5046e-06
3:175414327 C T 0.444670 2.5681e-05
3:175422158 T C 0.059082 5.0273e-07
3:175423604 A C 0.042151 1.8178e-05
3:175426387 A G 0.123169 3.0930e-05
3:175427140 G A 0.038942 4.9467e-06
3:175430152 A G 0.425053 1.9790e-05
3:175440985 T C 0.272084 -2.2626e-05
3:175448826 A G 0.287496 8.5946e-05
3:175455116 G A 0.190189 -2.2877e-05
3:175457885 A G 0.495932 2.3629e-05
3:175458339 A G 0.076238 1.8631e-05
3:175461357 T C 0.029548 -7.1959e-06
3:175463476 T C 0.112612 1.0592e-05
3:175465334 C T 0.039482 5.8889e-06
3:175469314 A G 0.046221 -3.9317e-06
3:175473047 C T 1.869284 2.2905e-06
3:175488624 A G 0.187816 -2.7273e-05
3:175491619 A G 0.040618 7.3079e-06
3:175497115 G C 0.099713 -5.0937e-07
3:175499359 A G 0.068976 1.1025e-05
3:175505765 A G 0.104834 -4.9534e-06
3:175507453 G T 0.492332 -2.0584e-05
3:175508949 G A 0.045065 -2.0266e-05
3:175510641 C G 0.086791 3.6374e-06
3:175510677 T G 1.028392 -6.4045e-05
3:175514007 C T 0.039605 8.9666e-06
3:175516157 C T 0.192651 -3.2661e-06
3:175520736 C T 0.135738 -1.4924e-05
3:175521611 G A 0.550438 -2.6606e-05
3:175526024 T C 0.027188 -1.4284e-05
3:175535210 G A 0.042352 1.9006e-05
3:175540277 G C 0.129084 -1.9132e-05
3:175542154 G A 0.109753 -1.6521e-06
3:175545048 G A 0.725084 -8.1223e-06
3:175548003 A G 0.076156 9.1766e-06
3:175548918 G A 0.176250 -1.6399e-05
3:175554379 A G 0.392214 -2.0997e-06
3:175555183 A G 0.210507 1.0872e-05
3:175557419 A C 0.090248 -2.0936e-05
3:175559904 A G 0.033781 -7.9143e-06
3:175566096 A G 0.030561 1.6002e-05
3:175570090 T A 0.819660 -9.7463e-07
3:175572266 G T 0.032190 -2.5176e-06
3:175579689 G A 0.492869 -2.2206e-05
3:175585828 A G 0.056063 2.1420e-06
3:175587243 A C 0.195089 -3.8955e-06
3:175592850 T G 0.488551 -5.5095e-06
3:175603539 T C 0.090411 -7.4970e-06
3:175610531 T C 0.622525 -2.1596e-05
3:175613186 A C 0.399064 1.5700e-07
3:175616591 G A 0.047387 1.2532e-06
3:175630821 T C 0.174962 6.8803e-06
3:175632046 A G 0.817763 -1.8224e-05
3:175646859 A G 0.045976 2.2254e-05
3:175650484 C T 0.059956 -1.5414e-05
3:175657425 T C 0.262595 1.7090e-05
3:175658506 C T 0.873819 -7.1945e-06
3:175668834 T C 0.707700 -9.4927e-06
3:175669533 C A 0.648713 -1.9150e-05
3:175669896 A C 1.224014 -5.1668e-06
3:175670023 T C 0.359082 -7.0583e-06
3:175670278 A G 0.161458 2.9009e-05
3:175670498 T G 0.028484 1.3934e-05
3:175671399 C T 0.055390 1.4399e-05
3:175678257 A G 0.082983 -1.7733e-05
3:175678538 T C 0.508277 4.8978e-05
3:175681864 T C 1.347414 4.1001e-05
3:175683021 T C 0.092094 -1.1302e-06
3:175683494 T C 0.027488 -1.2931e-05
3:175696130 G A 0.030884 1.7707e-05
3:175696848 G T 0.629583 2.5935e-05
3:175721986 C T 0.036412 -1.1822e-05
3:175722327 T C 0.065416 1.7820e-05
3:175722589 C T 1.972373 -1.1077e-05
3:175741141 T C 0.046244 -3.6881e-05
3:175759202 T C 0.033444 1.7678e-05
3:175777096 T C 0.081830 -1.0430e-05
3:175788974 C T 0.307582 3.7828e-06
3:175790297 T C 0.496517 3.6612e-05
3:175797468 T C 0.050933 1.0001e-05
3:175802738 G A 0.036439 -1.0224e-05
3:175813416 C T 0.111599 -8.5753e-06
3:175821050 C A 0.678649 -1.4238e-05
3:175821681 C G 0.063556 6.5044e-07
3:175821930 T C 0.022959 8.9819e-06
3:175831874 A G 0.210888 -7.8225e-06
3:175832014 C T 0.350844 -1.3190e-05
3:175851939 C T 0.067432 1.6382e-05
3:175861534 T C 0.691075 -1.9924e-05
3:175861931 A G 0.247738 -2.3158e-05
3:175862678 C A 0.372298 -1.2311e-05
3:175863722 G T 0.039363 -6.3445e-06
3:175864210 C G 0.105717 -5.7682e-06
3:175865678 C T 0.035763 -9.4773e-06
3:175873024 C T 0.286707 7.2848e-06
3:175915134 G A 1.896632 6.0237e-06
3:175928749 C T 0.275705 2.7464e-06
3:175951812 C A 0.087732 -2.3539e-05
3:175953943 G A 0.060462 2.1810e-06
3:175985100 T C 0.483747 -2.9687e-06
3:175987027 G A 0.022582 1.2873e-05
3:176002101 C A 0.072603 -1.3846e-05
3:176007583 A C 0.300194 -4.5630e-06
3:176010813 G A 0.424733 -7.7014e-06
3:176012902 C A 0.058389 3.0457e-06
3:176014384 G A 0.037068 -1.5659e-08
3:176014515 G A 0.071087 7.6541e-06
3:176014691 T C 0.990290 1.7361e-05
3:176014901 C A 0.034348 1.7145e-05
3:176021720 A G 0.082391 -6.6032e-06
3:176022304 T C 0.327396 1.4114e-05
3:176022365 C T 0.127752 5.8200e-06
3:176022490 G A 0.041573 -2.2517e-05
3:176025798 T C 0.035821 -2.5023e-05
3:176025976 G A 0.070417 1.3397e-06
3:176029989 T C 0.246236 -2.3440e-06
3:176030096 T G 1.217500 1.0493e-06
3:176031979 G T 0.025788 3.6297e-06
3:176033638 A G 0.302564 3.3887e-05
3:176037418 G A 1.150857 2.8197e-05
3:176048311 T G 1.053404 2.1946e-05
3:176060247 T C 0.049631 4.9707e-06
3:176065446 G A 1.700272 -4.7099e-05
3:176076289 C T 0.098489 7.0883e-06
3:176077506 C T 1.602391 -4.6234e-05
3:176093056 G T 0.070169 2.6231e-05
3:176095237 T G 0.052544 2.4235e-06
3:176096919 A G 0.781262 -4.0300e-05
3:176106766 G A 1.700499 -4.9754e-05
3:176113831 T C 0.025264 -1.1606e-05
3:176121581 C A 1.533293 -6.4733e-05
3:176123011 A G 0.066749 -1.1075e-05
3:176123693 T C 0.101787 5.5683e-06
3:176123761 C T 1.918686 -1.3236e-05
3:176132979 G A 0.023931 -3.1769e-06
3:176134495 A G 0.027902 -6.7741e-06
3:176137683 G A 0.032659 5.2695e-06
3:176139848 G C 0.170950 4.2665e-06
3:176147392 T G 0.027430 1.0853e-05
3:176150775 T C 0.192518 -2.6240e-06
3:176153637 C T 0.091282 -1.2763e-06
3:176159192 C T 0.442252 -5.4218e-05
3:176181637 A G 0.337364 -3.8642e-06
3:176186755 A G 0.191216 -1.2931e-07
3:176186860 A C 1.807291 -4.7723e-05
3:176190237 T G 0.025675 7.9041e-06
3:176206246 G T 0.150860 3.3136e-05
3:176207028 T C 0.306569 -4.5639e-05
3:176207737 C T 0.898702 8.3137e-06
3:176210523 C T 0.946562 -1.9259e-05
3:176210561 A G 0.203119 1.5846e-05
3:176214976 A G 0.503351 -2.6526e-05
3:176216331 G A 0.180408 2.1276e-06
3:176233508 A G 1.579143 -7.6315e-06
3:176235403 G A 0.085132 9.3894e-06
3:176237200 T C 0.809831 4.7207e-06
3:176242051 T C 0.149946 1.2752e-05
3:176243614 T C 0.776530 2.4000e-06
3:176245042 T G 1.510490 -1.8112e-05
3:176249183 A G 0.082626 1.9584e-05
3:176252266 T C 0.030078 1.0681e-05
3:176253069 A G 0.430105 -1.5026e-05
3:176257476 G A 0.208987 -8.5065e-06
3:176260376 A G 0.065766 -6.8383e-06
3:176270078 C G 0.565475 -1.9861e-06
3:176270796 A G 0.051178 3.4415e-06
3:176270961 G A 0.427749 1.6679e-05
3:176271598 T C 1.165065 -3.1806e-06
3:176277934 C T 0.034359 1.6080e-05
3:176278204 C T 0.038768 1.4509e-05
3:176279847 A G 1.421173 -2.5749e-05
3:176287765 C T 0.058280 8.8103e-06
3:176290696 C T 0.152530 -3.2875e-06
3:176303361 T C 0.036694 -1.1205e-05
3:176304885 A G 0.038989 1.2819e-05
3:176312666 T C 1.607514 -2.0992e-05
3:176317989 G A 0.028293 2.7725e-06
3:176320349 T C 0.938371 -1.2450e-05
3:176322809 A G 0.054659 1.1094e-05
3:176328003 A G 0.725662 -2.4054e-05
3:176338320 T C 0.022826 -6.0484e-06
3:176338515 C T 0.053867 2.1525e-05
3:176338667 C T 0.040108 -1.0024e-05
3:176339360 C T 0.053948 8.9268e-06
3:176339645 C T 0.346789 -8.9021e-07
3:176341415 T A 0.137428 -1.7166e-05
3:176343087 A G 0.261225 -3.2042e-06
3:176348796 G A 0.043926 -1.6714e-05
3:176350569 T C 0.047781 1.1195e-05
3:176361644 G A 0.088270 -2.1408e-05
3:176363592 G C 0.042569 -5.8258e-06
3:176373380 C T 1.382143 -5.4529e-06
3:176373507 T C 1.633594 -1.1244e-05
3:176383662 A G 0.119783 -1.6088e-05
3:176390834 G A 1.970469 2.1433e-06
3:176393132 C A 0.445934 3.3910e-07
3:176399275 T C 0.636039 2.4924e-06
3:176404026 T C 0.105741 -1.4352e-05
3:176404814 T C 0.028358 2.8897e-05
3:176407911 C T 0.435922 -2.2242e-05
3:176408086 A C 0.149014 1.9153e-05
3:176408205 T C 0.338163 -1.4235e-05
3:176415431 T C 0.050508 -5.2010e-06
3:176415444 A G 0.026519 1.4366e-05
3:176417139 A G 0.165116 8.6429e-06
3:176422652 T C 0.164392 9.5159e-06
3:176429890 G T 0.047183 1.5001e-06
3:176430039 G A 0.245406 -3.3406e-05
3:176434070 C A 0.027940 -9.6971e-06
3:176434664 C T 0.073766 -3.9675e-06
3:176436662 T C 0.670945 8.2355e-07
3:176436816 G A 1.739244 1.8106e-05
3:176438369 T C 0.063798 1.3178e-05
3:176441081 A G 0.052408 -3.4013e-05
3:176444421 T C 0.504336 -5.3939e-06
3:176455780 T C 0.022072 -1.0642e-05
3:176457749 T C 0.080620 3.0180e-06
3:176458029 C T 0.040852 -1.9782e-05
3:176468053 A G 0.139675 -9.3637e-06
3:176469283 C T 0.066769 7.1775e-06
3:176471635 C T 0.784767 5.1321e-06
3:176472048 T C 1.365750 5.1296e-06
3:176474949 A C 1.933129 2.5053e-06
3:176477852 C T 0.641285 1.0189e-05
3:176478037 T C 0.077373 7.6114e-06
3:176485418 G A 0.307514 -8.6420e-06
3:176487780 C A 0.077938 -7.2396e-06
3:176491059 C T 0.136540 -8.7614e-06
3:176493905 A G 0.083850 -6.3849e-06
3:176495125 T C 1.797170 3.0890e-06
3:176495313 A G 0.061649 -2.3600e-05
3:176503415 C G 0.564374 -2.7123e-06
3:176507189 A C 0.129717 9.7558e-06
3:176507796 A G 1.246290 -2.0646e-05
3:176514146 A G 0.047944 1.9566e-05
3:176515103 A G 0.425420 -8.8869e-06
3:176515906 T C 0.032876 -1.4404e-05
3:176525744 T C 0.112004 -5.8282e-06
3:176541588 C A 0.027239 -4.6720e-06
3:176543287 C T 1.780994 -2.6211e-05
3:176551660 A G 0.047509 7.7504e-06
3:176554125 A G 0.037272 6.2458e-08
3:176557403 A G 0.031292 -9.6108e-06
3:176557711 C A 0.676990 -1.2961e-05
3:176568187 A G 1.466105 1.4482e-06
3:176571410 T C 1.205863 5.3671e-06
3:176575416 G A 0.033481 -4.8493e-06
3:176577310 T C 1.818987 3.2560e-05
3:176577531 G C 0.852951 4.0212e-05
3:176595761 C A 0.294496 -1.0864e-05
3:176606596 C T 1.103232 4.4784e-05
3:176616563 C A 1.818392 3.3964e-05
3:176619469 C T 0.103100 -4.9487e-06
3:176619715 A G 0.173796 -7.3782e-06
3:176621777 C T 1.106472 3.8904e-05
3:176627095 C T 0.943475 6.4131e-05
3:176627808 A G 0.027872 4.8627e-06
3:176632671 G A 0.034022 -7.0748e-06
3:176632996 A C 0.096317 -3.0297e-06
3:176638068 C T 0.634805 -6.6686e-06
3:176644946 T C 0.131342 2.3773e-05
3:176652343 T G 1.538127 4.2691e-05
3:176652935 C G 1.127847 1.5236e-05
3:176656420 A G 0.020817 1.4196e-05
3:176656996 A C 0.040981 -4.2323e-06
3:176664305 A G 0.104745 -5.6667e-06
3:176665274 G C 0.037384 1.9371e-05
3:176665974 C A 0.925449 3.4933e-05
3:176666749 C T 0.394991 -4.9926e-06
3:176666788 G A 0.036990 -1.4613e-05
3:176667085 G A 0.210143 9.4278e-06
3:176667289 C T 0.290729 -1.0458e-05
3:176667444 T C 0.046836 5.2799e-07
3:176672414 G A 0.093162 -4.3162e-06
3:176683337 A G 0.444955 -2.6514e-05
3:176683398 T C 0.081150 9.7180e-06
3:176683434 C T 0.298358 -4.0845e-06
3:176685942 T C 0.060126 -3.4767e-06
3:176686874 A G 0.206434 -6.7836e-06
3:176688676 T G 1.813676 1.2793e-05
3:176692911 A C 1.365855 4.3969e-05
3:176694566 G A 0.048526 2.1281e-06
3:176702024 T C 0.053350 3.2802e-07
3:176703372 T C 0.347217 1.1486e-05
3:176706318 C A 0.438815 1.1181e-05
3:176720263 T C 0.051759 -2.0430e-05
3:176723047 T C 0.336372 1.0911e-05
3:176739694 C T 0.228053 -4.6653e-07
3:176750517 T C 0.025767 7.8618e-06
3:176754939 C T 0.032727 -1.3210e-05
3:176756230 A G 0.220448 3.7749e-06
3:176765269 C T 0.404643 2.5357e-06
3:176771719 C G 0.036810 -3.6356e-06
3:176773283 C T 0.020889 -1.1554e-05
3:176779563 G A 0.061588 2.9920e-06
3:176785767 A C 0.416176 -7.4697e-07
3:176787164 T C 0.642716 1.1378e-06
3:176792147 T G 0.029364 -3.1469e-05
3:176792166 A G 1.847141 2.6277e-05
3:176819685 C T 0.029402 -4.5862e-06
3:176827927 C T 0.213346 2.4147e-05
3:176828882 A C 0.090694 -1.6274e-05
3:176834399 T C 0.127677 -1.0993e-05
3:176834661 T G 0.110552 -6.5031e-06
3:176837749 A G 0.841147 2.7238e-06
3:176841706 G A 0.034705 -7.6053e-06
3:176842040 T C 0.037058 -4.2021e-06
3:176849943 T C 0.044473 1.2209e-05
3:176859444 T C 1.326152 -3.7032e-05
3:176860200 A G 0.117981 1.4382e-05
3:176863040 C T 0.092608 1.1206e-05
3:176865250 T C 0.130832 -1.5317e-05
3:176865688 G T 1.044136 -6.2067e-07
3:176868404 C T 0.060452 2.7787e-07
3:176869025 G A 0.052721 1.4650e-07
3:176877693 G T 0.051518 -2.3402e-05
3:176878382 G A 1.944919 -1.2274e-07
3:176881980 A C 0.076374 -1.1991e-05
3:176887272 C T 1.147899 -3.0333e-06
3:176887833 C T 0.024513 -1.1778e-05
3:176897414 G C 0.195514 8.8492e-06
3:176906492 T C 0.051416 -1.6097e-05
3:176908573 C T 0.050814 -1.0891e-05
3:176909408 C T 1.144013 3.4740e-07
3:176911974 C T 0.050039 -6.9728e-06
3:176917320 T C 1.092791 -7.9185e-07
3:176917393 G T 0.180711 1.5323e-05
3:176919306 G T 1.085822 -3.2614e-06
3:176923441 T C 1.055495 1.1904e-06
3:176927519 T C 0.435517 -2.1001e-05
3:176928828 G A 0.029691 1.8053e-05
3:176938815 T G 0.171256 -5.8296e-06
3:176939815 C T 0.047400 -1.5844e-05
3:176941110 A G 0.690575 1.8984e-05
3:176941772 C A 0.910007 6.4020e-06
3:176948728 T C 0.028246 2.4823e-05
3:176958413 T C 0.041134 -6.8130e-07
3:176961187 G A 0.245369 -3.3979e-06
3:176964714 A G 0.141742 1.4355e-05
3:176971012 A G 0.031850 2.2088e-06
3:176980217 G A 0.236073 5.2646e-06
3:176980464 A C 0.025890 9.0416e-06
3:176984823 G A 1.067265 7.2007e-06
3:176988310 A C 0.926115 6.8521e-06
3:176992939 C T 0.111824 1.3076e-05
3:176995333 A G 0.068357 -1.4154e-05
3:177000903 C G 1.179116 5.1470e-05
3:177008640 C T 0.067639 1.0952e-05
3:177009986 G A 0.242343 2.9942e-05
3:177015033 C T 0.089759 7.2649e-06
3:177018686 T C 0.067347 1.2256e-05
3:177025266 T C 0.178552 -7.6118e-06
3:177040528 G T 0.057647 -6.6022e-06
3:177041836 T C 0.132059 1.5575e-06
3:177048404 G T 0.033213 -2.4012e-06
3:177054079 C A 0.099258 -4.8437e-06
3:177057139 G A 1.124019 3.3317e-05
3:177062026 G A 0.081490 1.8277e-05
3:177063060 A G 0.103426 1.1936e-05
3:177063418 G T 0.023489 5.0704e-06
3:177063954 C T 0.149133 1.6914e-05
3:177067339 C T 0.225391 2.1425e-06
3:177068088 G A 0.769740 -2.2971e-06
3:177068277 A G 0.030507 -1.5723e-05
3:177070706 C T 0.043032 1.8903e-05
3:177072468 A C 0.050586 -9.0052e-06
3:177075027 T C 0.032336 -1.7556e-06
3:177076216 C T 0.314847 6.0735e-06
3:177080087 A G 0.130312 1.7754e-05
3:177081608 A G 1.196792 2.0672e-05
3:177087819 C T 0.052150 -7.9143e-06
3:177089376 A G 0.116104 -5.1615e-06
3:177093024 C A 0.030095 4.0143e-07
3:177096201 A G 0.098598 -4.2152e-07
3:177101312 T C 1.021473 1.1066e-05
3:177104005 T C 0.051711 -1.7200e-05
3:177104471 A G 0.321776 7.2378e-06
3:177113056 T C 0.417576 7.6101e-06
3:177114498 T C 0.157901 1.3343e-05
3:177116140 T C 0.151064 1.2274e-05
3:177116302 A G 0.049284 -4.6650e-06
3:177119143 G T 1.347006 4.7596e-05
3:177124371 T C 0.240490 -3.2149e-05
3:177127074 A G 0.235533 -4.3589e-06
3:177129818 C A 0.072035 6.2172e-06
3:177137104 A G 0.049546 1.1637e-06
3:177138016 T C 0.049223 -1.2019e-05
3:177139457 G A 1.411423 -3.7251e-05
3:177142079 C A 0.101556 -2.5431e-06
3:177142381 A G 0.048808 7.8503e-06
3:177142771 G A 0.068476 -4.8063e-06
3:177144576 C T 0.074538 -1.1671e-05
3:177145416 T C 0.553739 1.4287e-05
3:177157650 A G 0.081603 9.8451e-06
3:177158686 G A 0.270096 -1.2547e-05
3:177158757 G A 1.216287 -1.2653e-05
3:177161342 T C 0.208266 -1.7743e-05
3:177170475 A G 0.329188 -8.7850e-07
3:177170859 G A 0.741460 -7.3914e-06
3:177171169 G A 0.029113 1.4098e-05
3:177175735 C T 1.061132 1.4541e-05
3:177176516 A G 0.458391 1.6645e-05
3:177177800 G A 0.286319 7.2556e-06
3:177179906 C A 0.148810 1.8328e-05
3:177179941 C T 0.069805 3.0154e-05
3:177180755 A G 0.375289 -2.8274e-06
3:177189506 C T 0.070693 -1.6980e-05
3:177190673 A G 0.080090 -1.4544e-06
3:177198248 G T 0.389728 8.0803e-06
3:177209504 A C 1.211479 -3.0324e-06
3:177210820 T C 0.531617 -9.5144e-06
3:177212302 G A 0.299681 -8.9890e-06
3:177214656 C T 0.207733 -4.0802e-06
3:177218025 A G 0.260426 1.4102e-06
3:177221507 T G 1.394604 1.7805e-06
3:177223930 T C 0.083993 2.5548e-05
3:177224309 T C 0.498883 3.3254e-06
3:177231890 C A 0.207556 -8.6776e-06
3:177232808 A G 0.036004 -2.0063e-05
3:177241274 C T 0.432243 4.1629e-06
3:177259621 C G 1.608575 3.2313e-06
3:177260157 C G 0.070057 3.0923e-05
3:177264970 T C 0.153029 -1.9718e-05
3:177267601 A G 0.088382 4.4745e-06
3:177268890 A C 0.044204 1.2108e-06
3:177269376 C T 0.328147 1.8465e-06
3:177269518 G A 0.578609 -1.8300e-05
3:177274280 A G 0.030500 -1.7529e-05
3:177275721 A C 0.070829 3.4957e-06
3:177284964 C T 0.210446 1.2386e-05
3:177288324 C A 0.112908 -7.9391e-06
3:177290461 T C 0.758147 -8.8610e-06
3:177291697 G A 0.290413 7.6636e-06
3:177293082 G T 0.090626 1.2257e-05
3:177294081 A G 0.778794 -1.6618e-06
3:177300246 G A 0.091272 7.0191e-06
3:177306170 A G 0.045908 8.5731e-06
3:177307642 G A 0.783788 -3.0606e-06
3:177308889 T G 0.591624 -1.0014e-05
3:177318017 C T 0.063577 -8.5680e-07
3:177320405 A G 0.092839 -4.8862e-07
3:177322867 C T 1.175618 -2.4717e-06
3:177323907 C T 0.054805 -2.0143e-05
3:177326538 C T 0.114261 -6.1878e-06
3:177332798 C A 0.060092 -2.8750e-06
3:177335534 G A 0.665434 -8.9688e-08
3:177337292 T C 0.214372 -1.9830e-05
3:177338640 T C 0.037119 8.2923e-06
3:177338917 A G 0.232085 3.1370e-06
3:177344643 C T 0.077492 -1.0927e-05
3:177349659 C T 0.203065 -3.6517e-06
3:177350095 G C 0.188313 1.2089e-05
3:177351129 G T 0.029935 -1.3306e-05
3:177351829 A G 0.048430 6.1751e-06
3:177355001 G A 0.922079 3.7305e-06
3:177359867 T C 0.030745 -1.0672e-06
3:177359909 A G 1.726202 1.7186e-05
3:177360569 A G 0.053799 -1.9265e-05
3:177366578 T G 1.136550 -4.9652e-06
3:177367351 G A 0.217170 -1.2277e-05
3:177390471 A G 0.158415 -2.3488e-06
3:177396058 G A 0.870902 4.4734e-06
3:177397042 A G 0.131352 1.1880e-05
3:177398058 A G 0.367891 -1.1449e-05
3:177400042 G T 0.028841 -1.8799e-05
3:177406600 C T 0.068316 4.4843e-06
3:177410388 T G 0.485695 1.1114e-05
3:177421455 G A 0.379682 -7.8540e-06
3:177435752 A G 0.449457 -1.1330e-06
3:177438566 A G 0.671744 9.9343e-06
3:177455277 A G 0.703984 6.2904e-07
3:177461096 G T 1.902881 8.9095e-06
3:177465759 T C 0.042073 -5.1520e-06
3:177467569 G A 0.513900 -9.7956e-06
3:177477967 C T 0.381756 -1.3280e-05
3:177480584 C A 1.790136 6.3450e-06
3:177484461 G A 0.170018 3.9284e-05
3:177491861 C G 0.557143 1.6677e-05
3:177494793 G A 1.944263 2.0270e-05
3:177501665 G A 0.045194 -2.0201e-05
3:177501743 A G 0.412001 3.2495e-06
3:177510541 A G 0.232946 5.7366e-06
3:177517477 G C 0.917840 6.5323e-08
3:177525555 A C 1.725577 -3.2876e-05
3:177528689 A G 0.298032 -3.3799e-05
3:177529867 C A 0.275501 -7.9502e-06
3:177535530 A G 1.343175 1.5942e-05
3:177544721 T C 0.050266 -6.5986e-06
3:177545292 T C 0.118572 -1.3617e-05
3:177547836 T G 0.103229 3.0654e-05
3:177551134 C T 0.117947 2.9767e-05
3:177552699 C T 0.121731 1.9945e-05
3:177567890 G A 1.025437 2.1057e-05
3:177570355 C T 0.033617 3.3029e-06
3:177590636 C T 1.554341 2.6446e-06
3:177593806 A G 0.048196 -2.0089e-05
3:177594018 A G 0.034161 3.7444e-06
3:177594050 A C 0.035987 -3.2435e-05
3:177595818 A C 0.121618 3.8443e-06
3:177596346 A G 0.055451 -1.6126e-05
3:177596989 A G 1.284708 1.7885e-05
3:177600233 A C 0.083724 1.0122e-05
3:177622584 T C 0.672617 -8.5089e-06
3:177623760 A G 0.033764 -2.8997e-05
3:177633940 G T 0.055448 -2.7076e-06
3:177642059 A G 0.703743 -5.3832e-06
3:177642323 T G 0.063920 -1.5550e-05
3:177646644 G A 0.043110 2.3156e-06
3:177653181 T C 0.451622 -8.8650e-06
3:177664059 T C 0.034049 -1.9898e-05
3:177664238 T C 0.042015 -1.6436e-05
3:177669644 A C 0.048862 -1.8490e-06
3:177674276 A G 0.092288 -6.1376e-06
3:177677315 G A 0.021616 1.7081e-05
3:177691116 A G 0.031401 3.1299e-06
3:177698863 G A 0.074218 4.6060e-06
3:177700376 A C 0.079257 5.0944e-06
3:177703195 C A 0.522910 9.2406e-06
3:177712676 C T 0.472307 1.4001e-05
3:177718005 C A 0.255024 1.0277e-07
3:177727548 G A 0.041369 2.1842e-06
3:177736376 C T 0.039693 7.7191e-06
3:177738124 G T 0.645800 6.9819e-06
3:177739219 A G 0.054921 1.3008e-05
3:177740326 G A 0.045194 -1.4908e-05
3:177742058 C T 0.277895 -7.6823e-07
3:177743488 A G 0.200029 2.0910e-05
3:177743710 A T 0.051817 1.3946e-06
3:177743823 G A 0.432998 9.8688e-06
3:177744154 G A 0.551570 1.3635e-06
3:177744381 C T 0.461709 6.6631e-06
3:177766464 G T 0.095294 -6.9429e-06
3:177766737 C T 0.036698 -3.1420e-06
3:177771490 T C 0.055815 1.3565e-06
3:177780154 A G 0.333948 -2.5840e-05
3:177783001 T C 0.039390 -4.1251e-06
3:177785280 G A 0.719875 -3.8845e-06
3:177790649 G A 0.033934 -2.0961e-06
3:177793107 T G 0.383592 1.9323e-05
3:177796194 T C 0.025842 2.3967e-06
3:177803985 T C 0.050906 8.0754e-06
3:177806060 C T 0.458483 -3.3803e-05
3:177811032 C A 0.111249 -1.0088e-06
3:177827958 A G 0.043123 -7.3294e-06
3:177828081 G A 0.844094 5.5922e-07
3:177837221 A G 0.312128 2.2458e-05
3:177838210 A G 0.059799 -9.2174e-06
3:177839608 C T 0.051399 -3.3763e-06
3:177839912 C T 0.025777 -2.5499e-06
3:177849009 T C 0.533062 -3.5736e-05
3:177858160 G A 0.039608 1.4800e-05
3:177859851 C A 0.054224 -1.0194e-05
3:177862489 C T 0.048736 5.8842e-06
3:177874187 T C 1.846906 1.3525e-05
3:177877872 T C 0.061884 -1.1952e-05
3:177878030 C G 0.034947 -3.2916e-06
3:177887355 C A 0.039584 -3.1888e-05
3:177889924 C A 0.045343 -1.7063e-05
3:177899939 T C 0.916776 -1.5155e-07
3:177908835 C A 0.031598 -1.6667e-06
3:177909410 C T 0.034937 -1.6964e-05
3:177920162 A G 0.031775 1.3951e-06
3:177920208 A G 1.065895 1.2832e-05
3:177924961 G T 0.117603 -6.0832e-05
3:177942781 T C 0.042216 -5.8978e-07
3:177942894 T C 0.043314 -1.7379e-05
3:177957796 G A 0.032703 -1.5282e-05
3:177966162 A G 0.032295 1.4486e-07
3:177966412 G T 0.198145 2.9690e-05
3:177987724 C T 0.913454 1.3643e-05
3:177990906 T C 0.069615 8.8024e-06
3:177996133 C T 0.148919 2.2673e-05
3:178008970 T G 0.430418 -1.4101e-06
3:178010240 A G 0.125127 7.3545e-06
3:178010689 T C 0.053676 1.8974e-05
3:178021682 T C 0.107669 -9.3152e-07
3:178029490 G C 0.137577 1.2221e-05
3:178034655 C T 1.006480 2.0857e-05
3:178048262 G A 0.063767 1.0273e-05
3:178052754 A G 0.064943 5.7276e-06
3:178053444 T G 0.031989 2.0889e-05
3:178058152 T C 0.036565 -2.7441e-05
3:178072001 A G 0.941649 6.1134e-06
3:178072211 A G 0.074334 1.3071e-05
3:178089443 G A 0.029228 2.0723e-05
3:178091225 C T 0.033033 -7.4225e-06
3:178094721 T A 1.479344 2.5727e-05
3:178095781 G A 0.075884 7.8487e-06
3:178100428 A C 0.055726 1.4429e-05
3:178102416 A C 0.220540 8.4292e-06
3:178102477 T C 0.070540 -7.7796e-06
3:178102770 G A 0.071379 7.8561e-06
3:178105007 C T 0.055023 2.5989e-05
3:178112857 C T 0.088722 6.9497e-06
3:178112910 A G 0.737833 2.8965e-05
3:178119788 G C 0.111341 -6.2657e-06
3:178122115 T G 0.039839 1.5245e-05
3:178122882 A C 0.804201 -8.5933e-06
3:178123094 G A 0.139328 7.2067e-06
3:178126298 C T 0.119395 -1.6824e-05
3:178127824 G T 0.333805 -1.0157e-06
3:178135091 C T 1.353735 -1.3298e-05
3:178144791 G A 0.026247 -1.4482e-05
3:178145674 A G 0.053557 1.7249e-06
3:178146975 T C 0.132195 1.3706e-05
3:178158120 T C 0.144275 -1.0482e-05
3:178160678 T C 1.865625 -6.6416e-06
3:178164693 C T 0.064219 1.2453e-05
3:178165492 G T 1.275573 -2.6533e-05
3:178166688 T C 0.051854 -7.0569e-06
3:178173268 G A 0.997851 9.3726e-06
3:178173588 G A 0.151622 -1.3557e-05
3:178177556 G A 0.044293 1.9441e-05
3:178183370 C T 0.146502 -2.4180e-05
3:178185498 G A 0.048260 1.3716e-05
3:178196128 G T 0.054962 1.5001e-06
3:178199837 G A 1.422224 -1.9351e-05
3:178204394 T G 0.070512 -2.1664e-07
3:178205810 C A 0.441899 6.5151e-06
3:178206999 A G 0.195170 -1.8755e-05
3:178207413 G A 0.033294 6.3733e-06
3:178209053 C T 0.285415 -8.3111e-06
3:178209749 T C 0.028606 1.1179e-05
3:178210771 C T 0.042416 -4.6030e-06
3:178211001 T G 0.166415 3.1787e-06
3:178212523 A G 0.107428 1.5838e-05
3:178213002 T C 0.027284 -1.9292e-05
3:178213139 T C 0.030432 -5.1733e-06
3:178218636 T C 0.175169 -6.8789e-06
3:178223756 C T 0.945419 -4.0255e-06
3:178224356 C A 0.058623 -3.4307e-07
3:178225792 A G 0.106469 -7.0635e-07
3:178238658 C T 0.048413 -2.7393e-05
3:178239558 T C 0.271908 -2.2239e-05
3:178246531 A C 0.279465 -2.9398e-05
3:178248784 C T 0.223623 -1.4569e-05
3:178258081 C T 0.065895 -1.7469e-05
3:178264751 T G 0.543934 3.8898e-05
3:178268416 A G 0.029718 4.6463e-06
3:178269608 G A 0.273315 2.4980e-07
3:178272107 A C 0.040502 -1.6807e-05
3:178288833 T C 0.051065 -8.3777e-06
3:178290081 T C 0.622008 -2.7157e-05
3:178291630 A G 1.447015 -2.0267e-05
3:178300691 T C 0.058137 4.7672e-06
3:178341582 A G 1.276232 1.1970e-06
3:178362683 A C 1.911856 1.5504e-05
3:178364114 G A 0.295278 1.8561e-05
3:178365387 C T 0.035185 3.2000e-06
3:178368314 C T 0.175655 -2.2807e-05
3:178379662 A G 0.486161 1.2129e-05
3:178379832 T C 0.177423 -1.9707e-05
3:178390487 C T 0.073834 -7.2411e-06
3:178391127 G A 0.165874 9.8415e-06
3:178394986 A C 1.310625 6.7610e-06
3:178398587 C A 0.138553 -1.7325e-05
3:178403141 G A 0.629858 6.7661e-06
3:178409130 C T 0.058589 -5.9585e-06
3:178421275 A G 0.024713 1.5809e-06
3:178429939 T A 0.251223 -5.5551e-06
3:178449267 C T 0.075099 2.3875e-06
3:178453261 C T 0.371988 1.2662e-05
3:178455479 C T 0.025730 1.4997e-05
3:178457385 G A 0.082911 -8.1101e-06
3:178459665 C T 0.206611 -1.6671e-05
3:178460985 T C 0.093223 -7.8148e-06
3:178461407 T C 0.057270 5.7527e-06
3:178461771 T C 0.874013 -2.1863e-06
3:178470820 T C 0.043310 1.4538e-06
3:178480752 A G 0.061108 3.3800e-05
3:178511285 A G 0.064342 -5.8097e-06
3:178511724 C A 0.203408 -1.5078e-05
3:178513059 A G 0.035413 3.2681e-06
3:178513189 C T 1.252216 2.9843e-05
3:178523332 T C 0.272101 7.1684e-06
3:178523811 A G 0.042957 -6.8511e-06
3:178529856 T C 0.842299 1.2144e-05
3:178531999 T C 0.102290 -1.9789e-05
3:178535637 C G 0.085087 3.1349e-05
3:178537425 A G 1.927489 6.3124e-06
3:178540012 C T 0.280404 3.3339e-05
3:178540901 A C 0.395661 -6.5346e-06
3:178552512 G T 0.483900 2.7878e-06
3:178553756 T C 1.152241 1.8320e-05
3:178559024 G A 0.026094 9.0432e-07
3:178566917 A G 1.145591 1.6728e-05
3:178569090 A G 1.016387 6.6051e-06
3:178571183 A G 1.100366 6.4709e-06
3:178571433 A G 0.048485 1.3074e-06
3:178573422 A T 0.220020 1.1130e-05
3:178585648 C T 0.332860 6.4575e-06
3:178593959 A G 0.029527 7.1929e-06
3:178598162 A G 0.138594 -1.5911e-06
3:178606652 C T 0.034212 1.3039e-05
3:178622078 A C 0.080168 -4.6089e-06
3:178623193 T C 0.083333 1.6543e-05
3:178626203 T C 0.898267 3.1921e-07
3:178628491 G C 0.094311 2.2234e-06
3:178631131 C T 0.310125 -3.7861e-06
3:178633346 T C 0.291314 -2.7220e-07
3:178664147 T C 1.006579 -1.1899e-05
3:178667044 C T 0.191451 2.4914e-06
3:178679751 T C 0.383826 8.3933e-06
3:178682459 G T 1.315269 -8.6288e-07
3:178686777 C T 0.153451 -4.8689e-06
3:178691105 A C 0.138784 5.4797e-06
3:178695510 G A 1.496377 7.9097e-06
3:178711375 T C 1.891845 1.6464e-06
3:178714349 C T 0.250557 5.5012e-06
3:178731811 C A 0.034661 6.5954e-06
3:178739093 T C 0.142966 6.8286e-06
3:178748480 T C 1.500896 2.5212e-06
3:178772257 A G 1.116736 -8.1564e-06
3:178778512 G A 0.285857 -5.2996e-06
3:178785653 T C 0.247623 3.2514e-06
3:178794239 C T 0.111575 -6.1799e-06
3:178806461 C T 0.112337 1.3609e-05
3:178813303 A G 0.143656 2.0132e-05
3:178815528 A G 0.805741 4.9376e-06
3:178828682 T A 0.076765 -1.2200e-05
3:178835186 C A 0.154063 2.6904e-05
3:178855621 A G 0.122924 -1.0167e-05
3:178862155 T G 0.077077 -2.8329e-06
3:178868003 G T 0.027413 1.5758e-05
3:178885854 A G 0.047587 -8.1452e-06
3:178893691 A G 0.060768 1.0002e-05
3:178908580 A G 0.198526 1.9094e-06
3:178912661 A G 0.373161 2.2906e-06
3:178913006 A C 1.063441 4.5769e-06
3:178927410 G A 0.122842 -8.1651e-06
3:178939091 T G 0.102756 -1.5002e-05
3:178964578 C T 0.023833 1.0154e-05
3:178968634 T C 0.805296 6.5230e-06
3:178968660 C T 0.245579 9.0328e-06
3:178975408 C T 0.980009 -2.4296e-05
3:178977074 A G 0.124158 3.5411e-05
3:178977844 C G 1.574159 -7.6655e-06
3:178982869 A G 0.614399 3.7461e-06
3:178982969 T G 0.701067 -2.1180e-06
3:178986448 T C 0.100506 -1.0276e-05
3:178993947 G C 1.495626 3.2971e-06
3:179005976 C T 0.951838 -4.0612e-05
3:179013734 C T 0.527931 9.4444e-06
3:179015500 G A 1.880020 -5.1997e-07
3:179021500 G A 1.566917 -9.3558e-06
3:179021723 A G 0.065715 2.2435e-06
3:179040177 G A 0.340618 -9.7135e-06
3:179044310 G A 0.588285 -2.2109e-05
3:179045967 T C 0.026104 -1.0418e-05
3:179047329 G A 0.095195 7.8904e-06
3:179061586 G A 0.345473 9.5585e-06
3:179070454 T C 0.814951 -2.5210e-05
3:179075082 G A 0.465143 6.8698e-06
3:179093798 A G 1.280125 -1.8735e-05
3:179118998 T C 0.341492 8.1576e-06
3:179126981 C T 0.084713 -5.6716e-06
3:179134634 C G 0.461747 5.9828e-06
3:179135176 G T 0.445268 -5.3940e-05
3:179143941 G A 0.069305 -1.1101e-05
3:179164552 G A 0.579303 -1.1663e-05
3:179170908 G A 0.050991 4.8712e-06
3:179173620 A C 0.276321 1.1983e-05
3:179175244 T G 1.039934 -3.8591e-05
3:179177855 T C 0.576501 1.2158e-07
3:179180784 G A 0.076516 -9.5161e-06
3:179182472 A G 0.583036 -1.9424e-06
3:179185622 A G 1.063560 -1.0616e-06
3:179191165 T C 0.247956 9.5557e-06
3:179198605 C T 1.323850 2.0072e-07
3:179210590 T G 0.035443 -2.2834e-05
3:179211501 G A 0.058664 8.1841e-06
3:179224526 C G 0.076085 -4.3173e-06
3:179225729 C T 0.068173 2.3339e-06
3:179229115 A C 0.020355 6.2440e-06
3:179232184 C T 0.950944 1.6968e-05
3:179237151 C T 0.349369 -1.7849e-05
3:179239078 T C 1.269157 2.3993e-06
3:179240273 C G 0.069683 -2.9719e-06
3:179244505 C T 0.073620 -1.1240e-05
3:179246553 A G 1.194827 1.1928e-05
3:179247185 A G 0.100971 -5.0536e-06
3:179252371 G A 0.123614 -1.9898e-05
3:179252544 A C 0.978707 1.1501e-05
3:179252793 T C 0.132165 4.7299e-06
3:179253799 A G 0.193212 2.1924e-05
3:179254997 C T 0.088633 8.8268e-06
3:179294509 A T 0.030462 6.0754e-06
3:179301051 A G 0.170426 2.6426e-05
3:179322385 C A 0.147070 -1.4658e-05
3:179323020 A G 0.032380 1.8032e-05
3:179329595 A G 1.080470 5.6802e-06
3:179347245 A G 1.293626 -8.1891e-06
3:179367994 A T 1.345769 -3.8588e-05
3:179369741 C T 0.156259 2.6048e-05
3:179370059 A G 1.503799 1.1132e-05
3:179370310 T C 0.059653 -1.5884e-05
3:179371154 T C 0.300266 2.0629e-05
3:179372395 A G 0.088004 1.2436e-05
3:179372637 A C 0.030153 -2.8969e-05
3:179376062 G A 0.311373 1.4488e-05
3:179377152 C T 0.100519 1.2542e-05
3:179377311 A G 0.026270 7.5959e-07
3:179382523 T C 1.438118 7.2316e-07
3:179382582 C T 0.034189 -1.7769e-05
3:179383766 C G 0.687053 8.3300e-06
3:179383801 T C 0.033369 1.7988e-05
3:179386184 A C 0.042324 5.9356e-07
3:179386228 C A 0.185579 -2.6443e-05
3:179391562 A G 0.534534 -2.4400e-05
3:179395636 G A 0.143146 1.7431e-06
3:179396069 A G 0.755937 9.9623e-06
3:179398107 T C 1.758541 6.9138e-06
3:179404295 A G 0.111759 -2.2691e-05
3:179406205 T C 0.023241 -9.7746e-06
3:179408054 T C 0.026784 1.0101e-05
3:179417976 T C 1.891433 -1.7881e-05
3:179419433 T C 0.023955 4.6292e-06
3:179421504 C T 0.397174 -3.1458e-06
3:179425822 C A 0.154362 1.4992e-05
3:179425897 C T 0.366834 5.7681e-06
3:179438347 A G 1.911856 -2.8924e-05
3:179444215 G A 1.917272 2.1643e-05
3:179451887 A C 0.031809 4.1172e-05
3:179455796 A G 0.114866 -2.4313e-05
3:179462795 A G 0.039999 -7.9491e-06
3:179463659 C T 0.058174 -2.4297e-06
3:179465626 G A 0.908691 -9.3562e-06
3:179472647 T C 0.023955 -2.2764e-06
3:179473720 T C 0.110987 -1.7878e-06
3:179485140 T C 0.073446 2.6506e-05
3:179488011 C G 0.029170 -8.1358e-07
3:179488794 G A 0.218537 1.1065e-06
3:179496843 C G 0.100458 -3.8849e-06
3:179498890 C A 0.038078 1.6996e-05
3:179522399 C T 0.122655 6.5250e-06
3:179524009 A G 0.069033 2.1066e-05
3:179528827 G A 0.062876 9.7949e-06
3:179535160 T C 0.083245 -7.0621e-06
3:179542669 T C 0.176291 -4.6003e-06
3:179544204 T G 0.022684 5.2744e-06
3:179545382 A G 1.225112 1.8064e-06
3:179555798 C A 0.516130 6.9061e-06
3:179561298 T C 0.025397 -1.0189e-06
3:179562311 T C 0.183628 3.0106e-06
3:179570417 A G 0.774850 -3.8132e-06
3:179572615 G A 0.453876 7.6774e-06
3:179583167 T C 0.033407 1.7869e-05
3:179584429 G A 1.829400 1.8465e-05
3:179591106 T C 0.876284 1.2692e-05
3:179593000 G T 0.305851 7.6692e-06
3:179602574 G A 0.267012 2.8190e-05
3:179611833 T C 0.074052 -1.9691e-05
3:179616760 T G 0.614433 -6.3836e-06
3:179637106 T C 0.270922 2.6642e-05
3:179642352 C T 0.138111 -3.8081e-05
3:179644932 T C 0.048403 8.5743e-06
3:179647365 C T 0.563623 -8.6342e-06
3:179658214 G A 0.080647 9.7475e-06
3:179661318 A G 0.663339 -1.1340e-05
3:179667057 G A 1.051191 9.4579e-06
3:179669466 G A 0.401393 1.9574e-05
3:179673116 A G 1.313093 3.8557e-05
3:179673430 G A 0.122706 5.8281e-06
3:179680550 C A 1.403763 -6.4731e-06
3:179683072 G A 0.020443 -1.7016e-05
3:179684990 A G 0.057025 -4.7661e-06
3:179686445 C T 0.247289 2.1093e-05
3:179688325 T C 0.431182 1.2639e-05
3:179693792 A G 0.803585 1.4416e-05
3:179697599 C T 0.093298 6.7285e-07
3:179705813 A C 0.376830 1.3117e-06
3:179719219 A G 0.050572 1.1340e-05
3:179728442 C A 0.025947 1.9222e-05
3:179742737 C T 0.546042 1.8510e-05
3:179752362 A G 0.047414 2.1303e-05
3:179753005 G A 0.257329 1.1013e-05
3:179758823 T C 0.025337 -2.7951e-06
3:179764902 G A 0.327495 1.2991e-05
3:179769375 T C 0.090004 -5.0076e-06
3:179774266 A G 0.164932 -1.5727e-05
3:179777000 G T 0.370132 2.4135e-05
3:179784770 A G 0.135867 9.4493e-06
3:179795911 T C 1.564513 5.9172e-06
3:179802607 A C 0.047077 8.9729e-06
3:179818091 T C 0.131685 -2.9826e-06
3:179818133 A G 1.308666 6.6904e-06
3:179819447 C T 0.225548 -7.7897e-06
3:179826237 C T 0.048301 -1.8566e-06
3:179831733 A C 0.496092 -3.6968e-06
3:179839788 G A 0.049624 -2.6990e-05
3:179843466 C A 0.080287 2.7619e-06
3:179858595 C T 0.463794 -1.0437e-05
3:179863744 A G 0.382660 -7.9480e-06
3:179877612 A G 0.039407 -2.1107e-07
3:179885965 T C 0.384415 -1.7762e-05
3:179895144 G A 0.049314 -6.5082e-06
3:179896345 T C 0.903183 -1.7578e-05
3:179904302 A G 0.035192 -8.6892e-06
3:179909533 C T 0.473058 -1.0757e-05
3:179919876 C T 0.020579 1.0432e-05
3:179929080 A G 0.030449 4.3179e-06
3:179943804 G A 0.046088 -2.9462e-06
3:179943835 T G 0.034355 -2.5423e-06
3:179965679 T C 0.129679 4.6396e-07
3:179967830 T C 0.065266 -7.8105e-06
3:179986172 A G 0.069305 -1.1173e-05
3:179986332 C T 0.589499 -1.6654e-05
3:179993586 G A 0.289029 1.4753e-05
3:180006860 A C 0.119133 -2.7885e-05
3:180019450 C A 0.055587 3.3286e-06
3:180027409 T C 0.095627 1.1162e-05
3:180036195 G A 0.040995 -1.1619e-05
3:180036577 G T 0.029082 -4.5139e-06
3:180041990 C T 0.066616 -2.3626e-05
3:180058097 G A 0.025006 7.4880e-06
3:180071986 T G 0.578521 -3.3225e-05
3:180082985 T C 0.065855 5.5908e-06
3:180094623 C T 0.058946 6.3092e-06
3:180103268 C T 0.062285 3.0164e-05
3:180104190 T C 0.038081 6.1824e-08
3:180113738 A C 1.921019 1.7120e-05
3:180131004 T C 0.143510 2.4840e-05
3:180133949 G T 0.132318 6.8489e-06
3:180134780 A G 0.032679 -8.9788e-06
3:180146729 A G 0.068605 -1.6673e-05
3:180163534 C T 0.088487 2.3198e-05
3:180175326 T C 0.023591 -3.7615e-05
3:180193418 C T 0.099832 2.8507e-05
3:180195934 G A 0.086872 8.2198e-06
3:180199917 G A 0.280553 -1.1948e-05
3:180199945 T C 0.131900 -2.8426e-06
3:180226465 C T 0.413333 -1.9908e-05
3:180253736 G T 0.346105 -9.7485e-06
3:180269197 T G 0.026097 -2.7410e-07
3:180282599 C T 0.024520 -3.9361e-06
3:180283568 C T 0.060007 -1.7594e-05
3:180283869 T C 0.047676 -7.9141e-06
3:180284747 C T 1.035253 1.2990e-05
3:180286225 T C 0.074443 1.3205e-05
3:180286516 A G 0.053816 5.6694e-06
3:180293187 T C 0.290838 -9.8640e-06
3:180297243 A G 0.035266 -7.6678e-06
3:180309012 G T 0.037605 -2.3594e-06
3:180317553 A G 0.047920 -3.4089e-06
3:180332134 G A 0.074942 -6.0896e-06
3:180342293 A G 0.077526 2.0703e-05
3:180344433 A G 0.073137 1.0573e-05
3:180347883 T C 0.062679 1.4263e-05
3:180350754 C T 0.420861 -1.5150e-05
3:180367354 G A 0.087403 -5.0111e-06
3:180367745 A G 0.078485 1.4480e-05
3:180367865 C A 0.111280 -5.6274e-06
3:180370968 T C 0.022180 -6.9738e-06
3:180377529 C G 0.079042 -2.4774e-06
3:180401489 G A 0.085757 1.5056e-06
3:180409040 T C 0.038064 -6.4001e-06
3:180424324 G A 0.380491 -4.1072e-06
3:180435383 T C 1.046472 2.6913e-06
3:180437282 A G 0.148501 -8.2853e-06
3:180444142 T C 0.218459 -2.5509e-06
3:180456300 C T 0.034406 1.6456e-05
3:180471907 G A 0.350865 1.3087e-05
3:180475257 T C 0.094362 -1.1683e-05
3:180480576 A G 0.092047 -2.9031e-05
3:180490916 A G 0.409617 -2.0822e-05
3:180491014 A C 0.071264 -5.3513e-06
3:180496281 G A 0.048781 3.8836e-06
3:180496755 A G 0.239409 -1.8332e-05
3:180500965 C T 0.085825 5.1472e-06
3:180506546 G A 0.143693 -9.7801e-06
3:180507560 T C 0.106418 4.3123e-06
3:180523784 G A 0.829115 3.3440e-05
3:180524019 C G 0.107819 -8.6426e-07
3:180524108 G A 0.269184 -1.9760e-05
3:180531656 C G 0.144373 -2.9077e-05
3:180532727 T G 0.104446 -1.5809e-05
3:180538475 A G 0.046615 -2.4747e-05
3:180551214 T C 1.460968 7.6559e-06
3:180563228 T G 0.129295 -1.7740e-06
3:180572423 T C 0.022225 6.3576e-07
3:180572731 A G 1.148358 2.9927e-05
3:180580126 T G 0.270452 -5.1462e-05
3:180581146 T C 0.040152 2.4552e-05
3:180588178 A G 0.093944 -2.8989e-05
3:180599189 G C 0.025866 2.7543e-06
3:180605123 T A 0.426987 2.6362e-05
3:180619698 T C 0.054666 1.4228e-05
3:180631536 T C 0.031642 -1.2774e-05
3:180632315 G A 0.181707 5.6136e-05
3:180636967 G A 0.089137 1.9471e-05
3:180643587 T C 1.797139 1.1907e-05
3:180647410 T C 0.412412 -3.1480e-06
3:180647698 A G 0.074711 -2.0376e-05
3:180651922 G A 0.036779 9.3517e-06
3:180664716 G A 0.079501 -8.5277e-06
3:180666067 G T 0.037809 -8.2586e-07
3:180683365 T C 0.074765 -9.1300e-06
3:180693740 C G 0.122567 -1.2103e-05
3:180703214 T C 0.057379 3.7315e-05
3:180705102 G A 0.083989 9.0431e-06
3:180706866 A G 0.041763 -1.0962e-06
3:180713021 G A 0.411219 4.9283e-06
3:180724643 A G 0.257996 -1.3965e-05
3:180732505 A C 0.415061 9.7784e-06
3:180768320 G T 0.397412 8.8102e-06
3:180774428 A G 0.169359 5.6215e-06
3:180775134 T C 1.281040 -1.2428e-06
3:180802537 T C 0.255231 -8.8877e-06
3:180805749 G A 1.880809 1.1215e-05
3:180811583 C A 0.083245 -2.4050e-05
3:180815271 G A 0.029228 4.3334e-06
3:180849397 A T 0.081671 -1.4989e-05
3:180851204 C T 0.057644 -4.4891e-05
3:180857082 T C 0.101492 -5.0859e-06
3:180860150 A G 0.045496 1.3907e-05
3:180893020 G A 0.026083 -1.7930e-05
3:180897146 G A 0.176315 -1.9545e-05
3:180929557 C T 0.038258 6.2476e-06
3:180958933 A G 1.726324 9.8570e-06
3:180987105 C T 0.033254 -6.0561e-06
3:180996472 G A 0.158129 1.3181e-05
3:180998071 C T 0.413660 6.9458e-06
3:181003830 T C 0.054683 -4.1385e-05
3:181017033 C T 0.048719 1.1327e-05
3:181023262 T C 0.055115 1.5897e-05
3:181045873 A G 1.170185 -2.1776e-05
3:181046113 A G 0.039023 -1.2985e-06
3:181069461 G A 0.056478 -6.9935e-06
3:181073789 C T 0.062081 1.8849e-05
3:181081024 A C 0.035647 1.9085e-05
3:181102370 T C 0.078060 -2.8654e-05
3:181113861 G A 0.295183 -3.2033e-05
3:181116418 A G 0.547133 1.7607e-05
3:181116611 T C 0.064202 -6.6249e-06
3:181145908 C A 0.094019 1.5382e-05
3:181155807 A G 0.071447 -2.8965e-05
3:181156299 G T 0.055924 1.8442e-05
3:181168829 A G 0.051059 -2.0209e-05
3:181207851 A C 0.988192 6.2990e-06
3:181212727 C T 0.091360 -4.6256e-06
3:181213106 C T 0.047135 1.5763e-05
3:181218805 T C 0.096905 1.1798e-05
3:181222668 C A 0.604383 2.2697e-05
3:181224832 G A 0.038721 6.2236e-06
3:181243919 C T 0.924755 -1.5005e-05
3:181249180 T C 0.048821 1.7838e-05
3:181251296 A G 0.058559 -6.0464e-06
3:181252640 G A 0.074698 -6.7545e-06
3:181256254 G A 0.626431 5.8121e-05
3:181278496 T C 0.205050 -1.7410e-05
3:181280297 A G 0.182931 -1.2986e-05
3:181282298 C T 0.045071 -3.7437e-06
3:181287811 G A 0.034148 1.5796e-05
3:181290492 T C 1.868369 5.8724e-06
3:181301434 C A 0.237056 -1.5032e-05
3:181309561 C A 0.563470 -5.3768e-06
3:181310372 A G 0.177148 9.1376e-07
3:181324494 G A 0.241993 -2.3858e-05
3:181328764 A G 0.065719 -2.0977e-05
3:181329682 C T 1.613015 -9.2640e-06
3:181331542 G A 0.132178 -4.6987e-06
3:181331916 A C 0.049940 -1.2876e-05
3:181334376 T C 0.110494 -2.0307e-05
3:181336751 T C 0.035266 -3.8001e-06
3:181339395 A C 0.344847 -2.9558e-05
3:181340709 A G 0.071250 -9.5854e-06
3:181346790 A G 0.747930 1.8818e-05
3:181368077 A G 0.379339 4.0763e-05
3:181378930 T G 0.030860 2.8416e-05
3:181383531 C G 0.341029 -5.1259e-06
3:181387240 A G 0.480456 1.3423e-05
3:181395295 T C 0.049957 2.4634e-06
3:181399915 A C 0.041954 2.8667e-07
3:181401005 T C 0.158333 1.9278e-05
3:181401170 T C 0.052976 -6.8471e-06
3:181408666 T C 0.021109 1.0893e-06
3:181409057 C T 0.419419 -4.2266e-06
3:181411413 A G 0.237342 1.6170e-05
3:181417598 A G 0.288992 -9.6978e-06
3:181419367 C G 0.422530 1.0043e-06
3:181421672 C A 0.103198 -1.9131e-07
3:181431124 A G 0.048029 -1.3202e-05
3:181435148 G A 0.509661 1.1854e-05
3:181443952 C A 1.045966 -1.9707e-05
3:181445500 T C 0.096728 1.6704e-06
3:181449229 G A 1.331925 1.0373e-05
3:181450110 A G 0.143959 1.1506e-05
3:181452428 T C 0.130002 -1.3497e-05
3:181453486 A G 0.064661 5.7616e-06
3:181456467 G A 0.161740 -8.4286e-06
3:181457601 C T 0.823301 3.7155e-05
3:181458920 C T 0.101410 1.7179e-05
3:181462653 G A 0.062169 -2.7075e-06
3:181462742 A G 0.098367 1.4469e-05
3:181464052 C T 0.117018 3.8049e-05
3:181466810 T G 0.865646 2.0366e-05
3:181466890 G A 0.756440 7.8829e-06
3:181467533 C T 0.118854 2.9424e-06
3:181477410 C T 0.507152 -1.3670e-05
3:181477865 T C 0.071117 1.8218e-06
3:181479864 A G 0.133042 2.2698e-05
3:181479981 T C 0.041937 -9.6062e-07
3:181491628 A G 0.233133 9.9474e-06
3:181495612 A G 0.230763 1.2624e-05
3:181498348 T C 0.887507 2.3096e-06
3:181500058 T C 0.142786 -3.6705e-06
3:181502982 T C 0.298603 -6.6834e-06
3:181503183 C T 0.127014 5.6339e-06
3:181503845 T C 0.118831 6.8832e-06
3:181507279 C T 0.148419 -1.2635e-06
3:181509166 A G 0.417702 -1.1194e-05
3:181510911 T C 0.470957 1.1020e-05
3:181511375 C T 0.854460 4.8636e-05
3:181515920 A G 0.514522 3.1835e-05
3:181516049 C T 0.106826 5.4525e-06
3:181520166 C T 1.227197 -8.4044e-06
3:181522020 C T 0.268644 1.0427e-05
3:181527295 T C 0.365943 4.1611e-06
3:181527320 G A 0.218881 1.3396e-05
3:181528099 G A 0.031822 4.6648e-05
3:181531075 T C 0.295213 -5.7764e-06
3:181539599 T C 0.030167 2.0430e-06
3:181541894 A G 0.085587 1.0984e-05
3:181547981 A G 0.124209 4.4058e-06
3:181555051 A G 0.166309 -8.9683e-06
3:181565507 C T 0.738122 -3.6033e-06
3:181572542 C T 1.763916 -1.0509e-05
3:181577006 A G 0.071593 -9.1001e-06
3:181579709 C T 0.715496 -6.5485e-06
3:181579773 T C 0.128659 1.3072e-06
3:181580357 A C 0.163712 1.2276e-05
3:181582893 A G 0.036242 1.6913e-05
3:181583317 G A 0.095331 -2.0667e-05
3:181589717 T C 0.062948 1.2604e-05
3:181589727 A G 0.050946 1.4331e-06
3:181590598 C G 1.209769 -4.4387e-06
3:181590933 C T 0.130686 -4.0188e-05
3:181592172 G A 0.253005 1.6040e-05
3:181595063 T C 0.142646 -5.3207e-05
3:181595982 A G 0.045445 -6.6090e-06
3:181601988 A G 0.462597 3.7107e-06
3:181606950 G A 0.757868 2.1874e-06
3:181610546 A G 0.038476 -4.4197e-06
3:181617463 G T 1.299582 -2.6928e-05
3:181617660 A G 0.225459 1.2565e-05
3:181629223 T C 1.526058 -1.7829e-05
3:181634738 A G 0.039737 7.3702e-06
3:181637995 A C 0.257261 5.8470e-06
3:181638250 G A 1.162535 -3.3150e-05
3:181638507 A C 0.021711 3.5522e-05
3:181658548 G A 0.230800 -6.5089e-06
3:181659359 T C 1.323381 8.8548e-06
3:181662553 G A 0.038540 4.8333e-06
3:181663144 C G 0.043817 -2.4088e-05
3:181668163 C T 0.188071 -1.4088e-05
3:181669879 A C 0.078063 1.5010e-05
3:181670968 T G 1.506132 -1.0464e-06
3:181682060 C A 0.052194 4.7070e-06
3:181685496 G C 0.441362 -5.2204e-06
3:181686597 G A 0.323853 -8.8637e-06
3:181691173 G A 0.044963 1.5453e-05
3:181692310 G T 0.026070 -6.0310e-06
3:181706464 G A 0.189476 1.7723e-06
3:181706898 T G 0.135055 -1.4980e-05
3:181711388 C G 0.039149 -2.0897e-06
3:181715659 C T 0.884382 1.8508e-05
3:181720652 G A 0.115693 -5.0725e-05
3:181725714 T C 0.023683 1.3231e-05
3:181725820 G A 0.025159 -7.7109e-06
3:181726693 C T 0.336967 3.2875e-06
3:181735827 T G 1.455488 2.4062e-05
3:181737682 G C 0.285092 9.6824e-06
3:181749703 T G 0.121295 -1.0834e-05
3:181752619 G A 0.211938 2.0505e-06
3:181754779 A G 0.021630 -1.4903e-05
3:181776513 A G 0.042379 -2.2387e-07
3:181776666 G A 0.049998 -1.7491e-05
3:181782591 A G 0.088579 1.3997e-05
3:181785515 A G 0.721993 -2.3245e-05
3:181792561 C T 0.275977 -2.6547e-05
3:181793496 A C 0.041828 1.0473e-05
3:181798185 C T 0.116495 -5.3723e-06
3:181812923 A G 0.110365 -6.7100e-06
3:181818396 T G 0.022150 5.8727e-06
3:181824031 T C 0.050929 7.0744e-06
3:181825009 T C 0.025499 -1.6764e-05
3:181831206 G T 0.021344 -1.4007e-05
3:181831920 A C 0.095260 1.2838e-05
3:181835582 C A 0.030143 5.9192e-06
3:181836965 T G 0.050739 -8.0236e-06
3:181849010 T A 0.046914 -3.3026e-05
3:181849016 C T 0.064185 -9.8545e-06
3:181850888 G A 0.026495 -1.1140e-05
3:181900523 A G 0.050392 5.4883e-06
3:181903629 T C 1.914365 -3.4413e-05
3:181917648 A G 0.027154 3.6558e-06
3:181921166 T C 0.077666 -2.3056e-05
3:181924063 C T 1.057726 -4.5002e-05
3:181924368 A G 0.072936 6.9658e-06
3:181925115 C T 0.679744 -3.1494e-05
3:181927552 C T 0.081915 -3.8878e-05
3:181935178 C T 0.541269 -5.2694e-06
3:181938616 C T 0.282216 -6.3409e-08
3:181944606 T C 0.134997 9.9993e-06
3:181951742 G A 0.294962 7.2923e-06
3:181953085 G A 0.027148 -2.7979e-06
3:181955235 G T 0.205244 4.4219e-06
3:181957598 C A 0.076231 -2.4694e-05
3:181963389 C T 0.105700 -4.5822e-06
3:181965932 G T 0.208137 1.9422e-05
3:181972335 T C 0.069380 -3.8255e-06
3:181977753 T C 0.050685 4.2742e-06
3:181979272 G A 0.610785 -6.7118e-06
3:181991271 C T 0.350868 1.0250e-05
3:182002841 C T 0.028793 -1.3231e-06
3:182004947 A G 0.021718 1.8010e-05
3:182006171 G C 0.026015 -8.4796e-06
3:182013252 T C 0.046064 7.0946e-06
3:182018078 A G 0.168941 2.6795e-06
3:182021561 G A 0.640333 1.7955e-06
3:182024088 A C 0.238246 -1.2915e-05
3:182043551 G A 0.034631 -9.1326e-06
3:182048780 A G 0.041379 1.4650e-06
3:182089548 C T 0.022398 1.6454e-05
3:182092858 A G 0.277337 -1.1926e-06
3:182104378 C T 0.032366 -6.1939e-06
3:182109621 A G 1.963979 -2.6389e-05
3:182116890 G A 0.031020 -1.2943e-05
3:182124101 A G 1.030428 2.1808e-05
3:182125635 T C 0.040866 7.0874e-06
3:182129853 A G 0.187980 -5.7749e-05
3:182132035 C T 0.102484 5.5728e-06
3:182139178 A G 0.065151 -8.7200e-06
3:182143549 C T 0.105191 -1.1623e-05
3:182151589 G A 0.106142 3.3996e-06
3:182153199 C G 0.128799 1.2177e-05
3:182153406 A G 0.694023 -4.1760e-05
3:182153436 C T 0.132896 4.1456e-06
3:182155062 G A 0.083965 -3.9183e-05
3:182158062 A G 0.030228 1.7755e-06
3:182161527 T C 0.044211 1.0623e-05
3:182165734 G T 0.429639 -2.2825e-06
3:182168828 A G 0.184842 -9.3313e-07
3:182173044 A G 0.044357 5.4054e-05
3:182184919 T C 0.205132 -8.7655e-06
3:182192270 G A 0.212074 3.6432e-05
3:182192881 G A 0.050137 8.2400e-06
3:182193273 A G 0.042974 1.3412e-05
3:182198339 A G 0.110797 -1.1340e-06
3:182215440 C T 0.543822 -1.2961e-05
3:182220107 A G 0.071719 -7.1949e-06
3:182222574 G C 0.182088 1.0998e-05
3:182226557 G A 0.132015 -6.2075e-05
3:182227238 A G 1.963598 5.8666e-07
3:182229761 C A 0.030207 -1.5063e-05
3:182236421 A G 0.059980 1.1735e-05
3:182236700 A G 0.057902 1.8820e-06
3:182236729 A G 0.054173 1.4954e-05
3:182236744 T C 0.064569 -9.7829e-06
3:182237319 T G 1.846967 2.6721e-05
3:182237691 C G 0.051004 4.6714e-06
3:182239978 G A 0.084625 2.5518e-05
3:182245153 A G 1.850595 2.3812e-05
3:182249523 T C 0.089755 1.2752e-05
3:182254751 C G 0.077788 -1.1456e-05
3:182260928 G A 0.626529 -9.3858e-06
3:182264683 T C 0.033988 3.6258e-06
3:182264814 A G 0.029908 -1.8746e-05
3:182268198 A G 0.048121 3.6602e-06
3:182275730 C T 0.091010 2.3993e-05
3:182277971 T C 0.614566 -1.5894e-05
3:182279069 T C 0.026199 -1.3074e-05
3:182285784 C T 0.042226 2.4160e-06
3:182288361 A G 0.087471 3.5257e-05
3:182295642 G A 0.038724 -2.5643e-06
3:182301473 G A 0.438533 -4.8122e-05
3:182312302 G A 0.657821 -1.2224e-05
3:182315418 G T 0.453088 1.1933e-05
3:182323529 A G 1.272645 -3.4046e-05
3:182326726 G A 1.605859 -1.3247e-06
3:182327029 T G 0.261793 1.4331e-05
3:182334215 C A 1.795025 8.2545e-06
3:182336422 A G 0.179262 3.1864e-05
3:182339787 T C 0.036783 -3.5757e-06
3:182347019 A G 0.128724 -8.8549e-06
3:182350796 A G 0.317142 8.1030e-06
3:182353928 A G 0.424583 -1.4160e-05
3:182363853 C T 0.175835 2.3508e-06
3:182372213 A G 0.445792 -1.2435e-05
3:182372872 A C 0.189649 -5.2421e-06
3:182374458 A G 0.458558 -3.3355e-05
3:182378968 G A 0.174465 3.4217e-06
3:182380986 G A 0.095059 1.4119e-05
3:182386287 T G 1.660341 1.8243e-05
3:182393214 C A 1.742300 3.3370e-05
3:182393253 A G 1.731472 1.9024e-05
3:182397853 T C 0.059222 5.8455e-06
3:182400176 C T 1.948890 9.9020e-06
3:182402101 C A 0.638198 -1.6777e-05
3:182414951 A C 0.775833 -2.2443e-05
3:182415879 T C 0.024203 1.2204e-06
3:182416991 A G 0.129945 -3.0672e-06
3:182418372 T C 0.943250 6.4263e-06
3:182427687 A C 0.498893 -2.1934e-05
3:182428424 A G 0.180384 -1.9294e-05
3:182428867 T C 0.079474 -5.6102e-06
3:182432406 C T 1.084530 2.5085e-05
3:182440135 T C 0.316493 -1.6513e-05
3:182444453 A G 0.810021 3.6083e-05
3:182445087 T G 0.106469 3.3683e-07
3:182449757 C T 0.062968 -2.6638e-06
3:182451720 A G 0.367946 -4.6501e-06
3:182453304 G A 0.623317 2.1839e-05
3:182457097 C T 0.990871 1.6329e-05
3:182458814 T C 0.164174 -5.4827e-06
3:182466070 C T 0.826694 5.2730e-06
3:182474593 A C 0.266811 -5.6106e-06
3:182475373 T C 1.768761 -4.0304e-06
3:182476614 G A 0.985898 -2.0066e-06
3:182478616 A G 0.123934 1.7421e-05
3:182483189 A G 0.051569 -1.4844e-05
3:182488961 G A 1.476689 5.2284e-06
3:182497834 G A 0.024288 4.0319e-05
3:182513351 C T 1.372549 -1.6746e-05
3:182520348 G A 0.208980 1.0098e-05
3:182520508 A G 0.032254 3.0423e-05
3:182523979 A C 0.074436 -1.3160e-05
3:182529236 A C 0.103147 2.4535e-05
3:182547256 T G 1.550509 -8.6193e-06
3:182547406 A G 0.043627 -7.8939e-06
3:182562406 A G 0.046741 -5.4995e-06
3:182573001 C A 0.056236 -4.0565e-06
3:182581787 G A 1.562276 -7.9202e-06
3:182582788 G T 0.132301 -5.8746e-06
3:182583338 A T 0.053449 -9.5945e-06
3:182594230 C G 0.143731 6.1894e-06
3:182622290 C G 0.141888 -3.0963e-05
3:182625679 G A 0.433151 8.3514e-06
3:182632684 A G 0.053840 2.4167e-05
3:182640454 C T 0.288543 2.4915e-05
3:182654492 A G 1.347914 2.4904e-05
3:182656610 C T 0.135316 6.4614e-06
3:182657666 G C 0.198444 -1.2348e-05
3:182664547 A G 1.566574 1.2841e-05
3:182680501 C T 0.025182 -1.4657e-05
3:182681096 T C 1.545366 1.8082e-05
3:182699471 T G 0.040465 9.8523e-06
3:182702713 C G 0.183002 1.4001e-05
3:182708809 C T 0.319118 1.2837e-05
3:182720011 C T 0.150966 -1.1726e-05
3:182721367 G C 0.049600 1.3291e-05
3:182725563 A G 0.099921 -1.5610e-05
3:182729103 G T 0.090320 -1.5639e-06
3:182729141 A G 0.049546 -1.1374e-05
3:182747818 C T 1.861824 1.8794e-06
3:182750044 T C 0.142874 9.7442e-06
3:182751157 T C 0.043691 -1.4367e-05
3:182751846 T C 0.033097 5.0087e-06
3:182755209 G T 1.479463 2.2389e-05
3:182760073 G T 0.383061 -2.1709e-05
3:182770267 C T 0.179466 -1.4697e-05
3:182790530 A C 0.051276 5.3780e-06
3:182803532 C T 1.861899 3.5222e-06
3:182804385 A G 1.528040 9.5693e-06
3:182808057 C G 0.124087 -2.9909e-06
3:182810144 G T 1.356237 1.9933e-05
3:182815556 C T 1.305634 1.5007e-05
3:182822362 C T 0.289148 -1.5951e-05
3:182829818 G T 0.041080 1.1710e-05
3:182838509 A G 1.863249 1.3658e-05
3:182847267 A G 0.039686 3.9061e-06
3:182852214 T C 0.050783 -2.6838e-05
3:182853670 C T 1.478841 2.2767e-05
3:182858461 G A 1.384136 -2.9969e-06
3:182859619 A C 0.071532 1.1687e-05
3:182869141 T C 0.020283 -1.7763e-05
3:182871299 G T 1.821591 -3.9545e-06
3:182871464 G A 0.141603 -5.1099e-06
3:182871962 T C 1.666790 -6.4281e-06
3:182872446 C T 1.672203 -4.1040e-06
3:182872626 G A 0.137591 4.6685e-05
3:182878673 A G 0.170882 1.0681e-05
3:182880111 G A 1.789956 -9.9997e-06
3:182882530 C G 0.402525 4.2664e-05
3:182882567 A G 0.022724 6.6607e-06
3:182891166 T C 1.792067 2.1899e-05
3:182897920 G A 0.270031 1.2214e-05
3:182907865 C T 1.557557 3.3936e-06
3:182907993 C T 1.805969 1.5610e-05
3:182913092 G T 1.033090 -6.3370e-06
3:182916536 C T 0.063033 -6.2994e-06
3:182925404 C T 1.854005 -2.1126e-05
3:182925777 T G 0.109505 5.3784e-07
3:182926028 T C 1.855321 -2.0916e-05
3:182931798 A G 0.045095 4.9350e-05
3:182942402 C T 1.187867 1.0270e-05
3:182951957 A C 0.088392 5.3653e-06
3:182952193 G T 0.546987 -2.3790e-05
3:182956980 A G 0.034889 -1.4980e-05
3:182964349 C T 0.075768 6.1966e-06
3:182970805 T C 0.059453 -1.1651e-05
3:182976382 C T 0.418722 2.3393e-05
3:182978586 G A 0.066116 -3.8135e-06
3:182982075 A G 0.098622 -7.9484e-06
3:182984048 T G 0.607708 -3.0248e-05
3:182985129 T C 0.020436 1.0194e-05
3:182987591 A G 0.023931 -2.4276e-06
3:182989800 G A 0.053200 1.9621e-05
3:182993978 C T 0.051429 -2.8657e-05
3:182994004 C T 0.044925 5.5409e-06
3:182998851 A G 0.102481 -5.8993e-06
3:182999232 T C 0.048784 1.1028e-05
3:183005320 T C 0.357587 -6.7888e-06
3:183009205 T C 0.100594 4.1141e-06
3:183014607 A G 0.092662 8.4212e-06
3:183016713 G A 0.044283 7.0213e-06
3:183023946 T C 0.576460 1.2365e-05
3:183026662 T C 0.168441 1.5970e-05
3:183027542 G T 0.389868 -2.6756e-05
3:183032612 A G 0.534241 -1.1712e-05
3:183036691 A G 0.028535 1.3048e-06
3:183049099 T C 0.052833 -1.3311e-05
3:183049982 C T 0.271421 -1.4309e-06
3:183056598 A G 0.085305 4.3601e-05
3:183069974 T C 0.089375 4.2547e-05
3:183075006 G T 0.542445 -2.3270e-05
3:183087672 C T 0.283246 4.4507e-05
3:183091300 G T 0.075442 -4.0344e-05
3:183091690 A G 0.118814 2.8407e-05
3:183095803 A G 0.045694 2.9500e-06
3:183098648 C T 1.542703 -4.9626e-05
3:183099343 A G 1.459204 -1.3444e-06
3:183103573 G C 0.064546 -3.2763e-06
3:183107772 A G 1.687441 -1.8131e-05
3:183108829 G A 0.103640 2.7240e-05
3:183109003 A C 1.252263 -1.6120e-05
3:183110236 A G 0.083187 -5.6697e-06
3:183110380 T G 0.020627 -9.0072e-06
3:183118800 T G 0.047941 -1.2795e-06
3:183121540 G T 0.739682 1.9633e-06
3:183126160 T C 0.029616 -1.3719e-05
3:183127231 G C 0.075486 -1.7909e-05
3:183144843 A G 0.177559 -1.7319e-05
3:183147001 G A 0.036507 2.2061e-06
3:183149713 C T 0.607052 3.4761e-05
3:183152596 T C 1.556490 2.4514e-05
3:183160486 G A 0.079175 1.8137e-06
3:183165109 G T 0.569001 1.7582e-05
3:183169385 A G 0.106928 7.5716e-07
3:183177707 T C 0.966597 -6.4131e-06
3:183181873 T C 1.359409 -2.4390e-05
3:183185081 C T 0.183604 -1.6280e-05
3:183187678 G A 0.319940 3.5205e-06
3:183193104 A G 0.029286 9.8263e-06
3:183194726 G A 0.337215 -4.3155e-06
3:183195708 G A 1.861107 1.1434e-05
3:183198419 G T 0.248558 -2.5525e-06
3:183198537 A G 1.007986 -1.1059e-05
3:183200507 T G 0.204234 8.6057e-06
3:183203545 G C 0.148045 -4.3013e-06
3:183203958 T C 0.050623 6.2537e-06
3:183206573 C T 0.032516 1.0344e-05
3:183207072 G A 0.038003 -8.2666e-06
3:183207125 A C 0.130825 -1.4249e-05
3:183207231 C T 0.035776 1.1144e-05
3:183207297 A G 1.176655 -6.6833e-07
3:183207554 C T 0.027382 5.2392e-06
3:183208619 G C 0.563303 -7.4692e-08
3:183210854 G A 0.430040 6.6383e-06
3:183210991 T G 0.502443 -4.0787e-06
3:183213690 C T 0.059976 -7.8689e-07
3:183222440 C T 0.039788 -2.1168e-06
3:183224103 A G 0.274655 1.0332e-06
3:183226378 A C 0.612872 -3.9841e-06
3:183226634 C T 0.100781 -1.9446e-06
3:183232150 C T 1.914620 -1.6224e-05
3:183234159 T C 0.028834 5.5298e-06
3:183248484 C T 1.175903 9.4526e-06
3:183250307 T C 0.026219 1.5156e-05
3:183259654 T C 0.123012 2.7833e-05
3:183259865 G T 1.498135 1.9973e-05
3:183260074 A G 0.122553 -3.3370e-07
3:183269336 T C 0.070896 2.2237e-05
3:183271290 A G 0.125443 2.4762e-05
3:183281674 C T 0.062339 4.2664e-06
3:183296543 T C 0.851316 -3.4952e-06
3:183298332 C T 1.499431 -4.1197e-05
3:183303188 A G 0.101593 -1.7092e-05
3:183303414 C T 0.475135 -4.2337e-07
3:183307476 C T 0.186031 4.3988e-06
3:183308435 T C 0.027892 7.0289e-06
3:183318640 C A 0.376884 -1.5461e-05
3:183329439 T C 0.056733 -1.6906e-05
3:183331488 G C 0.148939 9.5833e-06
3:183339208 C T 1.953983 -2.0527e-05
3:183342891 A G 0.044738 -1.2905e-05
3:183346415 C T 0.028249 7.2549e-06
3:183361396 T C 0.186140 -2.1483e-05
3:183368891 T C 0.530087 -1.4703e-05
3:183369412 C T 1.953997 -2.0020e-05
3:183397507 A G 0.519204 -1.3037e-05
3:183408853 C T 0.037677 -1.9835e-05
3:183411901 T C 0.755811 8.7162e-06
3:183421149 A G 0.364733 1.2313e-06
3:183425850 G A 0.699983 8.5345e-06
3:183430477 T C 0.063420 -3.1292e-05
3:183432983 T C 0.319998 4.8808e-06
3:183435754 T C 0.153546 9.1084e-06
3:183443889 C T 0.029446 -6.2606e-06
3:183444001 T C 0.068710 2.4997e-06
3:183462331 C T 0.872082 -1.1612e-05
3:183464370 T C 0.100808 -1.3191e-06
3:183476685 A G 0.868083 -1.1241e-05
3:183479453 G A 0.035406 1.9587e-05
3:183498266 A G 0.106986 -2.4028e-06
3:183521603 G T 0.660076 -1.1461e-05
3:183522231 G A 1.252447 -1.0104e-05
3:183531360 T C 0.141528 1.2958e-06
3:183540485 A T 1.110416 -2.3797e-05
3:183547000 A G 0.033213 -1.4649e-05
3:183548217 C T 1.799914 1.7830e-06
3:183553696 A G 0.332251 8.4965e-06
3:183555443 T C 0.080147 -9.5991e-06
3:183558402 G C 0.959185 -2.5097e-05
3:183581924 C T 0.048043 2.6806e-06
3:183589170 G A 0.246083 -4.4340e-06
3:183593456 C T 1.070740 -1.6650e-05
3:183601715 A C 0.481592 4.4444e-06
3:183602187 G T 1.440773 -2.7453e-05
3:183625875 T C 0.055941 1.9351e-05
3:183626801 T C 0.278945 -1.3165e-05
3:183630959 C T 0.023251 3.1695e-06
3:183635674 C T 0.130645 8.9169e-06
3:183635768 T C 0.972162 -1.7058e-05
3:183635780 T C 0.041570 3.4303e-06
3:183637722 G T 0.130196 1.2389e-05
3:183637845 C T 0.973451 -1.9330e-05
3:183642303 A G 0.129156 1.2093e-05
3:183642341 T C 0.091663 2.1454e-06
3:183648085 T C 0.070846 1.5860e-05
3:183651478 T G 0.026556 -5.0975e-06
3:183660585 A G 0.344348 1.9760e-06
3:183679926 T C 0.035069 2.0448e-06
3:183685534 G A 1.105551 -6.0623e-06
3:183689989 A G 0.131553 3.5630e-06
3:183693094 A G 0.095147 -1.5818e-05
3:183695508 A G 0.086658 -1.3800e-05
3:183699516 C T 0.743643 -7.9476e-06
3:183700211 T C 0.743823 -7.8836e-06
3:183703189 A G 0.028773 -1.6391e-05
3:183708327 A G 0.361595 2.0174e-06
3:183714467 A G 0.095246 1.1442e-05
3:183717203 C T 0.106414 -1.9115e-05
3:183720335 A C 0.025019 2.8826e-05
3:183720499 G C 0.228733 2.0179e-07
3:183733784 G A 1.096946 -7.8334e-08
3:183735644 A G 0.061527 -1.5631e-05
3:183739559 G A 0.230862 -1.7123e-06
3:183752964 C A 0.106805 -2.2386e-05
3:183753777 A G 0.354316 7.5700e-06
3:183754278 G C 0.121986 -6.7933e-06
3:183754294 C G 0.874329 -1.5548e-05
3:183755964 T C 0.044058 -3.1580e-07
3:183756742 T C 0.796561 -9.3758e-06
3:183757275 T C 1.760432 -1.0694e-05
3:183758685 G A 0.036086 -4.1994e-06
3:183761215 A G 0.626917 -6.2242e-06
3:183761664 C G 0.985704 3.5667e-06
3:183766231 C A 0.258618 -5.8404e-06
3:183771501 G A 0.106778 6.4021e-06
3:183772821 A G 1.236118 -5.3524e-06
3:183778010 C G 1.049569 -8.6940e-06
3:183785453 T C 0.116410 1.2126e-05
3:183793499 T C 0.193508 -4.0330e-06
3:183800463 A G 1.120578 -2.7984e-05
3:183802859 G A 0.922270 -6.8806e-06
3:183804588 A G 0.071430 -4.3574e-06
3:183818416 A G 1.179949 -2.4607e-05
3:183819155 C T 0.788283 2.2528e-05
3:183823375 G C 0.058956 -8.8585e-06
3:183835570 A G 0.343674 2.9154e-06
3:183851740 C T 0.379713 1.2454e-05
3:183852775 A C 0.288206 9.3823e-06
3:183858939 C A 1.083874 2.9405e-05
3:183861243 G A 0.668409 1.3971e-05
3:183863288 T C 0.042719 1.2899e-06
3:183874442 G A 0.046673 1.8473e-05
3:183876512 C A 1.063131 6.6099e-06
3:183883566 T C 0.053833 2.9064e-05
3:183891137 T C 0.142850 -3.0699e-05
3:183896641 C T 0.996855 -8.7201e-06
3:183897135 G C 0.086203 1.3786e-05
3:183899832 T C 0.380416 7.0798e-06
3:183901192 A G 0.044018 8.7102e-06
3:183901281 A G 0.331286 9.0082e-06
3:183904049 G A 0.347822 1.1753e-05
3:183908978 C G 0.026437 1.3039e-05
3:183911465 T C 0.100451 -6.9699e-07
3:183920849 G T 0.646626 -1.2458e-05
3:183932701 T C 0.088766 -2.5114e-05
3:183932829 C T 0.390755 8.0625e-06
3:183936680 A G 0.884474 1.6966e-05
3:183937619 C T 0.312199 1.7003e-05
3:183943141 G A 0.464892 2.7363e-05
3:183945237 C A 0.488215 2.3865e-05
3:183950539 T C 0.077819 -1.0450e-06
3:183951431 T C 0.509620 1.7320e-05
3:183953972 A G 0.460836 2.4156e-05
3:183956888 A G 0.108580 -3.1806e-05
3:183957917 A G 0.054836 -2.3944e-06
3:183963381 C T 0.042032 1.8116e-05
3:183975365 T C 1.926441 1.1219e-05
3:183975709 T G 0.112847 9.9899e-06
3:183976103 T C 0.351011 -2.7614e-05
3:183976241 G A 0.323136 2.4105e-05
3:183977194 A G 0.452853 1.8647e-05
3:183993361 A G 0.053993 7.8816e-06
3:183995341 T C 0.982192 1.0719e-05
3:184001028 C A 0.137074 3.2649e-06
3:184003194 T C 1.168988 7.1763e-06
3:184010048 C G 1.463137 4.4153e-07
3:184016599 T G 0.485223 -9.0943e-06
3:184019681 A G 0.093220 -1.6273e-06
3:184020542 T G 0.323633 -8.1966e-06
3:184021626 T C 0.054591 -1.2464e-05
3:184025069 T C 0.056247 -3.7074e-06
3:184030387 C T 0.969976 3.1348e-06
3:184039666 G A 1.489819 -1.0411e-05
3:184043019 G A 0.065355 2.2816e-05
3:184044433 T C 0.241391 8.6906e-06
3:184045410 C T 0.052670 -1.3693e-05
3:184046612 A G 0.047373 -1.0264e-05
3:184051646 A G 0.138108 -1.4776e-05
3:184052420 T G 0.078499 -2.5319e-05
3:184056275 T G 0.055166 4.6348e-06
3:184065092 A G 0.021473 -1.8597e-06
3:184065587 T C 0.334553 -3.9929e-05
3:184067404 C T 0.604152 -1.1567e-05
3:184067553 A G 0.053792 -1.3890e-05
3:184067973 T C 0.143051 -2.2100e-05
3:184069654 A G 0.468683 -1.3104e-05
3:184070588 G C 0.053384 -1.5263e-05
3:184070675 G A 1.408546 4.2538e-06
3:184071063 C G 1.095600 -5.3214e-06
3:184082931 C T 0.131311 5.2252e-05
3:184087411 A G 0.227520 6.6794e-06
3:184087417 T C 0.235686 8.4257e-06
3:184090266 T C 1.057610 -4.1864e-06
3:184091526 T C 0.100703 2.3589e-05
3:184092481 A G 0.166748 2.7238e-05
3:184093040 A G 0.428612 3.8152e-05
3:184099050 T C 0.072307 -2.7700e-05
3:184099378 A C 0.615636 -8.2123e-06
3:184099956 A G 0.197499 3.1784e-05
3:184102396 T C 0.161009 8.1450e-06
3:184103722 G A 0.218163 -9.8498e-07
3:184103903 C A 0.349203 -5.7947e-06
3:184106493 G T 0.111739 -6.7343e-06
3:184106650 A G 0.020617 -4.9902e-06
3:184111782 T G 0.120840 -3.7299e-06
3:184112652 A C 0.027413 -4.3423e-06
3:184112851 C T 0.304910 1.6422e-05
3:184115303 A G 0.405990 -3.4326e-05
3:184115780 C T 0.499284 1.6117e-05
3:184116402 C T 0.266464 2.0162e-05
3:184116526 C T 0.297117 -2.1232e-05
3:184118600 G A 0.570096 -3.1485e-05
3:184120811 G A 0.195150 -7.7952e-06
3:184123273 T C 0.204646 2.4703e-05
3:184124201 T C 0.291443 9.0987e-06
3:184127046 A G 1.157922 -1.1421e-06
3:184129116 G A 0.084577 -2.1859e-05
3:184129180 C T 0.636471 9.1916e-06
3:184130069 T C 0.069659 -8.1645e-07
3:184131543 C G 0.276130 -8.6150e-06
3:184131999 A G 0.048879 -4.6909e-06
3:184132963 A G 0.187028 -4.3142e-06
3:184142740 A G 0.166737 -1.2510e-05
3:184149209 C A 0.047302 7.3991e-06
3:184155326 A G 0.325057 2.4097e-06
3:184161415 A C 0.153903 3.2942e-06
3:184162560 T C 1.190604 1.2765e-05
3:184167556 G A 0.082891 -1.0778e-06
3:184167583 T C 0.455413 -1.3966e-05
3:184169039 C A 0.080243 -3.6522e-06
3:184173466 T C 0.765467 7.2794e-07
3:184174487 T C 0.034253 -3.8717e-06
3:184177371 T C 0.102362 1.0560e-05
3:184177412 T C 0.020175 -7.7953e-06
3:184178632 T C 0.060136 1.9608e-05
3:184185245 C T 0.049892 7.3234e-06
3:184189124 C T 0.032917 -9.1691e-07
3:184191220 T C 0.173775 -3.5287e-07
3:184195123 C T 0.454403 2.6684e-05
3:184199354 G A 0.051038 1.3754e-05
3:184199394 T C 0.255867 -1.2593e-05
3:184201297 T G 0.280295 3.5991e-05
3:184201343 A G 1.319753 -4.6214e-06
3:184203031 C T 0.347472 -2.6221e-05
3:184214434 G A 0.220954 3.5688e-05
3:184214464 T C 0.689416 -4.0253e-05
3:184216307 T G 0.700367 -7.5950e-06
3:184216341 A C 0.241751 3.9823e-06
3:184217010 T C 0.907504 -1.8397e-05
3:184217220 A C 0.130247 2.4829e-05
3:184218394 T C 0.180347 -6.4297e-06
3:184223997 T C 0.395124 -1.1753e-05
3:184227182 C T 0.982793 4.4788e-05
3:184228402 G A 0.357879 -3.7830e-06
3:184234828 T C 0.051772 1.9107e-05
3:184241510 A G 0.607552 -4.8911e-05
3:184242854 T C 1.837686 -1.1667e-05
3:184246044 T C 0.044531 -8.6113e-06
3:184247542 A C 0.047278 1.9591e-05
3:184249965 A G 1.953885 -9.1056e-06
3:184251206 G T 0.049814 1.8460e-06
3:184254616 A G 0.922348 3.8894e-05
3:184261284 G A 0.125212 -4.4014e-06
3:184261399 G A 0.222029 3.8160e-06
3:184267158 C T 0.485100 7.2968e-06
3:184268268 A G 0.602146 -2.1838e-06
3:184271765 C T 0.177600 1.1686e-05
3:184272331 G T 1.022677 -1.6101e-05
3:184277242 A C 0.025162 -3.4681e-06
3:184280578 A C 0.715397 -4.7614e-07
3:184283692 G T 0.184053 2.2531e-06
3:184284560 C A 0.064107 -3.1122e-05
3:184289152 G A 0.416060 1.0041e-05
3:184291492 C T 0.103916 -1.5630e-05
3:184292028 G A 0.047244 -6.9936e-06
3:184294340 C T 0.042804 -7.7968e-06
3:184296646 G A 0.122489 -2.2370e-05
3:184303349 C T 0.322650 -1.2916e-06
3:184304679 A G 0.162233 8.4663e-06
3:184305245 C T 0.607117 -1.5449e-05
3:184312106 A C 1.286734 8.3718e-07
3:184312758 T C 0.157521 -2.0976e-06
3:184313483 C T 0.054928 -7.0165e-06
3:184318032 G T 1.967997 -1.6123e-05
3:184318464 T C 0.044983 -1.0460e-05
3:184318764 C T 0.066453 7.0684e-06
3:184320524 A G 1.021351 1.9594e-05
3:184321690 A G 0.053891 -5.1529e-06
3:184322780 G T 0.048186 2.2584e-05
3:184322806 C T 1.508005 1.0610e-05
3:184322854 G C 0.069812 -1.5887e-06
3:184324735 T G 0.043280 5.6694e-07
3:184324926 T C 1.866401 -1.9339e-05
3:184326421 G A 0.469624 4.6982e-06
3:184326493 C A 0.040536 3.0187e-06
3:184326523 T C 1.134320 -9.3592e-06
3:184327155 A C 1.258030 8.5880e-06
3:184328020 A G 0.950937 3.0271e-05
3:184328978 A G 1.233309 -1.3622e-05
3:184334249 A G 0.049107 1.8685e-05
3:184334679 T G 0.094600 2.6793e-05
3:184338040 G A 0.350722 -1.6849e-05
3:184339757 T C 1.055825 1.9711e-05
3:184342555 C T 0.071376 4.5725e-07
3:184347660 T C 0.048529 -4.7546e-07
3:184347868 A G 0.657046 -3.0740e-05
3:184348984 A G 0.041916 5.4740e-06
3:184349027 G T 0.277024 1.2988e-05
3:184351306 A G 0.022279 2.9864e-06
3:184352200 T C 0.394876 -3.9705e-06
3:184354781 T C 0.507859 -1.4976e-05
3:184356355 T C 0.891433 -1.7859e-05
3:184357841 A G 0.057899 6.9835e-06
3:184359039 G A 0.658726 1.5655e-05
3:184359320 A G 0.047445 7.3044e-06
3:184363909 C T 0.850469 1.2506e-05
3:184371224 C T 0.157813 -6.9169e-06
3:184380617 A G 0.089075 3.4651e-07
3:184382792 T C 0.824522 -1.8668e-05
3:184391989 T G 0.898029 -1.6638e-05
3:184394845 A G 0.029385 9.9801e-06
3:184398117 C T 0.702060 6.1242e-06
3:184398799 T C 0.041944 2.6882e-06
3:184402122 A G 0.713677 -8.0331e-06
3:184402594 T C 1.789106 -1.7617e-05
3:184407398 T C 0.319434 -4.4074e-06
3:184410071 T G 1.538392 -4.2244e-06
3:184415183 T C 0.081647 1.3807e-05
3:184423245 A T 0.086505 -2.8301e-05
3:184428903 G T 1.509334 -6.6230e-06
3:184437480 A G 1.206050 3.4804e-06
3:184437564 A G 0.024210 -3.4804e-06
3:184441021 C T 0.053330 4.8192e-06
3:184442140 G A 1.061955 1.1163e-05
3:184445177 C A 0.608667 1.6754e-06
3:184445365 G C 0.104235 3.5190e-06
3:184449634 C T 0.020307 -7.8606e-06
3:184459941 T C 0.168284 -6.3962e-06
3:184460101 C A 0.139111 -1.7241e-06
3:184463505 A G 0.690667 7.5454e-06
3:184465325 T C 0.558077 2.0652e-05
3:184466462 C G 0.305719 -2.9340e-05
3:184466500 G A 1.568433 -5.0593e-06
3:184467439 A C 0.039537 -1.9469e-05
3:184467803 G A 1.560988 -5.7458e-06
3:184468603 A G 0.362384 -2.8359e-05
3:184474121 T C 0.122132 1.5501e-05
3:184474305 A G 1.527771 -6.9457e-06
3:184475036 T C 0.039652 -1.1937e-05
3:184475364 G A 0.043674 1.0795e-05
3:184476594 A G 0.088168 -2.3934e-05
3:184476686 T C 0.036341 1.0620e-05
3:184477510 T C 0.921464 -5.0184e-05
3:184483140 T C 0.165544 -1.2910e-05
3:184485263 T C 0.118528 2.6699e-06
3:184486297 C T 0.160625 -9.2955e-06
3:184488916 C T 0.147913 6.0473e-06
3:184489899 A C 0.487473 -3.6358e-05
3:184492978 C T 1.496038 -2.0653e-05
3:184493983 G C 0.616673 -9.0438e-07
3:184497063 C T 1.041090 1.9329e-06
3:184497117 T G 0.439216 -1.7251e-06
3:184498664 C A 0.099088 -1.1170e-06
3:184502446 A G 0.156327 1.8146e-05
3:184502961 A G 0.140287 1.9854e-05
3:184503770 T C 0.045238 -6.5985e-05
3:184506578 T C 0.830257 -2.9112e-05
3:184507878 A G 0.038724 1.1205e-05
3:184508831 G A 1.926928 -3.4144e-05
3:184509832 G A 0.110460 1.0276e-05
3:184513018 C T 0.108893 1.5815e-06
3:184514613 A G 1.072709 1.3660e-06
3:184517636 C A 1.859747 -2.9052e-05
3:184518289 C T 0.085159 -4.7265e-05
3:184518566 A C 0.068714 -7.3816e-06
3:184520938 A G 1.820462 4.0177e-06
3:184523185 G A 0.571422 2.0759e-06
3:184525951 G A 0.405391 -7.4602e-06
3:184529107 G T 0.045184 -9.9313e-06
3:184533531 A G 0.129979 1.4017e-05
3:184542344 G C 0.046948 1.4184e-05
3:184550501 G A 0.566934 -1.6993e-05
3:184552911 A C 0.048430 8.8068e-06
3:184554595 T G 0.096463 2.7991e-05
3:184554863 T C 0.045745 6.8099e-06
3:184560356 G A 0.049644 -1.6036e-05
3:184575452 T C 0.062723 -2.1727e-06
3:184602985 T G 0.040720 1.0186e-05
3:184606725 G A 0.320488 1.0517e-05
3:184620810 T C 0.042814 3.9069e-06
3:184626559 C A 0.080382 2.2065e-05
3:184626978 A G 0.068646 -5.9496e-06
3:184633247 C A 1.320430 -1.4409e-05
3:184634146 T G 0.115655 4.5668e-06
3:184648367 A G 0.029694 -8.9814e-06
3:184651855 C T 0.051164 1.2194e-05
3:184689554 A T 0.059262 1.3941e-05
3:184700426 T C 0.490135 1.4473e-05
3:184704082 A G 0.036178 5.1623e-06
3:184717703 C T 1.964730 2.7960e-05
3:184738999 A G 0.041855 2.3779e-06
3:184746062 A G 0.039125 -3.1987e-06
3:184746155 C T 0.423060 5.5508e-06
3:184748394 A G 0.024713 -2.8275e-06
3:184759827 A G 0.124903 1.3382e-05
3:184766301 C T 0.321208 1.0220e-05
3:184770380 T C 0.844849 7.1738e-06
3:184794256 C T 1.927516 -1.1859e-05
3:184794317 A G 0.520441 -2.4023e-06
3:184794840 T C 0.041974 -7.7623e-06
3:184796135 T C 0.148375 1.6560e-05
3:184801094 A G 0.182023 1.5950e-05
3:184802703 C T 0.079658 -4.7248e-05
3:184803193 G A 0.041155 -1.3994e-05
3:184810286 C T 0.205050 -1.4879e-05
3:184835049 T G 0.339306 1.3980e-05
3:184835530 G T 0.074381 -4.0498e-06
3:184843486 T G 1.907283 -7.6497e-06
3:184851162 G T 0.034580 -5.6979e-06
3:184852256 C T 0.102056 1.5047e-05
3:184852333 C T 0.187279 -6.6847e-06
3:184865743 A G 1.690348 -1.1287e-06
3:184867508 A C 0.049348 1.2215e-05
3:184875596 T C 0.185977 -4.2794e-06
3:184876706 G T 0.039639 -2.6879e-05
3:184876783 A G 1.684364 -1.1645e-05
3:184878966 A G 0.100910 -3.9528e-05
3:184880720 G A 0.030891 1.8917e-06
3:184881185 T C 0.058406 -8.4916e-06
3:184884820 T A 0.059922 1.7027e-06
3:184886137 C T 0.267178 1.2260e-05
3:184887067 C T 0.037656 -2.8779e-05
3:184890690 G A 1.895904 -1.1382e-05
3:184892886 G A 0.152033 8.2387e-07
3:184895310 G A 0.094396 2.1684e-06
3:184898212 T C 0.319498 -2.9933e-07
3:184910133 T G 0.169230 -6.4732e-06
3:184919363 A G 0.033012 -2.2470e-06
3:184922294 T C 0.036269 -2.4462e-05
3:184927944 A G 0.062788 3.8248e-06
3:184928726 T C 0.051314 1.4459e-05
3:184941725 C T 1.591505 5.4597e-06
3:184943141 T C 0.058147 3.0641e-05
3:184945849 T C 1.746584 -3.2243e-06
3:184946995 T C 0.155447 -9.8890e-06
3:184947626 C T 0.140406 1.4764e-05
3:184957891 T C 0.074296 -1.2978e-05
3:184985449 A G 0.050426 2.2724e-06
3:185001424 G T 1.681423 -1.3977e-05
3:185012071 A G 0.034566 1.1257e-05
3:185014336 A C 0.867366 6.5787e-06
3:185017048 T C 1.573380 4.5092e-07
3:185042323 G A 0.163355 3.2615e-05
3:185054983 A G 1.573893 2.8491e-06
3:185061176 A G 0.106785 -2.2720e-05
3:185073469 G A 0.038510 -2.1455e-05
3:185078540 G A 1.726124 -6.5780e-06
3:185081701 A G 0.057760 -7.0769e-06
3:185082151 T C 0.023411 1.5440e-06
3:185086865 A C 1.206522 -2.3101e-06
3:185088429 T C 0.146073 9.1849e-06
3:185097580 G A 0.139444 -5.9846e-06
3:185098519 A G 0.630470 -1.8066e-05
3:185115322 C A 1.542275 1.0385e-05
3:185117927 C T 0.300028 -2.6394e-05
3:185119691 T C 0.051416 -4.2844e-05
3:185125386 G T 0.066463 -1.6756e-05
3:185126371 G A 0.048675 -1.0151e-05
3:185135105 G A 0.321936 -2.0529e-05
3:185141857 T C 0.292218 2.8652e-05
3:185146702 T C 0.286197 2.9370e-05
3:185148605 C T 0.688518 1.0276e-05
3:185151885 C T 1.732560 1.8456e-05
3:185153495 C T 1.783618 1.6164e-05
3:185169030 C T 0.088008 -2.4440e-05
3:185175656 C T 1.664917 1.0923e-05
3:185176901 T C 0.095402 3.8630e-05
3:185178562 C T 1.723516 5.3295e-06
3:185184082 C G 0.188758 -7.6532e-07
3:185184108 G A 0.116121 1.0257e-05
3:185200783 C A 0.985071 1.5737e-05
3:185202184 A G 0.148188 2.0460e-05
3:185203380 T C 0.079994 -1.8694e-05
3:185209413 T C 0.020841 4.1445e-06
3:185218523 G T 0.263816 2.6554e-05
3:185222047 G A 0.045588 2.3855e-05
3:185229464 C T 0.888938 -3.3552e-06
3:185234543 G A 1.069938 1.7182e-05
3:185235226 T G 0.076918 5.2892e-06
3:185256242 G A 0.117868 1.0350e-05
3:185258170 C G 0.788113 -1.0379e-05
3:185265185 C T 0.104742 2.4693e-05
3:185265231 A G 0.059232 9.0141e-06
3:185265856 T A 0.023615 4.3027e-06
3:185292415 A G 0.377873 6.3238e-06
3:185316616 A G 1.261055 2.3428e-05
3:185325714 G A 0.034104 1.7375e-05
3:185327012 T C 0.187317 1.4005e-05
3:185331779 A G 0.163661 6.8641e-05
3:185339984 C T 0.522369 -1.9162e-05
3:185342723 T C 0.685605 1.2128e-05
3:185349671 A T 0.117348 7.2145e-07
3:185352434 T C 0.043239 -8.6161e-06
3:185357300 T C 0.100373 3.5051e-05
3:185367124 A G 0.126718 3.1978e-06
3:185408770 C G 1.465473 -2.8314e-06
3:185430071 C T 0.036303 -5.6296e-06
3:185440960 T C 0.172024 2.8705e-05
3:185442119 A G 0.737150 4.2995e-05
3:185446129 A G 0.073079 1.4586e-05
3:185447038 C T 0.194177 3.2263e-06
3:185454844 A C 0.344800 -1.0160e-05
3:185455681 T C 1.930834 -9.5791e-06
3:185459253 C T 0.049073 1.8458e-05
3:185468717 T C 0.046360 8.6640e-06
3:185476453 A G 0.504530 9.9288e-06
3:185478957 G T 0.390218 3.6390e-05
3:185482618 C T 1.309605 2.0595e-05
3:185487893 C T 0.035970 1.6217e-05
3:185494268 C T 0.098639 9.7841e-06
3:185506401 C A 0.509725 2.4613e-05
3:185513142 C T 0.048716 1.0307e-05
3:185513392 G A 0.625996 1.9103e-05
3:185515274 G A 0.133946 1.1416e-05
3:185523370 C T 0.558615 2.9057e-05
3:185524179 A C 0.066569 -2.2342e-05
3:185530290 C T 0.627995 1.8462e-05
3:185531661 T C 0.116315 -6.0763e-06
3:185534012 C G 0.023221 -4.9162e-06
3:185548683 A G 0.750150 4.8657e-05
3:185549134 T A 0.149565 1.1631e-05
3:185549787 T G 0.101247 3.3378e-06
3:185550500 T C 0.104575 1.8649e-05
3:185552583 T C 0.116967 1.1025e-05
3:185559611 T A 0.195993 1.1924e-06
3:185563274 A G 1.169641 6.3258e-07
3:185565723 T C 0.930297 3.0415e-05
3:185574131 T C 0.613382 -4.6156e-06
3:185574574 C T 0.098017 -7.2387e-05
3:185574682 G T 0.924874 -4.6514e-06
3:185581273 T G 0.310999 5.0501e-07
3:185582870 C T 0.093312 -1.8579e-05
3:185584871 T C 0.287118 1.2984e-05
3:185586399 A G 0.050895 1.8566e-05
3:185592046 T C 0.149351 1.4050e-05
3:185593514 C T 0.025451 1.1378e-05
3:185598552 C T 0.696841 -3.8969e-06
3:185610274 T C 0.622929 -1.3868e-05
3:185612747 A T 0.124620 1.0819e-05
3:185616661 C A 1.375864 -1.3432e-05
3:185620666 C T 0.327777 -9.2093e-06
3:185621829 A G 1.485192 1.7588e-05
3:185632262 C T 0.139325 -3.2457e-07
3:185632782 C T 0.058735 -8.3673e-06
3:185633136 C T 0.276858 -6.6263e-06
3:185633556 C G 0.049467 2.7670e-05
3:185635685 G A 0.859203 2.0960e-05
3:185637740 C T 0.072777 2.2461e-05
3:185641890 C A 0.418743 9.8975e-05
3:185645209 C G 0.148440 -6.1962e-05
3:185654061 A T 0.101791 3.9603e-05
3:185674983 G A 0.129244 2.0728e-05
3:185676350 A G 1.085295 -1.4220e-06
3:185683829 G A 0.502178 -4.2728e-06
3:185685113 G A 0.163729 1.4987e-06
3:185686741 G A 1.105731 -1.0457e-06
3:185697879 T C 0.030588 -2.7266e-06
3:185699585 C T 1.692544 -4.5716e-06
3:185703597 A G 0.190312 1.5274e-05
3:185705972 A T 0.060061 1.0301e-05
3:185707842 A G 1.623174 -1.4155e-06
3:185709709 T C 0.549371 -1.0861e-05
3:185721810 C A 0.024475 -1.7029e-05
3:185726271 A G 0.155542 -1.5132e-05
3:185726829 G A 0.339367 -2.7325e-05
3:185733225 T G 0.046547 -5.5309e-06
3:185741183 C T 0.285225 -1.9617e-05
3:185741991 A G 0.979156 5.6299e-06
3:185743196 C T 0.022119 2.1325e-05
3:185749963 T C 0.022830 -5.1379e-06
3:185751952 T C 0.073644 2.2653e-05
3:185757744 T C 0.403617 3.6821e-05
3:185762644 C T 0.074079 -4.5083e-06
3:185763735 G A 0.062173 3.0972e-05
3:185764569 T C 0.020776 4.4299e-06
3:185766414 T C 0.031272 -7.3611e-06
3:185766711 A G 0.255089 -3.1397e-05
3:185770096 T G 0.098268 3.1541e-06
3:185775999 A G 0.049379 -1.4183e-05
3:185787893 A G 0.096490 5.4833e-06
3:185793118 C T 0.035698 1.4951e-05
3:185796139 G A 0.113275 -2.1855e-05
3:185796785 A G 0.184723 -6.3804e-06
3:185801628 G A 0.594782 -1.5930e-05
3:185805792 A G 0.076047 -5.9552e-06
3:185812826 C T 0.074007 1.7685e-05
3:185815274 T C 0.039438 -2.0502e-05
3:185823973 C T 0.030139 -1.8657e-05
3:185831583 G T 0.369058 -1.1755e-05
3:185838544 A G 0.093169 4.0515e-06
3:185841421 G A 1.523620 1.6815e-05
3:185841654 G C 0.027549 4.5469e-07
3:185842890 G T 0.048614 2.3037e-08
3:185842973 C T 0.152693 3.3924e-05
3:185843179 G A 1.163232 -3.9260e-06
3:185846508 G A 0.027603 5.6934e-06
3:185847222 C A 0.049508 1.6392e-06
3:185848147 G A 0.275161 -3.2344e-05
3:185849256 G A 0.356961 -8.3193e-06
3:185857085 C T 0.401747 2.1800e-05
3:185857594 T C 0.035583 1.1386e-06
3:185857764 A G 0.052361 -1.7032e-05
3:185858534 A G 0.238848 2.5771e-05
3:185858717 A G 0.023435 -1.0503e-06
3:185866733 C T 0.338928 -3.1953e-06
3:185870197 C T 0.315718 -3.3340e-05
3:185872896 T C 1.293887 -8.5177e-06
3:185882661 A G 0.095957 -9.3325e-06
3:185886769 A G 0.925921 1.2658e-05
3:185894919 T C 1.071121 1.0848e-05
3:185901433 A G 0.178661 -2.6326e-05
3:185902960 A G 0.038262 -9.1250e-06
3:185905003 C T 1.043640 1.4295e-06
3:185905477 C A 0.193470 4.9746e-06
3:185907620 C T 0.047200 -1.2867e-05
3:185909651 C T 1.210197 -5.3787e-06
3:185917660 C T 0.037612 1.0450e-05
3:185919615 C A 1.838022 1.4842e-05
3:185920083 G A 0.053993 -2.6683e-06
3:185920603 G T 1.808179 3.2647e-05
3:185921718 T C 0.483866 7.9627e-07
3:185922622 C T 0.045231 -1.6361e-05
3:185925661 C A 0.079892 7.1648e-06
3:185927523 T C 0.034277 4.7565e-06
3:185928063 T C 1.142538 -5.7391e-06
3:185928620 T C 0.037078 1.8508e-05
3:185929860 A G 0.057372 6.8247e-06
3:185931007 G T 0.439536 1.4200e-05
3:185931174 C T 0.458884 -4.3152e-06
3:185931624 A G 0.133198 4.5499e-05
3:185934860 C G 0.308527 1.4418e-05
3:185937347 T C 0.020392 -1.1196e-05
3:185937652 G A 1.079342 3.0652e-05
3:185940942 A G 0.038738 3.7490e-06
3:185941059 A G 0.205390 -7.5253e-07
3:185941984 G A 0.448029 -3.8344e-05
3:185942320 G A 1.892885 1.5198e-05
3:185945613 T C 0.902779 -1.0781e-05
3:185946805 A C 0.024435 -2.1812e-05
3:185947441 C A 0.040383 1.2829e-06
3:185948213 A C 0.947514 1.6992e-05
3:185948328 T C 0.046873 8.8575e-06
3:185949248 A C 0.758147 3.3393e-05
3:185950229 A G 1.606763 9.1931e-06
3:185951641 C T 0.054594 1.2244e-05
3:185955006 G A 0.078458 -1.3366e-06
3:185955511 T C 1.562120 -2.6847e-05
3:185960671 T C 1.933207 -1.4102e-05
3:185960882 G A 0.273835 8.2962e-06
3:185962791 A G 0.046180 1.9180e-05
3:185963199 G T 0.380008 -1.6113e-05
3:185966600 G A 1.616228 -3.7792e-05
3:185968917 T C 0.241955 2.3688e-05
3:185973255 G C 0.028895 1.2535e-06
3:185973696 G T 0.226285 6.4383e-06
3:185974982 T G 0.200222 1.3260e-05
3:185977740 A G 1.268851 6.0943e-06
3:185977787 T C 0.063624 1.9282e-05
3:185977975 T C 0.153723 -4.3925e-07
3:185979101 T C 0.061768 -1.7449e-06
3:185982955 A G 1.190550 -1.5286e-05
3:185983328 C T 0.498037 4.5723e-06
3:185987803 T G 1.169957 -6.5511e-06
3:185988802 T C 0.046751 1.0599e-05
3:185990096 T C 1.571826 3.0807e-07
3:185994412 G A 0.170389 6.8259e-06
3:185995240 T C 0.025465 -1.3464e-05
3:186002740 T G 0.266862 -1.8379e-06
3:186005592 A G 1.139036 -1.0649e-05
3:186005870 C T 1.040342 -4.4825e-07
3:186006349 G T 1.002319 1.3099e-05
3:186006487 T G 0.039632 1.5215e-06
3:186006566 C T 1.378461 3.3558e-05
3:186006618 C G 1.062081 -2.3328e-05
3:186009438 T G 1.347169 1.6366e-05
3:186009520 C A 0.038642 2.0026e-05
3:186009759 G A 0.062591 -3.4181e-06
3:186012927 G A 0.695267 -1.0156e-06
3:186013603 A G 0.588706 7.2427e-06
3:186014648 G A 0.056202 -1.4849e-05
3:186015283 G A 1.205557 -5.3974e-06
3:186024137 A G 0.065348 -2.3875e-05
3:186025094 C T 0.283664 3.8414e-06
3:186025652 G A 0.038639 -3.6827e-05
3:186032911 A G 0.033862 -2.4634e-06
3:186033283 C T 1.275250 1.1927e-05
3:186036453 T C 0.444330 -3.4865e-06
3:186039318 T C 0.043270 -1.0670e-05
3:186039423 G A 0.062128 -3.8255e-06
3:186040920 C T 0.048209 1.9368e-05
3:186044323 C T 0.671496 8.2194e-06
3:186048164 C T 0.058616 1.4590e-05
3:186049135 C A 0.051681 6.9363e-06
3:186049228 A G 1.169097 6.5667e-06
3:186054149 G A 0.497775 3.3535e-06
3:186057229 T C 0.044871 -5.1859e-06
3:186059360 A G 0.042209 -7.7133e-06
3:186067505 G A 0.227897 8.2517e-06
3:186072015 T C 0.082269 9.9548e-06
3:186074659 A G 0.051725 -6.5747e-06
3:186074972 G A 1.908120 2.7733e-05
3:186076877 T C 0.030391 -2.8745e-05
3:186077506 G C 0.027331 -1.1980e-05
3:186079990 C T 0.278792 9.5789e-07
3:186082149 G A 0.283001 -6.3332e-07
3:186082887 T C 0.104171 1.8816e-05
3:186086283 T C 0.834208 -5.3363e-06
3:186087279 C T 0.563235 -2.5805e-06
3:186091684 T C 1.612509 8.9702e-06
3:186092574 T C 0.790085 -1.0332e-05
3:186093805 G A 0.113503 2.4490e-06
3:186095648 A G 0.429802 1.8433e-06
3:186096511 C A 0.354805 1.2225e-05
3:186101163 C T 0.265360 -9.4163e-06
3:186105859 G A 0.027046 -2.0492e-05
3:186109623 T C 0.051181 1.6682e-05
3:186110136 A G 1.325234 -8.1679e-06
3:186110509 A G 0.030218 -7.6074e-07
3:186124168 T C 0.038357 1.5023e-06
3:186126109 G A 0.348162 -1.2610e-05
3:186127955 A G 0.063543 -1.6236e-05
3:186129092 C A 0.034369 -9.2968e-07
3:186129300 A G 0.032876 -1.2691e-05
3:186131824 G A 1.699503 1.8632e-05
3:186134939 A G 0.345942 8.5778e-06
3:186136807 T C 0.030190 -1.2025e-05
3:186144694 C T 0.529291 3.5539e-06
3:186148717 A G 0.349611 1.0982e-05
3:186162919 G C 0.916381 1.3943e-05
3:186166074 G A 0.047543 9.7813e-06
3:186167839 T C 0.034600 -6.3093e-06
3:186168936 T C 0.066079 1.1401e-05
3:186170632 G A 0.740818 8.9112e-06
3:186172959 T C 0.052857 -1.2625e-05
3:186180706 G A 0.048519 -8.6608e-06
3:186181894 C T 0.104711 2.0291e-05
3:186189216 A G 0.033441 1.1328e-06
3:186190686 T C 0.998987 -9.8245e-06
3:186191714 T G 0.066470 -1.3358e-05
3:186193294 C T 1.406469 1.4326e-05
3:186193436 A G 0.365253 4.9281e-06
3:186195952 T C 0.318506 7.7542e-07
3:186202151 C T 0.045003 -5.9509e-07
3:186204573 A G 0.115271 3.4143e-05
3:186205930 C A 0.904730 3.9776e-06
3:186206615 T C 0.375524 8.4654e-06
3:186210417 G A 0.172140 -3.3217e-06
3:186219289 C T 0.936536 -3.0902e-06
3:186219350 T C 0.067993 -2.5031e-06
3:186222970 C T 1.669010 -4.9634e-06
3:186223237 T C 0.491948 -2.3336e-05
3:186225120 G A 1.140623 -2.1122e-05
3:186226684 T C 0.059561 7.5734e-06
3:186230003 C T 0.420323 1.1109e-05
3:186233864 T G 1.526089 -1.0568e-05
3:186238554 G T 0.121724 7.0647e-06
3:186238966 C T 0.306606 -8.2551e-06
3:186247437 G A 0.086576 -8.9646e-06
3:186252771 G A 0.149245 8.4606e-06
3:186252936 C G 0.044218 -2.5042e-06
3:186275924 C T 0.140926 -1.3200e-05
3:186277563 G A 0.903285 -1.7047e-06
3:186277853 A G 0.059602 5.9133e-06
3:186287777 C T 1.651202 -1.7849e-05
3:186296358 T C 0.081535 -1.3046e-05
3:186301441 G A 0.028113 -5.5735e-06
3:186301477 A G 0.134813 2.2570e-05
3:186301703 G A 0.324918 4.4699e-06
3:186302392 T G 1.372571 1.3303e-05
3:186306805 G C 0.045626 6.2219e-06
3:186308773 G T 1.413626 -1.1400e-05
3:186311667 C T 0.173775 -6.9800e-06
3:186317857 T C 0.290851 5.9205e-06
3:186319940 A G 0.180150 -4.7563e-07
3:186321982 T G 1.444792 1.2383e-05
3:186326216 C T 0.108318 -2.3978e-05
3:186326945 T C 0.026804 1.1907e-05
3:186330205 T G 0.088691 1.4417e-05
3:186331781 C T 0.063726 1.4189e-05
3:186335679 G A 0.061554 2.0166e-05
3:186337713 C T 1.283569 7.6720e-06
3:186338233 A G 0.903173 7.0583e-06
3:186338869 T C 0.147528 9.2028e-06
3:186344004 G A 0.085798 -2.5433e-05
3:186345900 C T 0.393026 -3.2008e-05
3:186348527 A C 0.593276 7.9005e-06
3:186349412 T C 0.741114 -1.0478e-05
3:186354049 G C 0.048628 5.3462e-05
3:186357391 C T 0.050005 9.6808e-06
3:186358346 C T 0.033815 -1.9815e-05
3:186358366 C A 0.257887 1.4737e-05
3:186360409 G T 0.612913 1.2610e-05
3:186370350 G A 0.089001 2.9057e-05
3:186370473 T C 0.044548 -1.7711e-05
3:186372240 T G 0.889540 1.3879e-05
3:186381717 G A 1.501341 -5.0669e-06
3:186382287 A C 0.041083 1.0643e-05
3:186387243 C T 0.044663 -1.0042e-05
3:186388028 C T 0.825909 3.3342e-06
3:186389559 C T 0.236186 -1.7341e-06
3:186393619 G A 0.036956 -1.6426e-05
3:186395113 G A 0.399612 1.3728e-05
3:186395436 T C 0.441300 -2.6550e-06
3:186395572 T A 0.944325 2.0267e-05
3:186399148 A G 0.259893 3.2576e-05
3:186404230 T C 0.045830 -3.4448e-06
3:186404484 T G 1.714690 9.4884e-06
3:186425886 C A 0.255901 -1.2443e-05
3:186426758 A G 0.027760 -4.8005e-06
3:186428633 C T 0.044419 5.7448e-06
3:186430318 T C 0.617200 -6.1643e-06
3:186435370 A G 0.630184 2.0497e-05
3:186437661 C G 0.783894 9.4496e-06
3:186443250 C T 1.024618 1.4074e-05
3:186445052 G T 0.222780 1.0906e-05
3:186451236 C T 1.503371 1.3427e-05
3:186454180 C A 0.739954 -4.4517e-06
3:186459475 G C 0.062819 -1.1126e-05
3:186459927 C T 0.810195 -9.8896e-06
3:186460110 C G 0.070070 -5.5306e-06
3:186461524 T C 0.062200 1.2402e-05
3:186462843 T C 1.230494 8.4039e-06
3:186464731 G T 0.329351 6.6284e-06
3:186469489 G A 0.181183 -8.6443e-07
3:186473877 G T 0.198788 -1.5412e-07
3:186475791 C T 1.530729 -1.3456e-05
3:186475845 G T 0.644923 -2.1190e-05
3:186480206 G A 1.341764 1.4435e-05
3:186483220 A G 0.041692 1.0857e-05
3:186484466 C A 0.061040 7.9150e-06
3:186486013 A C 0.020525 -2.0406e-05
3:186489724 C T 0.503905 5.7486e-05
3:186491538 G C 0.809868 8.5572e-06
3:186501854 T C 0.163739 1.4528e-05
3:186504203 A G 0.046265 1.3474e-05
3:186505930 T C 0.095685 2.3813e-05
3:186505937 T C 0.022687 5.5377e-06
3:186507757 A G 0.263728 3.8891e-06
3:186508528 C T 1.929032 2.0114e-05
3:186509517 A G 0.963958 3.2467e-06
3:186515844 A G 0.480602 2.7967e-05
3:186519136 C A 0.444044 -3.0887e-05
3:186526177 A G 1.506087 -2.8348e-06
3:186530484 C T 0.988073 6.3076e-06
3:186534717 A G 0.062360 -3.1874e-05
3:186535741 T G 0.888360 3.0608e-06
3:186546540 T C 0.050382 -2.7575e-06
3:186548565 C T 0.682382 9.0552e-06
3:186551711 C A 0.667069 6.2402e-06
3:186554292 G T 1.664631 -3.4702e-06
3:186556037 C T 0.166228 9.6208e-06
3:186560782 A G 0.670051 5.7728e-06
3:186560897 T C 0.515525 1.1923e-05
3:186563803 T C 1.577613 5.8897e-06
3:186567636 C A 0.137451 3.7923e-06
3:186568180 T G 0.689107 -1.6220e-05
3:186570191 G T 0.128823 2.7621e-06
3:186570453 A G 0.249520 4.1075e-07
3:186570892 G T 0.239606 3.5547e-06
3:186571486 C T 1.123478 -3.7298e-06
3:186571814 A G 0.235346 5.7709e-06
3:186572089 C T 0.067354 9.5147e-06
3:186573705 G A 1.248643 -8.1996e-06
3:186575430 A G 0.056563 4.4149e-06
3:186577794 T C 0.102202 -4.2455e-06
3:186578474 T C 0.516844 -3.4337e-06
3:186589499 C T 0.269130 1.9566e-05
3:186590900 C A 0.043725 -2.6801e-06
3:186593094 A G 0.257115 -2.3263e-05
3:186599960 A G 0.047543 -2.0673e-06
3:186600420 C T 1.373712 -5.2330e-07
3:186600453 G A 0.103644 5.2649e-06
3:186610114 A G 0.455029 5.8632e-05
3:186610917 T C 1.922365 2.1439e-05
3:186613364 G A 0.537141 -1.8573e-07
3:186613423 C A 0.091295 -2.7581e-05
3:186614383 C T 0.023194 -1.2897e-05
3:186618976 A G 0.208059 -1.8111e-05
3:186621028 T G 0.585959 4.9741e-06
3:186632822 A G 0.030524 1.2417e-05
3:186632942 T C 0.263051 -3.0429e-06
3:186634762 C A 0.601656 3.0972e-06
3:186637483 T C 0.137791 -1.3011e-05
3:186642865 C T 1.918479 3.0007e-06
3:186645278 A G 0.247592 3.0208e-06
3:186648117 G A 0.688032 2.5176e-05
3:186648906 G A 0.342801 2.3926e-06
3:186650790 G A 1.750249 -7.4516e-06
3:186654801 T C 0.088327 -1.5002e-05
3:186654836 A G 1.170634 2.2484e-06
3:186658048 A G 0.113901 2.3336e-05
3:186660315 G A 0.056519 1.9481e-05
3:186661554 C G 0.062564 -3.9235e-06
3:186661767 C T 0.259634 -3.6776e-08
3:186662637 A G 0.283708 -8.0408e-06
3:186663197 T C 0.134725 8.3342e-06
3:186665015 G T 0.100886 7.0823e-06
3:186666461 T C 0.278751 9.8367e-06
3:186666830 T C 0.105704 7.8322e-06
3:186674138 G C 1.120289 -1.8123e-05
3:186674167 G T 0.031085 -1.2415e-06
3:186675277 A G 0.111565 2.8121e-05
3:186675632 A G 0.257829 -1.2142e-05
3:186677223 T A 0.050906 -4.8789e-06
3:186678128 A G 0.106166 5.3266e-06
3:186680644 C T 0.991514 1.3273e-05
3:186681589 C T 0.027005 -8.3666e-06
3:186683047 T C 0.044527 6.3661e-06
3:186684460 C T 0.211041 -3.8148e-07
3:186684511 T C 0.092972 2.2169e-05
3:186684593 T G 0.103902 2.6182e-06
3:186685974 G T 0.167968 3.7309e-05
3:186686051 G A 0.370955 -1.6095e-05
3:186686239 T C 1.809086 -1.2754e-05
3:186690336 T C 0.107638 -8.4364e-06
3:186690716 A G 0.251403 2.0469e-05
3:186691291 C T 0.822063 -1.1243e-05
3:186692407 C A 0.148191 3.4651e-05
3:186693205 G C 0.037476 -1.3691e-06
3:186693834 T G 0.081647 -1.7387e-05
3:186695308 C A 0.168567 1.9012e-05
3:186696718 G A 1.270225 -3.2709e-05
3:186697823 T C 0.162372 2.1025e-06
3:186698701 T C 0.032900 1.0086e-05
3:186699111 T C 0.045915 -3.0074e-06
3:186699610 G A 0.795725 2.3475e-05
3:186701162 A G 0.461026 1.1686e-05
3:186705149 G A 0.218663 9.3723e-06
3:186705790 C G 1.311118 -2.1024e-05
3:186706879 T C 0.071712 3.4199e-06
3:186707554 A G 0.916072 -9.2056e-06
3:186707764 G A 0.073769 -9.0405e-06
3:186709273 T G 0.387060 6.6544e-07
3:186709857 G A 0.597376 -8.8111e-06
3:186710637 C A 0.361041 1.0755e-05
3:186711075 T C 0.512598 -1.2257e-05
3:186711453 C A 1.520353 -6.6050e-06
3:186712963 G A 0.517062 -4.9287e-07
3:186714787 T G 0.036936 8.2688e-06
3:186717963 G A 0.332254 1.5736e-05
3:186719374 G T 0.991874 2.9468e-06
3:186719876 C T 0.031411 -1.6655e-05
3:186722362 C T 0.521295 5.5336e-07
3:186723944 G A 0.136105 -2.0714e-05
3:186726084 T C 0.086464 -1.6070e-05
3:186730341 C T 1.534248 5.3948e-05
3:186735690 C A 0.779093 -7.4868e-07
3:186735735 A G 0.755403 4.8268e-05
3:186738426 A C 0.083187 1.7142e-05
3:186739677 A G 0.625690 -3.4229e-05
3:186741131 T C 0.740736 -2.2002e-05
3:186741765 G C 0.064396 -1.1302e-05
3:186743423 A G 0.022643 -1.1646e-06
3:186755882 A G 0.758327 2.7029e-07
3:186756908 G T 0.281971 -2.2903e-06
3:186758583 A C 0.337194 1.6000e-05
3:186763829 A G 0.386835 2.5234e-05
3:186765341 T C 0.245719 -2.1400e-05
3:186767440 A G 1.138760 -2.2329e-05
3:186768043 A G 0.424179 -3.6531e-05
3:186784789 C T 0.705722 7.2165e-06
3:186787769 T G 0.062043 -2.9508e-05
3:186792893 A C 0.094811 1.8247e-07
3:186793242 A G 0.225901 -2.3912e-06
3:186795216 G A 0.576773 -1.2819e-05
3:186796433 C A 0.023697 -2.0222e-05
3:186801566 T C 0.067949 -1.6400e-06
3:186812961 A G 0.804979 -1.2113e-05
3:186819880 A G 0.230103 -4.6826e-06
3:186822629 A G 0.046911 -1.1807e-05
3:186822641 G A 0.067650 -1.9447e-05
3:186822991 G A 0.206957 1.5227e-05
3:186827857 T C 0.434072 -9.3370e-07
3:186832325 T C 0.039526 -8.4218e-06
3:186832850 G A 0.787195 -1.0210e-05
3:186832882 C A 0.032706 4.2523e-05
3:186833065 C T 0.027579 6.0537e-06
3:186833902 C G 0.045316 1.9511e-06
3:186834768 A G 0.907746 -1.3616e-06
3:186839909 A G 0.123097 -1.6531e-05
3:186841001 A G 0.045949 1.4820e-05
3:186842445 A G 1.865670 1.5915e-05
3:186845430 T C 0.052153 3.8432e-06
3:186846161 T G 0.036813 8.7756e-06
3:186852178 C T 0.040839 1.6614e-06
3:186859838 A G 0.048624 2.0621e-05
3:186865439 G A 0.390289 -1.7703e-05
3:186874641 A C 0.451694 -3.5105e-07
3:186877481 A C 0.022058 -2.4306e-06
3:186880132 G C 1.296159 1.2060e-05
3:186882439 T C 0.074371 3.9009e-05
3:186883554 A G 0.064984 4.0886e-05
3:186883986 A G 0.164548 1.0183e-05
3:186885760 T C 0.092288 -5.0980e-06
3:186889062 G C 0.852363 2.0883e-05
3:186889320 G A 1.889649 -1.2314e-06
3:186890189 T C 0.070322 2.4644e-05
3:186891634 C A 0.446832 4.0030e-05
3:186899254 A G 0.098425 -3.6245e-05
3:186904438 G A 1.483424 -7.0632e-05
3:186905527 A C 0.081467 2.9568e-05
3:186907100 G A 0.040614 1.6401e-05
3:186914144 A G 0.135711 3.4414e-06
3:186914492 A G 0.253249 -1.2018e-05
3:186915592 A G 0.075619 3.0105e-05
3:186917586 T C 0.027471 2.1642e-05
3:186917751 G C 1.041855 -8.9523e-06
3:186918213 G A 0.296400 -1.6868e-05
3:186920815 G A 0.030007 8.3059e-06
3:186921948 G A 0.938004 9.1237e-06
3:186923702 A C 0.067643 2.6831e-05
3:186930292 C A 0.287285 -4.1810e-06
3:186931927 G A 1.177202 3.6946e-06
3:186934459 A G 0.059239 3.1435e-06
3:186937276 C T 0.177291 -2.1098e-05
3:186937568 G A 1.131645 4.5150e-06
3:186942639 T C 0.035107 -7.8310e-06
3:186944705 G A 0.629559 1.6110e-05
3:186946199 T C 0.072144 -1.0870e-05
3:186946842 A G 0.673875 1.7517e-05
3:186947281 T C 0.075235 1.0765e-05
3:186950497 A C 0.104504 2.4226e-05
3:186953037 A G 1.845781 -9.3692e-06
3:186953226 G C 1.423546 1.3716e-05
3:186953808 T C 0.675977 4.9822e-06
3:186953932 A C 0.070387 -1.0717e-05
3:186956223 G T 1.281913 -1.2334e-05
3:186956468 T G 0.021956 -1.0691e-05
3:186959295 T C 0.041236 5.6134e-06
3:186960482 A G 0.872088 6.7229e-06
3:186965162 T C 0.029306 6.3592e-07
3:186966823 T C 0.241024 -1.1745e-05
3:186967942 A G 0.551342 -2.9534e-05
3:186970151 A C 0.499536 2.4392e-05
3:186971911 A G 0.038200 4.8389e-06
3:186974803 A G 0.080861 -1.5356e-05
3:186977222 G A 0.187351 -2.9766e-05
3:186979621 G A 0.076455 -3.4225e-05
3:186982426 T C 0.020171 7.3058e-06
3:186984641 T C 0.068381 -1.3622e-05
3:186984683 A G 0.336137 -1.9608e-05
3:186987941 A G 1.661463 -2.1387e-05
3:186989424 T C 0.084965 -4.1009e-06
3:186989512 C T 0.182737 -4.4828e-06
3:186999314 G A 1.690555 -2.9805e-05
3:187006766 T C 0.620087 3.6848e-06
3:187020688 T C 0.027970 4.3360e-06
3:187021886 C T 1.107893 6.2507e-06
3:187022709 A G 0.041321 1.2268e-05
3:187023952 T C 0.597043 7.1646e-06
3:187034689 T C 0.083122 1.0713e-05
3:187036636 C T 0.313338 2.6963e-05
3:187036754 C T 1.342182 -2.7852e-05
3:187036990 T C 0.184587 -1.3066e-05
3:187038244 A G 1.676928 -7.6876e-06
3:187040458 G A 0.019960 -2.0718e-05
3:187041709 A G 0.056899 -4.3695e-06
3:187042705 A G 0.026508 5.2182e-06
3:187045046 C T 0.594598 2.9502e-05
3:187050195 A G 0.056015 -8.6916e-06
3:187050622 G A 0.466741 1.5923e-05
3:187054206 C T 0.430465 -1.2217e-05
3:187054392 G A 0.020912 2.2820e-05
3:187058808 G C 0.053955 2.9675e-05
3:187059471 C T 0.174608 -1.5336e-05
3:187061622 C A 0.059942 -7.4627e-06
3:187064263 T G 1.685394 -6.3980e-06
3:187067537 C A 0.042205 -7.0048e-06
3:187069183 T C 0.597016 3.0019e-06
3:187071300 C T 1.034100 -1.3170e-05
3:187082029 G A 0.100948 -6.9531e-06
3:187086933 A C 1.973978 -2.4305e-05
3:187088612 T C 0.320219 2.6421e-05
3:187088923 A G 0.058644 -6.5717e-06
3:187088926 A G 1.659657 -4.4596e-05
3:187088958 T C 0.024118 9.9985e-06
3:187089031 A C 0.710733 -4.6386e-05
3:187090129 C T 0.714884 -4.8187e-05
3:187090350 G T 0.481932 6.9595e-06
3:187090946 G A 0.456219 4.0531e-06
3:187091020 T G 0.054594 -1.8498e-05
3:187093269 G A 0.050481 -1.0483e-05
3:187093610 G A 0.633006 5.4737e-07
3:187093692 A G 1.222161 -2.1170e-05
3:187094560 T C 0.109661 -1.4426e-05
3:187101566 C A 1.167295 -5.9845e-05
3:187102238 T G 1.913471 -4.2498e-06
3:187109367 C T 0.092849 -8.7276e-06
3:187109841 G A 0.048056 -5.9225e-06
3:187122957 C T 0.077836 -1.9348e-05
3:187123097 T C 0.084781 -1.6943e-05
3:187138030 T C 0.031074 1.6092e-06
3:187148245 G T 0.095365 2.4401e-05
3:187152804 A G 0.139321 2.6883e-05
3:187157803 T C 0.387872 3.3617e-05
3:187159087 C G 0.635624 -1.8080e-05
3:187161632 G A 0.343977 2.5125e-05
3:187164868 C T 0.931694 -1.0129e-05
3:187166031 A G 0.305083 2.6071e-05
3:187168979 G A 0.433127 4.6888e-05
3:187175707 C T 1.020161 -1.0548e-06
3:187176074 G A 0.064614 1.5898e-05
3:187182200 C A 0.114598 -5.6440e-05
3:187194964 T C 0.059052 1.3669e-06
3:187196604 A G 0.056648 1.2431e-05
3:187201361 G T 0.065430 1.4865e-05
3:187202227 G A 1.196476 -2.0188e-05
3:187203412 G A 0.128891 2.4068e-05
3:187204476 A G 0.039122 -1.0940e-05
3:187209175 T C 0.051640 -1.9740e-06
3:187214323 T G 0.137666 -2.1526e-06
3:187218499 C T 1.911781 -2.8285e-05
3:187219866 G A 0.955656 -9.2670e-06
3:187225252 C T 0.331394 -2.7750e-05
3:187229594 G A 1.104973 -6.3202e-06
3:187236486 A G 0.206155 -1.9827e-05
3:187239833 C T 0.231402 5.3325e-06
3:187241138 C T 0.079019 6.9538e-06
3:187242776 C A 1.238032 1.4179e-05
3:187242849 G A 0.044269 -8.3698e-06
3:187246464 C T 1.711114 1.2251e-05
3:187247088 C T 1.460795 2.7268e-05
3:187261033 G A 0.244733 -3.3658e-05
3:187268411 A G 0.051749 2.5015e-05
3:187269749 A G 0.086940 -2.7761e-06
3:187272639 C A 0.471528 -7.2100e-06
3:187282132 A G 0.862389 -1.2370e-05
3:187293669 C T 0.778668 -1.0723e-06
3:187296994 C T 0.085206 7.4893e-06
3:187297237 G A 0.110957 3.6332e-06
3:187311905 C T 0.774578 1.0306e-05
3:187313418 G A 0.068683 -1.9675e-05
3:187315018 T C 0.058181 7.4992e-07
3:187316100 A G 0.281611 -1.1617e-05
3:187321533 A G 0.102498 -1.3318e-05
3:187327968 G A 0.751483 1.6289e-05
3:187333377 C T 1.545342 -1.6186e-05
3:187337001 G A 0.031697 3.1995e-06
3:187337242 A C 0.238695 4.2232e-05
3:187337433 G A 0.628583 -1.1789e-07
3:187346363 T C 0.218619 -1.6344e-05
3:187347603 G A 0.029194 1.4780e-05
3:187348831 T C 1.177420 7.3408e-06
3:187349345 T C 0.059388 -8.3034e-06
3:187351109 T C 0.080372 -2.3469e-05
3:187358240 G A 0.026699 -2.1454e-05
3:187379710 T G 0.614664 1.6658e-05
3:187381842 G A 0.202266 -1.4678e-05
3:187385437 C T 0.021470 1.2779e-05
3:187387022 G T 0.029480 9.0909e-06
3:187388048 A G 0.028127 -1.7549e-05
3:187389462 T C 0.030823 5.8683e-06
3:187391489 A G 0.058008 2.0262e-05
3:187396582 G A 0.225986 2.8539e-05
3:187398873 T C 0.029568 9.9932e-06
3:187404727 A C 0.394798 1.5338e-05
3:187407916 A G 0.373382 -3.2905e-05
3:187414240 T C 0.106809 2.2331e-05
3:187421081 G T 0.029004 9.0576e-06
3:187424310 G A 0.033067 2.4843e-06
3:187439105 C T 0.264598 -1.6023e-05
3:187440506 A C 1.227183 8.0483e-06
3:187440572 G A 0.020290 1.0780e-05
3:187443722 A C 0.253980 1.6564e-06
3:187446211 T C 0.307395 -7.6106e-06
3:187447701 A C 0.068364 -1.2180e-05
3:187447837 T C 0.044687 9.5323e-06
3:187448254 T C 0.135432 -6.0551e-06
3:187449343 A G 0.067928 1.2117e-05
3:187449447 T C 0.106197 2.0688e-05
3:187449757 T C 0.045337 1.9594e-06
3:187455958 G A 0.764209 -1.0812e-05
3:187457026 G A 0.065657 -4.1284e-06
3:187459497 C T 1.339180 1.6548e-05
3:187460430 T G 0.065508 -9.3781e-06
3:187462159 G A 0.111079 3.3232e-05
3:187462296 G A 1.044704 -1.1508e-05
3:187462617 T C 0.059052 1.3278e-05
3:187467220 G T 0.471001 -2.4371e-05
3:187468628 A G 0.128078 7.1749e-06
3:187475699 T C 0.025380 9.9429e-06
3:187476714 C A 0.061023 7.5544e-06
3:187486941 A G 0.029895 -2.6496e-06
3:187487002 G T 0.277721 -3.0716e-05
3:187487526 T C 0.583308 1.1254e-05
3:187487924 G A 0.085353 -4.2810e-07
3:187495597 T C 0.101729 1.4498e-05
3:187500183 G A 0.084421 -2.6186e-07
3:187507339 A G 0.075792 -2.3510e-05
3:187509248 G A 0.040869 3.7311e-06
3:187511167 T C 0.046703 1.4130e-05
3:187530425 T C 0.306916 8.7650e-06
3:187531837 C T 0.308473 3.7073e-05
3:187533141 G A 0.084037 1.8981e-05
3:187544578 A G 0.443864 -5.9129e-06
3:187557306 A G 0.078016 -1.3796e-05
3:187562959 G A 0.716356 4.8751e-06
3:187568035 C A 0.024985 -7.0488e-06
3:187568159 A C 0.029820 1.0984e-06
3:187573841 C T 0.799767 2.6560e-06
3:187592899 C T 1.948731 -2.3310e-06
3:187594050 A G 0.036483 -3.3935e-06
3:187596315 G T 0.594167 9.3068e-06
3:187598318 T G 0.737704 9.8250e-06
3:187602672 T C 0.089045 -9.1483e-06
3:187607504 T C 0.390694 -4.6830e-06
3:187615376 T C 0.461152 -1.6744e-05
3:187622195 G C 0.143520 1.6090e-05
3:187623428 T C 0.224059 2.9168e-06
3:187629503 G A 1.016496 -1.5168e-05
3:187629577 A G 1.870810 -1.3955e-05
3:187631078 A T 1.592977 -1.1763e-05
3:187631172 G A 0.295105 -8.2959e-06
3:187632238 C G 0.932167 1.4210e-05
3:187639042 A G 0.146638 3.1785e-05
3:187639375 C A 0.679237 -7.4823e-06
3:187650400 C T 0.028589 -2.8488e-06
3:187657591 T C 0.036208 1.5323e-06
3:187661927 T G 0.161158 6.1100e-05
3:187668469 C T 0.403562 3.6513e-05
3:187669952 C T 0.378305 -8.6006e-05
3:187670824 T C 0.053969 -7.2295e-06
3:187677031 C T 0.134517 -2.1791e-05
3:187677977 G A 1.809389 1.2326e-06
3:187684976 T C 0.138811 -5.1189e-06
3:187685841 C T 0.340315 -3.3036e-05
3:187687890 A C 0.308323 -2.5756e-05
3:187690581 T C 0.162416 -7.6986e-06
3:187697188 T C 0.131335 -6.8016e-06
3:187697670 T C 0.178025 1.0497e-05
3:187703075 A G 0.034920 -2.0911e-05
3:187708846 A C 0.260389 -6.6145e-06
3:187709117 G T 0.182020 -8.6974e-06
3:187717540 T C 0.632296 -1.2127e-05
3:187721148 G T 0.277429 -2.1740e-05
3:187726638 T C 0.098551 1.2834e-05
3:187731624 A G 0.061826 1.0107e-05
3:187735097 C G 0.326628 -2.8585e-05
3:187737948 C T 0.330565 3.7160e-05
3:187738766 G A 0.974542 -2.3328e-06
3:187754559 G C 1.625051 -2.0184e-05
3:187756878 G T 0.119912 9.1294e-06
3:187757553 C A 0.127395 2.5541e-05
3:187759862 C A 0.427313 -2.5795e-05
3:187760841 C T 0.068425 1.1673e-05
3:187762629 T C 0.547514 -2.0217e-05
3:187763061 A C 0.681144 1.3793e-05
3:187768985 T G 0.023724 1.3524e-05
3:187773545 C T 0.057246 5.4353e-06
3:187774115 A G 0.167132 3.2732e-06
3:187778424 A C 0.066762 -1.0036e-06
3:187780697 T C 0.142058 8.8229e-06
3:187781923 A G 0.040675 2.6199e-05
3:187782348 C T 0.835415 3.3566e-06
3:187786264 A G 0.041991 -8.3728e-06
3:187786343 A G 0.030993 -1.0099e-05
3:187789441 G A 0.199318 -7.7955e-06
3:187793410 C T 0.166880 1.1704e-05
3:187793656 T C 0.186817 -2.2557e-05
3:187793833 C T 0.308711 -1.7067e-05
3:187795279 G A 0.045466 -3.1174e-05
3:187795325 T G 0.491849 9.8654e-07
3:187795657 C T 0.880738 1.8786e-05
3:187796234 C T 0.386380 -1.3324e-05
3:187796447 C A 0.192651 6.6757e-06
3:187798115 G A 0.080855 1.8978e-05
3:187799940 T G 0.664706 -1.2209e-05
3:187800184 T G 1.406643 4.9336e-07
3:187801532 A G 0.898811 -1.3077e-05
3:187804350 A G 0.216854 3.8201e-06
3:187806558 T C 0.068938 -3.1079e-05
3:187807934 A G 0.381426 1.9667e-05
3:187808616 C T 0.042698 2.3868e-05
3:187809352 T G 0.321943 1.0980e-05
3:187810803 T C 0.232997 3.0822e-05
3:187814477 G A 0.456759 3.3230e-05
3:187822506 G A 0.209885 3.0119e-05
3:187824490 G A 1.635641 2.8389e-05
3:187829161 C A 0.044534 2.2169e-05
3:187837501 C A 0.205193 4.1498e-05
3:187838455 A G 1.231926 3.4571e-06
3:187841169 C T 0.047944 1.4246e-05
3:187841458 A C 0.027365 2.0093e-06
3:187843210 T C 0.340557 2.1433e-06
3:187845124 G A 0.070458 -1.2471e-06
3:187846956 T C 0.181921 4.4525e-06
3:187847027 A G 0.446890 1.5569e-05
3:187851522 C T 0.053513 1.3754e-06
3:187852710 T G 0.022126 -1.6016e-06
3:187859478 C T 0.061652 -1.4659e-05
3:187860667 T C 0.044585 2.4866e-06
3:187865419 G A 0.970734 -6.4273e-06
3:187867008 C G 0.213465 9.9647e-06
3:187874197 A G 0.205458 5.9679e-06
3:187876908 C A 0.513360 -2.4093e-06
3:187877286 G A 0.379209 8.1753e-06
3:187877584 G A 0.678329 1.0565e-05
3:187879004 T C 0.861127 2.3355e-07
3:187879781 T C 0.019947 4.0104e-06
3:187882438 G C 0.046816 -2.8211e-06
3:187883273 G A 0.046319 -1.3709e-05
3:187884512 A C 1.204724 3.2002e-05
3:187887694 G A 0.287632 8.5229e-06
3:187888506 G C 0.119140 -9.0078e-06
3:187888796 G T 0.082585 1.3572e-05
3:187890435 C T 0.991847 3.2293e-05
3:187896223 A G 0.165677 -1.3107e-05
3:187896912 A G 1.090289 2.5565e-06
3:187897283 A G 0.208892 7.6985e-06
3:187898711 C T 0.939891 -7.0412e-06
3:187902023 T C 0.057953 -9.3806e-06
3:187909587 T C 0.278677 7.7095e-06
3:187915060 A T 1.064185 -8.3214e-06
3:187916678 G A 0.042817 1.4174e-05
3:187919615 G A 0.055907 2.7761e-05
3:187921866 T C 0.080885 1.1631e-05
3:187923949 T C 0.054795 -6.1011e-06
3:187936777 C T 0.197740 5.9541e-07
3:187941451 A T 0.058032 -3.3037e-05
3:187942148 T C 0.055458 4.4566e-06
3:187942700 G A 0.111252 -2.2376e-05
3:187944924 G A 1.369969 2.7684e-06
3:187945404 C T 0.233748 -1.7786e-06
3:187963329 A C 1.080243 3.6040e-05
3:187966553 G A 1.179891 3.8803e-05
3:187970450 G A 1.592674 5.0436e-06
3:187973483 G C 0.061159 -4.9994e-06
3:187975009 C T 0.042090 3.1371e-06
3:187982259 G C 0.157272 1.7339e-05
3:187983541 A G 0.035634 1.1640e-05
3:187987177 A C 0.134582 3.1247e-05
3:187991087 C T 0.074133 2.0813e-05
3:187991134 A G 0.048158 -1.5295e-05
3:187992734 G A 0.070149 6.9094e-06
3:187997616 A G 0.358423 -8.2661e-06
3:187998344 C T 1.341961 1.7613e-05
3:188001013 T C 0.975236 2.3030e-05
3:188004139 G A 0.069282 -9.0948e-06
3:188007667 G A 0.063709 5.9210e-06
3:188008959 A G 0.241462 4.6858e-06
3:188011407 A G 0.288009 -7.1218e-06
3:188016822 C G 0.703117 3.8097e-06
3:188019941 A C 0.023506 -8.1162e-06
3:188022514 G A 0.037235 -1.0290e-05
3:188026458 A C 0.043545 1.7498e-05
3:188042220 G T 0.252338 -2.7264e-06
3:188043102 G A 0.030156 1.4443e-05
3:188044675 G A 0.094406 1.4258e-05
3:188045846 C T 1.968443 -2.2377e-05
3:188050534 C T 0.082578 -2.3193e-05
3:188051336 T C 0.052789 -1.9580e-05
3:188053678 A C 0.021225 1.2672e-07
3:188053856 G T 0.200515 -1.0678e-05
3:188066550 C T 0.032125 -8.9236e-06
3:188069330 A G 1.595979 9.4914e-06
3:188070212 G A 1.947755 -2.0685e-05
3:188070292 T C 0.178841 -8.5614e-06
3:188070408 A G 0.741161 2.8619e-05
3:188074440 A G 0.353180 -9.0053e-05
3:188082681 G A 1.528377 -1.4410e-05
3:188083337 G A 0.062672 7.8486e-06
3:188090035 A G 0.131114 -6.0886e-06
3:188098260 A C 0.092176 -9.6116e-06
3:188099242 A G 0.905434 3.0032e-05
3:188101805 G A 0.060507 -1.3063e-06
3:188107773 T G 0.073620 -5.3706e-06
3:188112051 T C 0.091312 -8.4739e-06
3:188116423 C A 0.035389 3.1855e-06
3:188116784 A G 1.780881 1.6195e-06
3:188124663 C G 0.062360 6.5875e-06
3:188126496 G C 0.055077 1.0381e-05
3:188130911 C T 0.036205 3.0887e-05
3:188132760 C T 0.070832 4.0827e-05
3:188133163 T C 0.888319 -2.5064e-05
3:188133586 C T 0.076448 5.2643e-06
3:188147303 G A 0.109046 1.1262e-05
3:188149586 G A 0.636440 -9.0113e-07
3:188154279 A G 0.051531 3.9462e-05
3:188154674 A G 0.145111 2.0664e-05
3:188155078 C T 0.194184 5.0497e-06
3:188158496 A G 0.039618 -5.6145e-07
3:188165870 T G 0.069645 1.7564e-05
3:188166789 T C 0.032526 8.1052e-06
3:188166925 T C 1.976541 2.4601e-06
3:188169609 A G 0.028263 4.3267e-06
3:188175802 C T 0.188571 -6.0990e-05
3:188177187 G T 0.403583 6.8040e-06
3:188181403 G A 0.390888 -2.3221e-05
3:188181527 G A 0.093526 1.9255e-05
3:188181560 A G 0.828941 -2.6638e-05
3:188184831 T G 1.108733 1.0400e-05
3:188189689 G A 0.144006 -6.2991e-06
3:188191793 G A 0.489969 -4.3063e-06
3:188194275 G T 1.161352 2.4022e-05
3:188197515 A G 0.670302 3.2211e-05
3:188200897 T C 1.616520 -1.4561e-06
3:188202323 T C 0.042307 1.7431e-05
3:188203150 G A 0.051065 1.0880e-05
3:188205217 A G 1.038928 -1.9613e-05
3:188206062 A C 0.022208 1.3267e-05
3:188206259 G A 0.184396 6.5599e-06
3:188206842 C T 1.186473 3.5302e-05
3:188208003 C T 0.045156 -1.9175e-06
3:188210104 C T 1.802678 1.7328e-05
3:188212530 T G 1.397640 1.3128e-05
3:188215117 T C 0.078451 -8.2451e-06
3:188216974 T C 0.044592 1.3408e-05
3:188218547 A G 0.441691 -1.5618e-05
3:188221589 T C 1.641468 -1.0653e-05
3:188223752 G C 1.930504 -1.8121e-05
3:188229424 G A 0.456086 -1.7317e-05
3:188231633 A G 0.074405 2.4228e-05
3:188232893 T C 1.945637 -1.9098e-05
3:188233404 A G 0.202096 -2.5703e-05
3:188234682 G A 0.703274 -8.9819e-05
3:188234929 C A 0.357121 -1.9720e-05
3:188237881 A G 1.611591 -1.2592e-06
3:188241793 G A 0.437561 -3.3280e-05
3:188244532 C T 0.077071 5.5326e-06
3:188244642 T C 0.962388 1.2057e-05
3:188248020 G A 0.695097 2.7022e-06
3:188258499 C T 0.124471 -5.1778e-06
3:188258924 G A 0.311210 -2.0087e-05
3:188260747 G A 0.212547 1.0402e-06
3:188261844 G A 0.039207 -2.5379e-06
3:188264446 G T 0.035749 -7.6635e-06
3:188265000 G T 0.077873 -1.1297e-05
3:188265377 G T 0.064144 -6.2144e-06
3:188265563 T C 1.042403 1.5971e-05
3:188265709 A G 0.041328 -1.7048e-05
3:188267332 A G 0.042032 1.1598e-05
3:188269857 C T 0.050654 2.2335e-05
3:188270492 C T 0.071209 1.5989e-05
3:188273943 A G 1.262612 1.6815e-05
3:188278848 C T 1.098309 1.9407e-05
3:188279805 G T 0.056209 -1.1390e-05
3:188287765 G C 0.575117 -1.1991e-05
3:188289697 T C 0.520958 -1.5244e-05
3:188290561 G A 0.611414 -1.2361e-05
3:188291132 C T 0.042199 -5.5089e-06
3:188292489 T G 1.154726 1.2749e-05
3:188293338 A C 0.483251 1.0860e-05
3:188295759 C G 0.961847 1.1922e-05
3:188297155 C T 0.036106 5.8246e-06
3:188299819 A C 1.458701 -9.6003e-06
3:188300837 C T 0.273529 2.8471e-05
3:188300949 T G 0.405548 -1.3119e-05
3:188300995 T C 0.071974 1.4332e-05
3:188302094 C G 0.045728 -8.5802e-07
3:188303814 T G 0.092727 1.8748e-05
3:188304448 C T 0.788966 2.8580e-06
3:188305629 C T 1.950978 1.4058e-05
3:188312103 T C 0.020824 2.0653e-06
3:188316209 G C 0.192682 1.0795e-05
3:188323593 G A 0.999728 1.3422e-05
3:188323661 G A 0.112306 1.9751e-05
3:188325245 A G 0.654099 -1.8479e-05
3:188325724 G T 0.880007 -5.9624e-07
3:188327461 T C 1.218486 4.7521e-06
3:188327683 C T 0.130176 -2.6208e-05
3:188329037 C T 0.218201 -2.6105e-06
3:188329858 G A 0.375218 -1.6767e-05
3:188337267 C T 0.767881 -7.8538e-06
3:188337360 T G 0.036307 -2.4570e-06
3:188349734 G A 0.031948 -1.4140e-05
3:188351063 T C 0.034736 -1.2472e-05
3:188352914 C T 0.396895 2.2700e-06
3:188353467 C G 0.448216 1.5460e-05
3:188359436 C A 0.882298 1.8551e-06
3:188360043 G A 0.336174 3.8936e-06
3:188361330 G A 0.046136 1.1614e-05
3:188364893 G C 0.719583 7.9266e-06
3:188370968 A C 1.928434 1.3125e-05
3:188371617 A G 0.023030 -5.0744e-06
3:188371857 G T 0.429109 -2.1036e-05
3:188372360 T C 0.190740 6.4929e-06
3:188376304 T C 0.066123 -2.3602e-05
3:188376481 C T 0.057681 -5.4239e-06
3:188378771 T C 1.961976 -6.7065e-06
3:188386499 A T 0.067061 1.8406e-05
3:188389925 G C 1.881380 -1.9069e-05
3:188392041 G A 0.027695 -9.9888e-06
3:188393035 G C 0.814822 1.7393e-05
3:188398550 T C 0.075187 -2.5565e-06
3:188399219 A G 0.104252 9.6595e-06
3:188401826 A G 0.047363 -2.7763e-06
3:188402471 T C 0.336786 -2.2314e-06
3:188402998 A G 0.187419 -4.1838e-06
3:188404131 G A 0.077084 5.8536e-06
3:188407531 T C 0.169903 9.3410e-06
3:188408114 A G 0.060218 -1.5168e-05
3:188420897 C T 1.528989 -7.3971e-06
3:188422533 A G 0.263238 5.6929e-06
3:188428198 A G 0.139971 -1.3610e-05
3:188429936 G A 0.046574 -1.2173e-05
3:188430400 A C 0.135112 -2.8809e-05
3:188432217 T C 0.025040 5.6865e-06
3:188433596 G A 0.151448 1.8881e-05
3:188440333 C T 0.033760 -3.1938e-06
3:188442480 C T 0.603265 -2.1392e-06
3:188444246 G A 0.621008 -4.4334e-06
3:188457708 G A 0.315374 1.7946e-05
3:188458771 G A 0.163803 1.2805e-05
3:188459225 C T 1.883610 -2.4641e-06
3:188462284 G A 0.563670 -2.2945e-05
3:188466197 A G 0.026644 2.5636e-05
3:188468091 G A 0.084006 1.7503e-05
3:188471088 G T 0.149415 -1.0380e-05
3:188471783 G A 0.102277 7.4435e-07
3:188472322 G A 0.792825 6.0199e-07
3:188477590 G A 0.217908 -2.3839e-05
3:188485240 G T 0.461635 2.3429e-05
3:188487030 G A 1.205322 9.6995e-06
3:188487291 T C 0.137778 -4.9316e-06
3:188488333 G A 0.701431 -2.0597e-05
3:188490809 A G 0.197421 1.0731e-05
3:188495166 G A 1.895925 2.5393e-05
3:188500784 C T 1.133368 -1.2505e-05
3:188501558 A G 1.123043 -1.7276e-06
3:188510264 C A 0.105007 -2.6950e-06
3:188514729 A G 0.154610 -1.9270e-05
3:188515663 C G 0.325710 1.7233e-05
3:188516253 A G 1.136819 -4.6231e-06
3:188518434 C A 1.295281 7.1278e-06
3:188519433 A G 0.039452 -4.0082e-06
3:188521929 T C 1.275624 -1.0336e-06
3:188528022 A G 0.359674 -1.4439e-05
3:188528740 A G 0.079471 -3.3690e-05
3:188529897 A G 0.208691 8.6710e-06
3:188535931 T C 0.039251 1.2082e-05
3:188539751 A G 0.065929 -7.0363e-06
3:188539861 A G 0.353065 -5.7264e-06
3:188540190 G A 0.052949 -1.2537e-05
3:188547855 C A 0.089150 1.2250e-05
3:188553713 A G 0.037170 -8.4394e-06
3:188555882 C T 1.057974 -1.2702e-05
3:188564899 T C 0.049549 9.4282e-06
3:188566039 G A 0.178423 1.9809e-05
3:188567986 C A 0.077717 -8.3590e-06
3:188572129 G A 0.051072 -6.6231e-06
3:188578068 G A 0.051327 -7.5239e-07
3:188581493 T C 0.040866 -9.3714e-06
3:188584679 G A 0.316602 8.4207e-06
3:188586923 A G 0.128377 -1.4223e-05
3:188587648 C T 1.813312 2.7380e-05
3:188587747 A T 0.816624 3.5672e-05
3:188589212 C T 0.162804 3.1827e-05
3:188599054 A G 0.394339 1.1879e-05
3:188600300 A G 0.236951 2.2983e-07
3:188605426 G A 1.084618 -1.8701e-05
3:188606240 G A 0.107927 -1.2220e-05
3:188606740 A G 1.947949 -4.4304e-06
3:188616798 A G 0.036093 -3.5355e-05
3:188616939 A C 0.112616 2.1517e-05
3:188617231 A G 0.056145 1.8631e-05
3:188617642 C T 0.399479 -3.1383e-05
3:188619136 T C 0.035066 -3.3596e-06
3:188619488 G A 0.056689 1.8356e-05
3:188619533 A G 0.053710 -2.7191e-05
3:188622951 T G 0.073331 -6.1142e-06
3:188623604 A G 0.030833 4.7473e-06
3:188624975 G A 0.031204 1.1477e-05
3:188625888 T G 0.325536 -9.6436e-06
3:188630083 G A 1.971462 2.2855e-05
3:188638678 G A 1.746492 -4.8606e-06
3:188639496 A G 1.900015 5.4683e-06
3:188643138 T C 0.117994 4.4998e-06
3:188645587 A G 0.061394 2.2427e-06
3:188646093 C T 0.098646 1.7760e-05
3:188647903 A G 0.035056 9.3885e-06
3:188648845 T C 1.849310 1.4788e-05
3:188651313 T C 0.039118 -1.6281e-06
3:188654595 G C 1.918370 -3.9081e-06
3:188655811 G A 1.958509 -4.9304e-06
3:188659783 T C 0.062907 -9.4037e-06
3:188663306 A G 0.035596 2.9492e-06
3:188669776 A G 0.168329 -1.8145e-06
3:188670897 A G 0.100251 1.0520e-05
3:188677737 C T 0.023245 1.2427e-05
3:188681381 C T 0.042770 1.2943e-05
3:188683430 A G 0.516804 -2.0815e-05
3:188689987 A C 0.053931 2.3256e-05
3:188694749 A G 1.950227 -3.3689e-05
3:188697555 C G 0.059949 -8.7253e-06
3:188699330 C G 1.499301 1.2537e-05
3:188699429 A C 0.061023 -1.1955e-05
3:188706482 T C 0.054186 9.1139e-06
3:188715657 T C 0.059307 8.0377e-07
3:188720467 A G 0.029300 -9.8040e-06
3:188721583 T G 1.914433 4.2915e-06
3:188749118 T C 1.952997 -1.6533e-05
3:188763077 T C 1.861389 2.9974e-06
3:188774335 T C 0.091363 1.6564e-06
3:188786988 T C 0.093237 2.6269e-05
3:188788306 C T 0.053962 -1.9047e-05
3:188797258 G A 0.394090 9.0674e-06
3:188806546 A G 0.096994 -7.4559e-06
3:188806704 C A 0.063223 -3.2152e-06
3:188813886 T C 0.116417 2.1978e-05
3:188817738 A G 0.379556 -2.5093e-05
3:188818331 C T 0.032468 -2.0079e-06
3:188819337 A G 0.119276 2.4541e-06
3:188820293 C T 0.050532 -1.1798e-05
3:188820847 A C 0.451622 -1.5794e-06
3:188822138 T C 0.088943 -1.5883e-05
3:188822531 T C 0.076938 -3.6973e-06
3:188838593 A G 0.057069 -1.1652e-05
3:188839962 A G 0.048488 -3.5803e-06
3:188862400 G T 0.340734 1.4969e-05
3:188871970 G A 0.082000 1.1088e-05
3:188875619 C T 0.155851 6.1572e-06
3:188875837 G A 1.823219 7.0806e-06
3:188881393 T C 0.832555 -2.4502e-05
3:188887694 T C 0.655156 2.8755e-06
3:188892985 T C 0.065916 -1.4587e-05
3:188893344 G A 0.729503 -1.3782e-05
3:188895382 A G 0.059704 -2.4107e-05
3:188909868 A G 0.943978 -1.5040e-05
3:188914914 T C 0.084972 -4.0481e-05
3:188915449 G T 0.204377 1.6357e-05
3:188916053 C T 1.156946 -3.9525e-06
3:188917022 G A 0.122642 8.4555e-06
3:188924271 A G 0.205611 -9.2641e-06
3:188940206 G T 0.196625 2.2172e-05
3:188944720 G A 0.209208 1.5699e-05
3:188945322 T C 0.066922 -2.3644e-06
3:188945423 G A 0.728922 -2.1210e-06
3:188947955 A G 0.454492 -1.7383e-05
3:188948814 G A 0.094056 -1.0133e-05
3:188951597 C A 0.070499 -3.0015e-06
3:188955900 C T 0.093747 6.6152e-06
3:188956297 C T 0.695417 2.0516e-05
3:188956641 T G 0.025305 5.1810e-06
3:188956822 G A 0.319019 -1.3753e-06
3:188958900 A G 0.573683 -7.1975e-06
3:188960541 C T 0.342434 4.0856e-05
3:188963394 T C 0.031380 1.3887e-05
3:188966818 G T 0.041430 -8.9573e-07
3:188979001 G A 0.243128 2.8271e-05
3:188980133 A G 0.030697 -9.7544e-06
3:188982808 A G 1.042957 1.0064e-05
3:188983119 G A 0.066300 3.6308e-06
3:188994820 C T 0.039788 1.9344e-07
3:188996046 T C 0.067646 4.3618e-07
3:188996437 T C 0.032856 1.2719e-05
3:188999966 C T 0.106051 7.2395e-06
3:189000113 A T 0.034209 1.2083e-05
3:189005006 T C 0.026685 2.8752e-05
3:189008382 G T 0.025087 -9.4976e-06
3:189012406 T C 0.222848 1.8859e-05
3:189016713 T G 0.020365 1.9555e-05
3:189019637 G A 0.105782 1.5655e-05
3:189019953 T C 0.793274 -2.8330e-06
3:189020166 C T 0.095273 4.9091e-06
3:189020692 A G 0.693448 -1.2898e-05
3:189022142 G A 1.062669 1.2521e-05
3:189023811 G A 0.047142 1.4764e-05
3:189024210 T C 0.050861 5.8806e-06
3:189025756 C T 0.051898 7.5641e-06
3:189026358 T C 1.030109 1.0666e-05
3:189029570 G C 0.065719 1.5009e-05
3:189032183 T C 0.044544 4.7275e-08
3:189033298 T C 0.202687 2.4622e-05
3:189033377 G A 0.094342 2.0659e-05
3:189034009 C T 0.038819 1.5588e-05
3:189037348 T C 0.206447 2.0241e-05
3:189037412 T C 0.703223 1.2349e-05
3:189038211 A G 0.086175 -2.7349e-05
3:189041576 A G 0.111888 6.9310e-07
3:189043611 G A 0.051263 7.1376e-06
3:189044503 T C 1.207165 8.5724e-06
3:189044675 A G 1.282080 -1.0423e-05
3:189045268 G A 0.903982 2.1501e-05
3:189045798 T C 0.044167 -8.8905e-06
3:189048167 C T 0.277052 8.3098e-07
3:189048860 A G 0.339125 -4.2455e-06
3:189050625 T C 0.061217 2.3656e-05
3:189052464 C T 0.523406 -2.2727e-05
3:189053988 C T 0.235210 -3.2313e-05
3:189056422 C T 0.065134 -2.1753e-07
3:189059036 T C 0.056206 -3.1836e-06
3:189059421 G T 0.161838 7.2523e-06
3:189061076 G A 0.166231 4.9505e-07
3:189061769 C G 0.104766 -1.8977e-05
3:189064625 T C 0.146634 1.1271e-05
3:189065156 C A 0.511388 -1.4904e-05
3:189065508 G A 0.104874 1.2793e-05
3:189066477 G A 0.041750 -1.1195e-05
3:189068310 T G 0.025866 -8.7365e-06
3:189068777 C G 0.116998 -7.1513e-06
3:189072789 A C 1.851475 3.9960e-06
3:189074759 A G 0.233949 8.7767e-07
3:189076306 C T 0.262126 2.2946e-06
3:189077424 G A 0.356791 -2.2013e-05
3:189079650 G A 1.950631 1.4120e-05
3:189082997 T G 0.189737 -2.2495e-05
3:189083410 A G 0.051439 1.1976e-05
3:189085525 T C 0.433287 -7.9004e-06
3:189085686 C T 0.030435 7.3439e-06
3:189086515 G T 0.588961 -1.9119e-06
3:189086654 G T 0.155885 5.6712e-06
3:189087989 A T 0.028824 -8.2617e-06
3:189088341 C A 0.153502 -1.1084e-05
3:189088457 C G 1.426807 -2.8074e-06
3:189088531 C T 0.062115 -1.1542e-05
3:189090039 A C 0.055978 -8.3449e-06
3:189090105 G A 0.040794 -1.7123e-05
3:189091562 C T 0.078624 -1.9545e-05
3:189097947 A G 1.338769 2.4179e-05
3:189100318 C T 0.418491 -1.2791e-05
3:189109213 G T 0.221611 -1.0852e-05
3:189110666 G C 0.645293 -8.0442e-06
3:189113349 T C 0.157585 -1.3386e-05
3:189115569 G A 1.184610 1.0097e-05
3:189116954 A G 0.140022 -1.5513e-05
3:189117284 T C 0.038156 -5.3312e-07
3:189117915 T C 0.036443 -1.7312e-05
3:189120688 G A 0.048111 8.6073e-06
3:189122998 G A 0.061775 3.2947e-06
3:189126218 A G 0.069326 -2.3022e-06
3:189134882 T C 0.204030 1.6556e-05
3:189142602 C T 0.591022 1.0848e-06
3:189149244 T C 0.050532 1.9809e-05
3:189157496 G A 0.036402 -8.8244e-06
3:189159352 C T 1.089555 -1.9229e-05
3:189166153 C T 1.632088 -1.5865e-05
3:189166324 T C 0.059177 -1.5298e-05
3:189170062 A G 0.620957 1.1967e-05
3:189173672 T C 0.671465 3.0645e-05
3:189175669 A G 0.096864 -4.1124e-05
3:189185363 G A 0.295489 -3.3747e-08
3:189192826 G A 0.272764 -2.3137e-05
3:189209242 G A 1.141837 -5.5980e-05
3:189209541 A G 0.406816 3.6384e-05
3:189213630 C T 0.206386 4.3607e-05
3:189219130 A G 0.656390 9.6656e-06
3:189220418 G A 0.171881 -2.4222e-06
3:189220784 T C 0.457235 3.3183e-06
3:189222329 G A 1.178548 2.0802e-05
3:189225731 C T 1.403641 -1.5610e-05
3:189227476 T C 1.589441 -2.4054e-05
3:189230922 C A 0.939453 1.7988e-05
3:189240547 A C 0.361415 -4.8544e-05
3:189254670 G A 0.028827 -1.5661e-05
3:189258284 G T 0.050311 -1.2130e-05
3:189261289 G T 0.105180 6.3081e-06
3:189261517 A G 0.636097 -3.8704e-05
3:189269761 C T 0.082249 1.7117e-05
3:189282103 C T 0.153403 -1.2605e-06
3:189286453 C T 1.759561 -1.9438e-05
3:189288685 C T 0.028317 2.2230e-05
3:189292282 A G 0.107370 -2.9241e-05
3:189294011 T C 0.083843 -6.5518e-06
3:189303656 G A 0.040890 -8.5580e-06
3:189334207 G A 0.153638 -2.6925e-06
3:189336927 C T 0.125141 -1.7046e-05
3:189343424 G A 1.916929 -1.6341e-05
3:189345401 T C 0.043297 8.9535e-06
3:189345904 A C 0.155124 -2.4145e-06
3:189349591 T C 0.032642 -1.7540e-05
3:189356261 C T 1.008132 4.4800e-05
3:189376390 G T 1.968769 -9.0513e-06
3:189382012 G A 1.033498 -2.0350e-05
3:189383183 T C 0.855664 2.7705e-05
3:189384451 C T 0.062346 -5.5776e-06
3:189384586 G A 0.065294 -2.9388e-05
3:189394427 G A 0.033145 -2.4843e-06
3:189399069 G A 0.153386 1.4770e-05
3:189400725 A G 0.907066 1.1471e-05
3:189401776 C G 0.274087 1.7843e-05
3:189402934 T C 1.974855 -2.6215e-06
3:189406870 T C 0.074174 -1.1124e-05
3:189410908 T C 0.044252 -6.5345e-06
3:189414700 T C 0.023527 -9.1496e-06
3:189424634 C A 0.022126 -1.8540e-05
3:189425809 T C 0.388396 5.4261e-06
3:189426406 A G 1.796881 -8.7780e-06
3:189426706 A G 0.193426 4.1190e-05
3:189435199 C A 0.615796 4.3380e-05
3:189437476 G C 0.025852 -1.4815e-05
3:189437962 G A 0.635454 1.8036e-06
3:189442017 T C 0.236271 1.1637e-05
3:189442448 G A 1.965295 6.4553e-06
3:189444021 A G 0.050885 9.9223e-06
3:189444304 T A 0.084118 1.0348e-05
3:189445886 A G 0.050113 -3.3430e-05
3:189447785 G T 0.413446 9.1672e-06
3:189449255 T G 0.639976 -4.7978e-06
3:189449992 C A 0.025723 -1.4555e-05
3:189452211 C T 1.300140 -1.7348e-05
3:189453482 G A 0.842966 -1.3457e-05
3:189454719 T C 0.065491 -3.3002e-06
3:189455681 C T 0.122475 -2.7192e-06
3:189456729 G C 1.154196 1.4087e-05
3:189457674 T G 0.591440 -9.7009e-06
3:189458003 A G 0.104517 3.0028e-05
3:189459586 A G 0.079138 -2.1460e-05
3:189459697 C T 0.094688 -2.2458e-07
3:189460381 C A 0.229199 1.9982e-06
3:189474191 G T 0.304896 1.4445e-06
3:189477466 C A 0.046924 2.3176e-05
3:189481905 A G 0.399649 1.4465e-05
3:189482530 C A 0.076625 2.3248e-05
3:189483649 T C 1.938990 1.5782e-05
3:189486023 G A 0.072777 6.4703e-06
3:189486364 C T 0.115903 5.8769e-06
3:189489514 A G 0.234394 -1.7432e-06
3:189489850 C T 0.209772 -2.5367e-06
3:189491283 T C 0.035205 1.7252e-05
3:189491376 C T 0.256561 -4.6268e-05
3:189492659 C T 0.090245 -2.1725e-05
3:189495337 A G 0.173830 -1.1564e-05
3:189498568 G A 0.081412 3.1039e-05
3:189498935 A G 0.191638 1.5322e-05
3:189499173 G A 0.221087 -1.2066e-06
3:189505645 T G 0.055791 -5.3540e-06
3:189506381 C T 0.339646 -2.6532e-06
3:189507490 T C 0.072634 -2.3753e-05
3:189508566 C T 0.724104 -1.2428e-05
3:189510063 T C 0.149460 -2.3810e-06
3:189512133 G A 0.122632 -4.3869e-06
3:189520596 C T 0.186477 1.7325e-06
3:189521858 T C 0.065583 -2.0945e-05
3:189529055 A G 1.771161 -7.6076e-06
3:189529533 A G 0.184264 7.9727e-06
3:189529969 T C 0.476618 2.9340e-05
3:189531496 A C 0.244481 2.7855e-05
3:189533192 G A 0.911159 -2.0186e-05
3:189535024 G A 1.218864 4.1814e-05
3:189538197 G T 0.266468 2.3750e-05
3:189539925 C T 0.722082 3.4126e-05
3:189545021 G A 0.126412 -5.1137e-06
3:189545251 C A 0.025641 -2.7152e-06
3:189549423 G A 0.084819 -1.3383e-05
3:189550801 C A 0.144190 3.9837e-06
3:189552856 T C 0.072165 6.3709e-06
3:189553336 T G 1.853335 -1.0326e-05
3:189561323 G A 0.145081 2.6599e-05
3:189563530 G A 0.859734 7.7272e-05
3:189563792 C A 0.103861 -4.2140e-06
3:189564774 G A 0.200474 8.1447e-06
3:189565689 A G 1.661718 2.4881e-06
3:189566100 G T 0.522206 4.2884e-05
3:189577799 G C 0.370832 7.7013e-06
3:189579511 A G 1.136564 -1.2873e-05
3:189579598 G A 0.193780 5.5667e-07
3:189579931 T C 1.975712 2.2058e-05
3:189583088 A G 0.188486 1.6785e-06
3:189584138 T C 0.043429 -4.8412e-06
3:189591053 T G 1.653126 1.4171e-05
3:189614507 A G 0.154471 2.4886e-06
3:189617276 T G 0.403066 -1.2044e-05
3:189620052 T C 0.423152 -3.5286e-06
3:189627541 T C 0.036868 -8.3522e-07
3:189628614 A C 0.156514 6.3535e-06
3:189640957 A G 0.080073 -2.3922e-05
3:189645933 C T 0.557459 -1.1158e-05
3:189652238 C T 0.902279 2.1132e-05
3:189655188 T G 0.765705 -5.0620e-06
3:189658609 A G 0.135578 4.6516e-05
3:189659291 A C 0.080705 -1.1752e-05
3:189660494 G A 0.060877 7.6837e-06
3:189661835 T C 0.548259 -1.5675e-05
3:189666841 A G 0.062094 -5.8800e-06
3:189669259 A C 0.283137 -9.9065e-07
3:189669768 A G 1.852900 -1.7850e-05
3:189670844 G A 0.541724 -2.0438e-05
3:189679549 G T 0.067619 -7.7885e-06
3:189692565 A G 1.073674 1.3075e-05
3:189706661 T C 0.107088 -2.7760e-06
3:189708897 G A 1.604315 -6.2771e-06
3:189712741 G A 1.808607 -1.3462e-05
3:189715151 A G 0.046894 9.6988e-06
3:189718756 T C 0.626720 -1.1423e-05
3:189730227 T C 0.020681 -5.4665e-06
3:189735222 T C 0.176417 -2.2764e-05
3:189735727 C T 0.067055 1.2228e-05
3:189744972 G A 1.539763 3.1083e-05
3:189749932 T C 0.143802 -2.6165e-05
3:189753818 C T 1.552512 1.1745e-05
3:189755914 C T 1.341145 4.5631e-06
3:189760140 C T 0.206838 7.0256e-06
3:189760283 C T 0.033590 6.9036e-06
3:189762296 T G 0.063543 3.6915e-05
3:189766633 A G 0.134861 -2.1665e-05
3:189769291 T C 1.550945 2.7833e-06
3:189774593 A G 0.155664 -3.4126e-05
3:189777657 A C 0.208865 6.8239e-06
3:189777916 G A 0.023853 -8.4326e-06
3:189786432 C T 1.942431 -7.9868e-07
3:189791716 A G 0.043752 5.1802e-06
3:189793787 A G 0.390068 -3.9830e-06
3:189809163 A C 0.747774 3.8494e-06
3:189823398 T G 0.117773 1.7638e-06
3:189824114 G A 0.285871 -2.1582e-06
3:189828951 A G 0.255068 -2.1232e-05
3:189829621 G A 0.249530 -1.4586e-05
3:189829734 T C 0.597862 -3.2973e-05
3:189833749 C G 0.337419 -1.5774e-05
3:189834992 T C 0.545145 -1.7490e-05
3:189835520 T C 0.021208 2.9964e-06
3:189835951 A G 0.354183 -9.0666e-06
3:189836270 C T 0.021371 -7.9739e-07
3:189837058 A G 0.627009 -1.5275e-05
3:189839282 T C 0.579126 1.6443e-05
3:189840918 G A 0.126528 -1.2599e-05
3:189842088 C A 0.465249 1.5081e-05
3:189842626 A G 0.364152 1.2207e-05
3:189843284 T C 0.031462 1.9069e-05
3:189844458 A C 1.004631 -7.9488e-06
3:189845963 T C 0.057474 -5.6091e-06
3:189849259 G A 0.969225 -3.4281e-05
3:189854384 T G 1.265445 -2.5973e-05
3:189857047 C T 0.304216 3.5289e-06
3:189857794 G A 1.498516 1.0457e-05
3:189860697 A G 0.051511 -2.2020e-05
3:189869312 T C 0.209075 4.5741e-05
3:189872703 G A 0.049144 -5.5412e-06
3:189873726 T C 1.465602 8.1675e-06
3:189876198 C T 0.590315 -1.0707e-05
3:189880471 C T 0.381497 -1.8511e-05
3:189881283 A G 0.033206 8.2303e-06
3:189887028 G A 0.093080 1.2819e-05
3:189897600 T C 0.113166 -2.7345e-06
3:189900554 A G 0.101784 -1.5069e-05
3:189901305 T C 0.327491 2.3180e-05
3:189901374 A G 1.067031 -1.0665e-05
3:189908762 A G 1.805034 -2.8002e-05
3:189912222 A G 0.286095 8.4678e-06
3:189912733 C T 0.139852 -1.5141e-05
3:189933984 G A 0.077268 5.3480e-06
3:189934928 T C 0.232436 1.5855e-05
3:189939693 G A 0.069506 -2.1140e-05
3:189946080 C T 0.533429 -7.6402e-06
3:189947386 A G 0.050470 -2.2227e-05
3:189948515 G A 0.070703 2.7259e-05
3:189951301 T C 0.261477 -1.6583e-05
3:189951375 T C 0.059375 -1.6550e-05
3:189953852 C T 0.191560 7.6473e-06
3:189956833 G A 1.076418 -2.0958e-05
3:189967652 G C 0.046625 1.0344e-05
3:189969790 T C 0.381909 -8.1482e-06
3:189971506 C T 0.576620 -1.6116e-05
3:189973179 G A 0.046941 9.9855e-06
3:189973895 A G 0.230664 1.2781e-05
3:189976485 C T 0.053347 -1.4358e-06
3:189981934 A G 0.042372 1.4343e-05
3:190013308 A C 0.030316 1.4668e-06
3:190017805 A G 1.061982 -2.2183e-05
3:190019560 G A 0.146842 -4.5205e-06
3:190019899 C T 0.176315 -3.7406e-06
3:190022305 T G 0.026185 2.7642e-06
3:190026383 T C 1.181258 -5.3151e-05
3:190026654 T G 0.219914 4.0341e-06
3:190030680 G A 1.680961 1.8325e-05
3:190031866 A G 0.044612 1.5743e-05
3:190033120 C T 0.971605 4.3256e-06
3:190033513 T C 0.084812 -3.6999e-06
3:190034607 G T 0.576280 -7.5987e-06
3:190037514 G T 0.778485 -2.4937e-06
3:190039888 A G 0.058698 1.1080e-05
3:190041017 T C 0.037058 2.9892e-05
3:190041780 G A 0.181622 1.1615e-05
3:190044017 G A 1.030792 -1.2442e-05
3:190044046 T C 0.059082 1.4881e-05
3:190047162 G A 0.103256 7.1401e-06
3:190048898 A G 0.203690 -2.5534e-07
3:190066414 A C 0.127425 -1.3119e-05
3:190068567 C T 0.084322 1.5060e-05
3:190077120 T C 0.274247 -1.6982e-05
3:190082072 A G 0.055995 5.5952e-06
3:190085021 G A 1.857955 7.9186e-07
3:190089207 A G 1.799591 -6.5363e-06
3:190092236 C T 0.414149 1.0402e-05
3:190093915 C T 0.083058 2.5235e-05
3:190097876 T C 0.045816 7.0015e-06
3:190102803 A C 0.169172 8.9458e-06
3:190104123 A G 1.568821 -9.2592e-07
3:190106553 C T 0.470865 -2.8086e-07
3:190106657 C T 0.277986 -1.4067e-05
3:190110425 C A 0.305902 -8.6524e-06
3:190115990 C T 0.053435 -2.9623e-06
3:190131547 T C 0.025057 1.9516e-06
3:190132118 T C 0.043960 9.7953e-06
3:190139663 G A 0.073443 -1.6202e-06
3:190144577 C T 0.288999 2.7358e-06
3:190146527 A G 0.039802 -1.9137e-05
3:190147663 C A 0.450221 1.5194e-05
3:190148191 C T 0.077122 -2.5296e-05
3:190158168 C G 0.306926 -1.0790e-05
3:190161215 T C 0.057029 3.1584e-06
3:190161343 G A 1.971727 8.1565e-06
3:190163101 A G 0.310230 -1.3401e-05
3:190164375 T G 0.147641 3.3803e-06
3:190167533 T C 0.313144 -7.9598e-06
3:190171244 G T 0.048767 6.8082e-06
3:190175580 A G 0.092737 -1.8724e-05
3:190177590 A G 1.636212 2.0675e-05
3:190188644 T C 0.470396 1.6678e-06
3:190189563 A G 0.033961 3.1876e-05
3:190200984 A C 0.051429 1.5168e-05
3:190205606 C G 0.108366 -5.0007e-06
3:190206909 T C 0.297889 1.6539e-05
3:190207044 C A 0.054078 -5.9931e-06
3:190207816 A C 1.180976 3.2508e-05
3:190208139 A C 0.111708 1.4886e-05
3:190213876 C T 0.921549 3.5238e-05
3:190221087 C A 0.126082 2.0046e-06
3:190223071 A C 1.753380 -6.7346e-06
3:190223147 C T 0.643416 -4.6133e-06
3:190223190 C T 1.879986 8.1341e-06
3:190223527 C T 0.377513 -3.2618e-05
3:190224164 A G 0.062808 1.7270e-05
3:190224238 C T 1.154386 -1.2995e-05
3:190224923 A C 0.028457 2.5174e-05
3:190227956 A G 0.061462 1.2249e-05
3:190230411 A T 0.025913 6.2509e-06
3:190233523 A G 0.482540 -3.9228e-07
3:190233622 C A 0.022044 1.0549e-05
3:190233706 T C 0.065035 1.3080e-05
3:190236084 G A 0.034454 6.3383e-06
3:190238208 T C 0.059266 -1.2756e-06
3:190239471 C A 0.531569 8.2772e-06
3:190239991 A G 0.077111 2.2582e-05
3:190246251 G A 0.060010 8.0042e-06
3:190246861 G A 0.144217 1.4295e-05
3:190250499 A G 0.156371 3.1595e-05
3:190252635 T G 0.264969 1.3345e-05
3:190255415 C A 0.109294 6.2762e-06
3:190257325 G A 0.512051 1.0480e-05
3:190260163 T C 1.637205 -8.6048e-06
3:190261257 A T 0.084676 3.3872e-06
3:190261666 T G 1.842068 1.1962e-05
3:190262052 A G 0.134925 -3.6799e-07
3:190264270 G T 0.209769 -2.2986e-06
3:190264343 C T 0.086012 6.9582e-06
3:190265429 A G 0.934666 -3.6924e-06
3:190271560 C G 1.338344 4.7582e-05
3:190272875 A G 0.050538 1.3312e-05
3:190273076 T G 0.075275 4.5442e-06
3:190278489 T G 0.049746 -2.3859e-05
3:190280884 C T 1.289308 1.9932e-05
3:190282714 G T 0.289155 -2.9220e-05
3:190283007 C T 0.214767 -5.7684e-05
3:190286188 G A 0.048628 1.9265e-05
3:190286886 A G 0.398014 9.2178e-06
3:190292102 T C 0.263405 -4.4255e-06
3:190292390 T G 0.139172 -9.2358e-07
3:190294150 A G 1.223967 1.1596e-06
3:190296935 G A 0.661044 -1.0393e-05
3:190297971 C T 0.071648 -2.5288e-06
3:190298559 T C 0.156987 -1.9206e-05
3:190303805 G A 0.663482 2.7551e-06
3:190304172 C G 1.785685 3.6638e-05
3:190307448 A G 0.397079 -5.8897e-07
3:190310153 C G 0.193389 -6.1942e-06
3:190311158 C G 0.094875 7.4598e-06
3:190313439 A G 0.046231 1.6659e-05
3:190314468 T C 0.983028 -4.5196e-06
3:190317076 A C 0.079943 -1.7423e-05
3:190318526 A G 1.337905 -1.3572e-05
3:190321456 T C 1.422020 -1.4931e-05
3:190322711 T G 0.078709 -4.7778e-06
3:190334506 A G 0.077560 -9.8674e-06
3:190334615 T C 1.674841 -1.4828e-05
3:190342101 A G 1.429578 -2.0043e-05
3:190342678 C T 0.042790 -4.1457e-06
3:190342981 A G 0.119861 3.2838e-06
3:190346218 A G 1.696668 -2.5436e-05
3:190350461 G A 0.247507 7.9604e-06
3:190355651 C T 0.557051 -2.6500e-06
3:190355992 T C 0.074286 -5.3530e-06
3:190358352 A G 0.463311 1.1914e-05
3:190361905 C G 0.062594 4.5564e-06
3:190374933 A G 0.021038 9.8553e-06
3:190378927 G A 0.074837 8.0523e-06
3:190382215 T C 0.855729 3.0022e-05
3:190387617 A G 0.121605 -6.5277e-06
3:190415989 T C 0.266951 4.3673e-05
3:190417624 C T 0.254800 -3.2864e-06
3:190421204 A G 0.105955 2.4907e-05
3:190424482 A G 0.120921 1.6744e-05
3:190425405 C T 0.028321 1.2127e-06
3:190431993 C T 0.127405 1.0112e-05
3:190433597 A G 0.852679 2.2348e-05
3:190437709 A G 0.030670 1.7889e-06
3:190452195 G A 0.091377 3.4179e-05
3:190455426 G A 0.518912 -1.6419e-07
3:190462585 C A 0.287737 8.2480e-06
3:190492052 G A 0.045833 1.1228e-05
3:190492281 A G 0.096215 -6.8348e-06
3:190493413 G A 0.045500 -4.1917e-06
3:190494199 C T 0.812112 7.8604e-06
3:190500306 A C 0.904812 5.9495e-06
3:190505722 A G 0.159574 -1.4063e-05
3:190507420 C T 0.038336 1.9120e-05
3:190512679 A G 0.064583 7.5425e-06
3:190514094 G T 0.782758 5.7371e-06
3:190517223 G A 0.219911 5.3568e-06
3:190517251 T C 0.219091 4.6152e-06
3:190520419 T G 0.220295 3.2816e-06
3:190525056 A G 0.715914 3.0050e-05
3:190527021 A G 0.258390 4.8332e-05
3:190529738 C T 0.097548 3.9779e-05
3:190530174 G A 0.316649 1.6587e-05
3:190536662 G T 0.307664 1.9461e-05
3:190540938 T C 0.051140 -1.7571e-05
3:190550565 A G 0.303791 1.0557e-05
3:190555488 G A 0.091788 2.6483e-05
3:190556718 G A 0.122149 -2.9890e-05
3:190556786 T C 0.076486 -7.8170e-06
3:190560366 A G 0.104004 -7.7283e-06
3:190575080 A G 0.420126 9.4797e-05
3:190575590 G A 0.031374 1.1191e-05
3:190576461 G A 0.542238 7.0335e-05
3:190578566 G A 0.774728 1.3390e-04
3:190578743 C T 0.366460 -1.0563e-05
3:190579558 C T 0.463012 2.5860e-05
3:190579863 G A 0.933856 8.7039e-06
3:190581161 C T 0.287975 1.7793e-06
3:190582270 T C 0.045802 1.4797e-05
3:190583928 G A 0.337538 -7.8433e-06
3:190583974 C T 1.875753 1.4411e-05
3:190587954 A G 0.090371 3.0213e-05
3:190588704 T C 0.296046 2.4282e-05
3:190591315 G A 1.625554 1.5726e-05
3:190592125 T C 1.114911 9.7990e-06
3:190594731 A G 1.018083 -3.2616e-06
3:190596086 T C 0.926574 2.6262e-05
3:190611271 C T 0.064896 -4.7452e-06
3:190618681 C T 0.021817 2.4142e-05
3:190624703 A C 0.188792 -1.8758e-05
3:190627617 T C 0.097215 -2.4950e-05
3:190629052 C G 0.043909 2.2511e-05
3:190646505 A C 0.962245 2.8273e-06
3:190654424 C T 0.772022 1.3960e-05
3:190656210 C A 0.031941 5.6851e-06
3:190657846 C T 0.053540 -3.4366e-06
3:190658095 A G 0.354894 -7.0263e-07
3:190669460 G A 0.051388 -1.5005e-05
3:190678987 T G 0.159231 -2.0317e-05
3:190681990 G T 0.095426 1.6846e-05
3:190684696 T C 0.057756 4.6455e-06
3:190687732 A G 0.359898 1.7964e-05
3:190688043 A G 0.100033 -3.5465e-06
3:190689321 G A 0.159343 2.3423e-05
3:190702298 C T 0.087916 4.3503e-06
3:190717079 T C 0.112521 -4.4513e-06
3:190718951 G T 0.340880 1.4263e-05
3:190718957 G A 1.957149 6.6240e-06
3:190721561 C T 0.068496 -3.6554e-06
3:190738337 C T 1.147450 1.8042e-05
3:190743971 A G 0.071301 -6.8445e-06
3:190745874 A G 0.035147 1.6191e-05
3:190749148 A T 0.036497 2.0544e-05
3:190753161 C A 0.050015 -1.2233e-05
3:190767699 A G 0.231402 2.3862e-05
3:190770454 T C 0.334971 -8.1646e-06
3:190772636 G A 0.300388 -7.3425e-06
3:190781985 G A 0.898906 9.3450e-06
3:190785088 T G 0.228947 1.8193e-05
3:190790915 T C 0.062989 -1.6451e-05
3:190792498 T C 1.188663 1.6582e-05
3:190808891 G A 0.860804 -4.5337e-06
3:190808967 C A 0.530763 -9.2926e-06
3:190813830 T C 0.044181 1.6420e-05
3:190818562 C T 0.333043 1.9235e-05
3:190823801 G A 0.136962 -2.5007e-06
3:190825073 T G 0.100771 -2.0926e-05
3:190833923 T C 1.951301 6.5676e-06
3:190834286 C T 0.103576 5.4066e-06
3:190837203 G A 0.069142 1.2832e-07
3:190847554 C T 1.413531 -4.2019e-05
3:190848369 G A 0.296740 3.9791e-05
3:190853157 A G 0.029344 -1.1477e-05
3:190860393 T C 0.912958 -3.2705e-07
3:190861904 G A 0.028120 2.0096e-05
3:190862231 G A 0.365525 -1.3454e-05
3:190873984 C T 0.806282 -2.6765e-06
3:190874663 G T 0.222879 1.5634e-05
3:190876407 A G 0.039237 7.5556e-06
3:190877111 A G 0.265808 2.8716e-05
3:190887465 T C 0.036568 -1.7978e-05
3:190888250 A G 0.021480 -9.5943e-06
3:190889450 T G 0.679937 4.4743e-05
3:190890486 G A 0.675864 4.5125e-05
3:190895026 G A 0.363455 -2.8925e-05
3:190899740 G A 0.685595 4.3618e-05
3:190900945 A G 0.085591 -1.0120e-05
3:190920845 G A 0.240782 -8.0160e-06
3:190922618 C G 1.847130 -1.9534e-05
3:190924612 C T 0.028038 4.1487e-05
3:190935483 T A 0.042076 -9.8974e-06
3:190941037 T C 0.528917 3.1492e-05
3:190944565 G A 0.028983 -1.1261e-05
3:190952908 C T 0.866992 -1.6174e-05
3:190955405 A G 0.067966 -1.0141e-05
3:190956855 C T 0.126436 -1.9184e-05
3:190958158 A G 1.414714 4.4058e-06
3:190962230 C T 0.063277 6.7354e-06
3:190963920 C T 0.118185 -1.7253e-05
3:190973579 A G 0.635070 -8.1152e-06
3:190976800 C T 0.648237 -2.4227e-05
3:190981172 A G 0.107455 -8.3989e-06
3:190983412 C T 1.084839 -4.1512e-05
3:190992347 C T 0.029201 4.0800e-06
3:190994275 T C 0.030925 -5.1797e-07
3:191000808 T C 1.208844 3.5395e-05
3:191005488 G A 0.059803 -6.9250e-06
3:191013346 T C 0.812027 2.6559e-05
3:191025402 G A 0.532905 -1.5873e-06
3:191046621 C T 0.065236 3.7351e-06
3:191057336 G T 0.160036 1.8021e-05
3:191060021 C T 0.119446 1.2429e-05
3:191073968 C T 0.028701 -1.2224e-06
3:191075902 T C 0.633023 1.2376e-05
3:191076214 A G 0.038143 -1.3376e-05
3:191087986 C T 0.034726 2.2586e-07
3:191089961 A G 0.159438 2.1601e-05
3:191093080 G A 0.140134 2.7968e-05
3:191093310 G A 0.776764 3.3277e-05
3:191100561 A C 0.902850 2.9437e-05
3:191106416 C T 0.141654 -8.2698e-06
3:191107358 T C 0.043100 1.8711e-05
3:191114266 C T 0.706915 9.2751e-06
3:191114590 A G 1.855134 -2.9110e-06
3:191139587 T C 0.132970 3.0486e-05
3:191139926 G A 0.105364 -7.6160e-07
3:191147527 G A 0.097262 -2.3875e-06
3:191147791 G A 1.808689 -7.0748e-06
3:191148096 G A 0.155542 1.0871e-05
3:191150481 G A 0.038289 1.8733e-05
3:191152123 A C 0.061401 3.7053e-06
3:191154590 A G 0.498805 4.6661e-06
3:191159455 G T 0.355611 -4.7521e-06
3:191168900 T C 0.154899 -2.5820e-05
3:191173004 A G 0.020389 -9.5085e-06
3:191178378 T C 0.049063 -1.2078e-05
3:191182592 G A 1.496677 2.3937e-05
3:191190319 A C 0.033305 -6.3379e-06
3:191191560 G A 1.745605 -7.6150e-07
3:191192854 G T 0.925877 1.4110e-05
3:191196592 G A 0.130257 5.6677e-06
3:191199308 T G 0.058528 -3.1535e-06
3:191204437 G A 0.032628 -9.1039e-06
3:191213468 T C 0.790731 9.6879e-06
3:191220050 G A 1.489758 1.0505e-06
3:191221377 C T 0.053581 1.6572e-05
3:191224013 G A 0.892579 1.5801e-05
3:191226822 G T 0.037170 1.2060e-05
3:191227538 A G 0.068279 1.6646e-05
3:191228498 A G 1.289916 -1.1438e-05
3:191233635 T C 0.196544 2.3306e-06
3:191235161 A C 1.829703 3.0207e-06
3:191235802 C T 1.090588 -8.3693e-06
3:191242036 T C 0.401390 -1.7247e-05
3:191242525 A G 0.049974 -4.2703e-06
3:191247370 C T 0.171473 1.2379e-05
3:191247780 A G 0.067262 1.3086e-06
3:191249651 G A 0.105894 -5.5193e-06
3:191256891 A G 1.292344 5.0296e-06
3:191257811 C G 0.053561 -1.9042e-05
3:191260127 T C 0.133348 -7.9420e-06
3:191262206 T C 0.533582 2.1521e-05
3:191267203 T C 0.205322 -7.3345e-06
3:191273678 C T 0.046853 1.9341e-05
3:191280430 C T 0.785029 3.7475e-06
3:191290916 C T 1.458646 2.3033e-06
3:191300071 T C 0.509994 -2.6639e-05
3:191300498 C G 1.330606 -1.1783e-06
3:191303935 G A 1.392639 -6.1787e-06
3:191312326 T C 0.044803 -2.2498e-05
3:191320956 T C 0.446791 1.2658e-05
3:191329002 T G 0.059341 -7.8514e-06
3:191329724 C T 1.425879 7.4128e-06
3:191342471 G A 0.181404 1.0950e-05
3:191343783 C T 0.496860 1.4235e-06
3:191347675 G A 0.185573 -1.7442e-05
3:191348677 G A 0.122904 -6.1787e-06
3:191349175 A G 0.063342 9.0099e-06
3:191365886 A G 0.054180 7.6121e-06
3:191366444 G T 0.058259 -4.0162e-06
3:191371775 A G 0.046564 -8.6324e-06
3:191373334 A G 0.277181 -1.3938e-05
3:191373458 C A 0.084139 2.0528e-06
3:191374294 C T 0.069992 -7.3114e-06
3:191383888 A G 0.213550 -7.4521e-06
3:191403060 T C 0.046581 3.3058e-06
3:191413126 T C 0.177355 4.4899e-06
3:191413314 T C 0.783404 -1.3282e-05
3:191413512 A G 0.360446 3.9015e-05
3:191428252 C T 0.036446 -4.7212e-06
3:191432503 G A 0.301846 -3.5321e-05
3:191433799 G A 0.120670 -3.4869e-05
3:191446414 T C 0.679234 -7.8471e-06
3:191455939 C T 0.034032 -1.0999e-05
3:191456487 T C 0.099941 1.4901e-05
3:191458798 T G 0.051409 -9.5146e-06
3:191466674 C T 1.864201 -6.7131e-06
3:191468223 G A 0.330062 -4.5839e-05
3:191471340 C T 1.134915 -9.9812e-05
3:191487762 T C 0.745200 -2.3122e-05
3:191506526 C T 0.570558 -1.6786e-05
3:191506703 A G 0.055679 -2.3173e-05
3:191521852 C A 0.200885 -3.1920e-05
3:191522062 C T 0.125688 -2.1485e-05
3:191523185 G A 0.039489 1.7943e-06
3:191524906 T C 0.048172 -9.7103e-07
3:191535345 A G 0.112164 -1.2920e-05
3:191538492 C T 0.049464 -1.7322e-05
3:191549942 T C 0.027029 -6.1250e-07
3:191565315 C G 0.091656 -2.1987e-05
3:191567889 C A 0.200382 -9.0070e-06
3:191573639 A G 0.033209 7.7941e-06
3:191578101 T C 0.860961 -3.8155e-05
3:191581665 T C 0.555001 2.2911e-05
3:191587127 A G 0.084105 -1.1386e-06
3:191588020 C A 0.034583 5.4760e-06
3:191590310 C T 0.060245 1.0187e-05
3:191592192 T C 0.076316 -1.2180e-06
3:191593851 G A 0.913016 -3.3441e-05
3:191610414 C A 0.054241 4.1470e-06
3:191619436 A G 0.134439 9.3185e-06
3:191621611 G A 1.132661 1.0103e-05
3:191626716 C T 0.400897 7.0592e-06
3:191626858 T C 0.339075 2.3994e-05
3:191627607 G C 0.068568 -1.4980e-06
3:191628020 G C 0.109015 2.5285e-05
3:191630058 T G 0.087879 3.5823e-06
3:191630176 A G 0.198063 1.4889e-05
3:191632954 G A 0.170059 -3.9633e-06
3:191644758 A C 1.376646 1.0806e-06
3:191654070 T C 0.061877 2.5734e-07
3:191663199 T C 0.887343 -7.5007e-06
3:191667777 A G 0.020698 -3.0463e-05
3:191669952 G A 0.115842 -2.7767e-06
3:191673044 G A 0.609507 1.5837e-05
3:191673495 G A 0.049362 -1.7941e-05
3:191686078 G A 0.658835 1.8956e-05
3:191696718 G A 1.563772 6.3998e-06
3:191701104 C T 0.175373 -4.2502e-06
3:191703700 C G 0.063954 -7.5170e-06
3:191718283 T C 0.048658 -1.9253e-05
3:191719615 A G 0.588781 2.2271e-05
3:191723630 A G 0.064294 -1.9788e-05
3:191724308 C T 1.562827 6.9021e-06
3:191728441 T C 0.150911 3.2700e-05
3:191731554 T C 0.072658 -8.0135e-06
3:191741017 C T 0.925442 3.4445e-06
3:191742837 C T 0.021103 -2.5450e-05
3:191745117 A G 0.041991 3.4049e-05
3:191747615 C T 0.083136 1.0342e-05
3:191750030 A G 0.073501 2.6184e-06
3:191756640 T G 0.070091 8.5696e-06
3:191759925 G A 0.045224 -7.6449e-06
3:191761315 T C 0.259733 4.5316e-06
3:191761447 A G 0.763355 -3.7444e-06
3:191763210 G T 0.497180 -3.9799e-06
3:191765223 G A 0.833487 -9.3034e-06
3:191775508 T G 0.429204 -4.4413e-06
3:191780036 C T 0.251267 -1.8780e-05
3:191783287 G A 1.399020 5.8131e-08
3:191786501 T C 0.163253 -1.4881e-05
3:191792711 G T 0.047383 -2.1540e-05
3:191796265 T C 0.036130 -7.7215e-06
3:191798319 T G 0.209572 -6.2695e-06
3:191805160 C T 1.381202 2.6794e-05
3:191815982 G A 0.077921 2.6441e-05
3:191824535 T C 0.036082 -8.3025e-06
3:191824938 G C 0.928230 1.4028e-05
3:191826058 A G 1.931908 -1.1231e-05
3:191826819 A C 0.041709 -8.0278e-06
3:191838282 A T 0.478148 8.1514e-06
3:191839031 C T 1.574468 7.9194e-06
3:191843379 G A 0.306436 -1.3580e-05
3:191847799 A C 0.335756 -2.3760e-05
3:191850051 T C 1.268273 -2.1142e-05
3:191851051 C T 1.866200 3.2218e-06
3:191851165 T G 0.042307 3.0903e-07
3:191853403 G A 0.176944 2.0726e-05
3:191854129 C A 0.272611 2.2961e-05
3:191855536 T C 0.105048 -3.6147e-05
3:191859625 C T 0.027491 5.8348e-06
3:191860535 C A 1.549466 -1.6085e-06
3:191865312 T C 1.433080 -5.6392e-05
3:191873417 C T 0.102426 1.4389e-05
3:191874628 G C 0.281271 2.3386e-05
3:191876020 A C 0.382538 9.2776e-06
3:191879679 G T 1.061255 -1.0547e-05
3:191883462 A G 0.319801 1.2750e-05
3:191885042 T G 1.907365 1.8931e-06
3:191894110 T C 0.104174 1.2977e-05
3:191897218 A G 0.945110 -2.1999e-06
3:191901623 C T 0.346112 1.6104e-05
3:191905396 A C 0.167196 2.8746e-05
3:191912467 C T 0.038503 -5.1547e-06
3:191915973 A G 0.403256 -4.6515e-06
3:191924614 C A 0.025128 -6.3500e-06
3:191928976 C G 0.105823 1.2734e-05
3:191932796 A C 0.078359 -1.5248e-05
3:191948449 A C 0.749243 4.3485e-05
3:191956212 T G 0.058433 -6.9329e-06
3:191964175 A G 0.613539 1.3112e-05
3:191966127 C T 0.085540 3.1113e-06
3:191973700 C T 0.077795 -1.7349e-06
3:191981590 G A 0.036317 -8.1538e-06
3:191995395 G A 0.297457 1.4580e-05
3:192000678 C T 0.208532 1.7952e-05
3:192006704 G T 0.043674 1.3567e-05
3:192014722 G A 0.049192 1.8914e-05
3:192017453 C A 0.023007 -1.6480e-05
3:192018840 G A 0.804456 6.4380e-05
3:192019397 A G 0.080583 -1.3156e-05
3:192020346 G A 0.331976 2.8245e-05
3:192021654 G A 0.065919 -4.7887e-06
3:192021792 T C 0.039214 1.6930e-05
3:192023626 T C 0.064563 8.3351e-06
3:192027949 T C 0.063454 -6.1455e-06
3:192029772 G T 0.039530 -1.9163e-05
3:192034019 C G 0.167829 1.2671e-05
3:192037486 A G 0.100431 -1.9677e-05
3:192043233 C G 0.383830 2.9595e-05
3:192043478 A G 0.286078 4.3220e-05
3:192043849 T C 1.629848 1.0948e-05
3:192050861 A C 0.048332 6.7779e-06
3:192051714 T C 0.097041 -1.0952e-05
3:192053565 C T 0.031343 7.3860e-06
3:192054318 A G 0.523236 -3.4043e-05
3:192055252 C T 0.050042 1.9103e-05
3:192056553 A G 0.515617 1.4022e-06
3:192059835 C T 0.538202 -4.3530e-05
3:192060611 T C 0.708649 -1.9249e-05
3:192064409 C T 0.066368 1.6664e-05
3:192069599 C A 0.030632 2.4984e-06
3:192070342 C A 0.359341 1.4684e-06
3:192076444 C T 0.036038 -2.5673e-05
3:192082082 C T 0.374371 5.3437e-06
3:192083238 T C 0.310139 3.7748e-05
3:192084472 A G 0.050698 3.2570e-05
3:192086979 A G 0.149157 9.6399e-06
3:192090615 A G 0.051147 3.7405e-05
3:192090851 T C 0.284864 -2.7594e-05
3:192091580 T C 0.280611 -5.2818e-06
3:192092995 C T 0.154937 -1.1415e-05
3:192093218 T C 0.074891 -8.6957e-06
3:192093883 C G 0.261599 2.3057e-05
3:192093975 G A 0.768183 4.5376e-05
3:192095070 A G 0.198788 3.5991e-05
3:192097364 T C 0.037021 -2.4593e-05
3:192099562 A G 0.836231 -1.0943e-05
3:192100439 G A 0.265431 -5.8088e-06
3:192101630 A G 0.022891 -1.5929e-05
3:192104271 T C 0.046054 4.3947e-07
3:192111688 A G 0.051048 8.5031e-06
3:192119536 G A 1.491424 1.6062e-05
3:192119573 C T 0.700095 -3.8790e-05
3:192120266 A G 0.103712 -1.1739e-05
3:192123744 A G 0.037398 7.8864e-06
3:192126987 T G 0.185658 2.8924e-05
3:192130953 G T 0.371937 -2.8923e-06
3:192135659 T G 0.870297 5.3006e-05
3:192140141 G A 0.756022 -5.9378e-05
3:192142456 T C 1.275695 -4.7105e-05
3:192143016 A G 0.069856 -2.8001e-06
3:192154508 C T 0.136193 -7.9641e-07
3:192154862 C T 1.088576 -1.1459e-05
3:192156784 G C 0.805734 -2.5591e-05
3:192157810 A G 1.035107 1.7548e-05
3:192157870 C G 0.060136 -7.3939e-07
3:192165694 T C 0.103015 -1.7503e-05
3:192167149 A C 0.939204 2.3326e-05
3:192168941 C T 0.034250 -1.8718e-05
3:192180672 T C 0.041859 3.1869e-06
3:192193793 T C 0.201749 -8.6020e-06
3:192203763 T C 0.024530 -3.3392e-06
3:192218393 C T 0.133205 -2.1331e-05
3:192234172 C T 0.180901 1.5677e-05
3:192241047 C G 1.792631 -3.7238e-05
3:192248052 C G 0.118113 -1.2497e-05
3:192249620 G A 1.192967 3.0034e-05
3:192257668 A G 0.102073 -1.8557e-06
3:192262630 A G 0.085812 1.4060e-05
3:192264483 G C 0.510796 -2.1886e-05
3:192270786 T C 0.061962 -1.6180e-05
3:192271765 G A 0.034896 -1.1909e-05
3:192273835 A G 0.056406 -3.9059e-06
3:192279915 C T 0.083585 1.8166e-05
3:192286424 T C 1.183458 -3.7683e-06
3:192289154 C T 0.776118 -2.0669e-06
3:192289343 T G 0.031292 1.0807e-06
3:192291867 C T 1.224375 -1.5774e-05
3:192293427 T G 0.418739 -8.3029e-06
3:192295856 A C 0.044058 1.3021e-05
3:192298277 T C 1.432318 -5.7193e-06
3:192300716 A T 0.047050 -1.5431e-05
3:192302970 A G 0.508447 2.6504e-05
3:192309819 A G 0.058273 -2.0188e-05
3:192316105 A G 0.177495 7.0138e-07
3:192316541 C A 0.568423 -2.9048e-05
3:192319924 G A 0.211377 2.5883e-05
3:192322834 T C 0.061255 -3.3042e-07
3:192323258 T C 0.030605 -3.7407e-06
3:192327238 G T 1.382521 1.4964e-05
3:192330068 T C 0.051973 1.0176e-05
3:192330811 A C 0.455301 -6.2039e-06
3:192334623 T C 0.065249 5.6000e-06
3:192336707 A G 0.269307 -4.7616e-06
3:192337587 C T 0.191158 4.8192e-06
3:192338358 A G 0.236515 1.3453e-05
3:192339641 T C 1.398102 3.7750e-07
3:192341513 G A 0.032091 2.0037e-05
3:192342219 T C 0.880313 -1.7788e-05
3:192344272 G A 0.105864 9.2790e-06
3:192348681 T C 0.067578 2.1098e-05
3:192353667 A C 0.038364 6.0862e-06
3:192354480 G A 0.295951 -1.2566e-05
3:192355563 C T 0.136204 -5.6936e-06
3:192364196 T C 0.021745 -1.0603e-05
3:192369950 T C 0.064253 7.9052e-07
3:192370267 G A 1.000962 -1.5976e-05
3:192370648 G T 1.194823 -2.2802e-05
3:192374007 T C 0.109722 -1.1150e-05
3:192378486 A G 0.080906 -5.0373e-06
3:192379613 C A 0.082690 -1.8532e-06
3:192381796 G A 0.101995 -8.9329e-06
3:192386476 C A 0.218476 6.0746e-06
3:192386544 T C 0.160553 -1.3645e-06
3:192389118 T C 0.982199 -7.6582e-05
3:192396924 C G 0.168801 -1.2662e-05
3:192398663 G A 0.055438 2.7195e-05
3:192416400 G A 1.949961 4.8073e-06
3:192416766 C T 0.076316 1.5361e-06
3:192418487 A C 0.035617 -4.5727e-06
3:192423209 A G 0.068517 1.5967e-05
3:192424298 T C 0.905641 -3.8876e-05
3:192432854 C T 0.068741 2.4954e-05
3:192434058 C T 0.407343 -5.3740e-06
3:192435267 C T 0.025866 -1.0804e-07
3:192438197 T G 0.061139 -1.3587e-06
3:192449152 A G 0.047346 2.5244e-06
3:192454826 G T 0.049039 6.9689e-06
3:192456000 T C 0.046503 4.3183e-06
3:192468027 T C 0.443524 1.7394e-06
3:192470219 C T 0.775231 -1.5221e-05
3:192488888 T C 0.441885 -2.9882e-06
3:192489952 T C 0.271547 5.1440e-06
3:192490157 T G 1.198165 -8.6089e-06
3:192495681 C A 0.026372 8.5797e-07
3:192500371 T C 0.065630 -5.1550e-06
3:192504243 C G 0.131723 -1.6505e-05
3:192508890 T C 0.267219 1.0375e-05
3:192509582 T G 0.099584 -1.5090e-05
3:192512184 G A 0.073161 -1.5321e-05
3:192522974 G T 1.010777 1.2071e-05
3:192525909 A G 0.037816 5.3188e-06
3:192526705 G A 0.047377 3.5557e-06
3:192534030 T C 0.067612 4.4886e-06
3:192534109 G A 0.033335 -4.9097e-06
3:192536060 T C 0.174051 -1.4517e-05
3:192538237 T C 0.093750 2.0576e-05
3:192539905 C T 0.820119 1.0825e-05
3:192547128 T C 0.744211 -1.5418e-06
3:192571807 A G 0.086107 7.0560e-07
3:192574884 C T 0.202861 -2.4390e-05
3:192587312 T C 0.040563 1.8164e-05
3:192589266 C T 0.182941 -1.9988e-05
3:192592136 A G 0.983803 -2.1161e-05
3:192595307 C A 0.537131 3.7167e-07
3:192595820 C T 0.255490 -9.0384e-06
3:192596458 C T 1.207814 -1.3596e-05
3:192597085 C T 0.140984 5.7069e-06
3:192601282 A G 0.981270 -3.2776e-06
3:192602465 C T 0.073467 -7.6597e-06
3:192603329 A G 1.125052 3.6882e-06
3:192605606 A G 0.084730 1.0493e-05
3:192605828 G A 0.215831 3.8162e-06
3:192606423 G A 0.137108 2.5137e-05
3:192611314 A G 0.737398 -1.7252e-05
3:192612003 C T 0.065022 -7.8900e-06
3:192613138 T C 0.817691 -1.7549e-06
3:192613236 A C 1.014497 1.2567e-05
3:192613761 A C 0.217527 5.6638e-06
3:192614583 C T 1.035164 6.6781e-06
3:192616700 G T 1.151448 2.2622e-05
3:192618191 C T 1.076547 1.1224e-05
3:192626691 T A 0.116155 3.0013e-05
3:192632492 T C 0.847062 2.7881e-05
3:192636883 C T 0.055366 -2.6599e-05
3:192637007 G T 0.057556 -6.5737e-07
3:192637455 T C 0.963853 3.0845e-05
3:192638692 T C 0.064739 -1.2295e-05
3:192642408 T C 0.900780 2.2257e-05
3:192647543 G A 0.909130 2.1548e-05
3:192662495 A G 0.880659 2.2255e-05
3:192665070 T C 0.057090 1.0334e-05
3:192669083 C T 1.016639 -4.6693e-05
3:192670153 C T 1.077241 -2.7602e-05
3:192675756 T C 0.634369 -2.6366e-05
3:192712812 A G 0.037031 1.2083e-05
3:192712918 A G 0.100434 -1.9551e-05
3:192726154 G A 0.095453 2.9754e-05
3:192727562 A G 1.132984 -2.6477e-05
3:192730059 G T 0.062207 -5.2792e-06
3:192733097 A G 0.022388 4.7902e-06
3:192737635 T G 0.070400 3.8873e-05
3:192745185 G A 0.099424 4.8582e-06
3:192746255 T C 0.335253 -2.5353e-05
3:192747044 A G 0.951702 -6.0741e-05
3:192747334 C T 0.045432 -8.8552e-06
3:192749518 G A 0.107683 -2.2116e-05
3:192750989 G A 0.035270 6.2647e-06
3:192752645 A G 0.180514 9.1573e-06
3:192757975 T C 0.054271 -1.2550e-05
3:192758191 C T 0.182754 2.1799e-06
3:192758640 C T 0.107836 -1.0160e-05
3:192758695 A G 1.172684 -2.9614e-06
3:192758964 G A 1.126103 1.9149e-05
3:192760453 G A 0.048060 -8.2435e-06
3:192761773 T C 0.035243 3.0933e-06
3:192763939 C T 0.695740 1.2906e-05
3:192766024 G A 0.468261 -1.6404e-05
3:192767437 A G 0.383541 -9.7834e-07
3:192769011 T C 1.154236 3.0560e-05
3:192769906 A G 0.029334 -9.9931e-06
3:192770436 A G 0.436241 7.8608e-06
3:192770692 A G 0.052510 -7.4032e-06
3:192775890 A G 0.595476 7.9625e-06
3:192776795 G A 0.023744 2.0901e-05
3:192784485 G A 0.024866 -1.8491e-06
3:192785472 C T 1.313698 -7.1551e-06
3:192787376 C T 0.166717 1.8640e-05
3:192797746 C T 0.340737 -9.6220e-06
3:192799427 C T 0.026845 3.1216e-06
3:192804400 T G 0.502677 -8.1669e-06
3:192805770 A G 0.031714 2.7763e-06
3:192807819 C A 0.581115 4.8405e-06
3:192812473 C T 0.104004 8.2745e-06
3:192815280 T C 0.283776 -3.3707e-06
3:192827997 G A 0.034488 -1.6241e-06
3:192840477 A G 1.619628 3.0281e-05
3:192842282 T C 0.429670 3.4132e-05
3:192842612 G T 0.050773 6.5972e-06
3:192843266 G A 0.455022 -2.5614e-05
3:192843405 A G 0.063944 4.9167e-06
3:192850600 C T 0.039608 -7.7113e-06
3:192852470 T C 0.102770 1.9362e-07
3:192854961 T C 0.027042 5.9569e-07
3:192865064 T G 0.442494 5.0264e-05
3:192870075 G T 0.184121 1.0347e-05
3:192873514 A C 1.577099 2.8051e-05
3:192873699 T C 0.056379 -3.7507e-07
3:192895163 G T 0.064872 1.3882e-05
3:192904695 T C 0.103300 1.5976e-06
3:192920071 C T 1.673488 2.5020e-05
3:192921936 T C 1.673243 2.5105e-05
3:192927733 A G 0.038003 -1.2948e-05
3:192932118 A G 0.060085 8.7989e-06
3:192943001 C T 0.095226 5.7018e-05
3:192948186 A G 0.683446 -2.4531e-05
3:192954665 T C 1.226537 2.0760e-06
3:192974862 T C 1.735477 2.3610e-05
3:192983982 C T 0.050154 5.0111e-06
3:192992750 A G 0.080477 4.0660e-05
3:192994543 G A 0.986278 -1.9585e-05
3:193003457 C A 0.030445 -3.1656e-05
3:193016375 A C 0.063876 -1.4506e-05
3:193021756 T C 0.647989 3.8583e-05
3:193025527 G A 0.038663 1.1310e-05
3:193031875 T C 0.099911 -1.9111e-05
3:193031926 T C 1.314922 -7.6191e-06
3:193032832 T C 0.021548 3.8562e-06
3:193035208 G A 0.209524 4.7128e-06
3:193036783 A G 0.204924 3.3408e-06
3:193039977 C T 0.021453 -2.0633e-05
3:193041287 A C 1.419589 7.0895e-06
3:193041503 A G 0.099652 3.4516e-05
3:193043636 A C 1.320260 -1.0278e-05
3:193044923 C T 1.660297 1.0597e-05
3:193051401 T C 0.090435 -1.7505e-05
3:193052769 A G 0.071369 -2.6131e-05
3:193062451 A G 1.890720 -1.2688e-05
3:193067486 T C 0.989668 -7.3760e-05
3:193067806 A G 0.902010 5.3051e-05
3:193072130 A G 0.031911 7.7003e-06
3:193074128 T C 0.286894 -1.4656e-05
3:193076739 C T 0.704202 -4.9493e-05
3:193077087 T C 0.042236 1.3604e-05
3:193077094 C T 0.032244 -1.4539e-05
3:193078262 C T 0.049750 -1.2307e-05
3:193080417 G T 0.031533 -4.6001e-06
3:193080883 G T 0.152326 -8.4886e-05
3:193081122 T G 0.885402 6.2546e-05
3:193087860 C T 1.885531 -1.8310e-05
3:193095187 C T 0.043055 2.0105e-05
3:193095198 A G 0.071903 2.3154e-05
3:193095766 A C 0.431655 1.5632e-05
3:193097508 T C 0.037595 -1.9142e-05
3:193101498 T C 0.037578 -9.9890e-06
3:193101703 G A 0.241778 -1.8062e-05
3:193103028 C T 1.780456 -4.6116e-05
3:193105872 T C 0.069829 -7.9636e-06
3:193106126 C G 1.001907 -1.3067e-05
3:193109920 C T 0.393971 7.5302e-06
3:193117009 A G 0.173408 -2.1471e-05
3:193123676 T C 0.080287 1.2324e-05
3:193123759 C G 0.263588 1.7401e-05
3:193124035 C T 0.246691 4.0989e-06
3:193125363 A G 0.041896 1.3180e-05
3:193126859 T G 0.328280 1.8216e-05
3:193130384 A G 0.757021 5.7430e-06
3:193132284 T C 0.027644 -1.0172e-05
3:193134759 A G 0.540089 1.5847e-06
3:193134991 T C 0.044211 -1.0425e-05
3:193156966 C G 0.150820 6.2802e-05
3:193157645 G A 0.050766 -1.6598e-05
3:193157924 A G 1.555490 -1.1440e-05
3:193159449 A G 0.384979 1.4280e-04
3:193162230 C A 0.089796 -2.7132e-06
3:193164783 T G 0.155215 -3.0076e-05
3:193164821 G A 1.922372 -1.6472e-05
3:193165282 T C 0.038061 9.8292e-06
3:193165297 A G 0.147892 9.3725e-06
3:193171979 A T 0.234680 2.7547e-05
3:193174233 A G 0.048080 -1.1695e-05
3:193175055 T C 0.048087 -2.2865e-05
3:193179136 C A 0.039482 -1.1067e-05
3:193180510 T G 0.397929 2.7094e-05
3:193182715 G T 0.484978 -2.5054e-05
3:193183817 G A 0.890203 5.8488e-07
3:193185128 G A 0.034325 2.6929e-06
3:193194829 C G 0.157045 -5.7645e-06
3:193195902 C T 0.048889 -6.5744e-06
3:193209178 C T 0.812092 -8.0670e-06
3:193209668 A G 0.047778 -1.8877e-05
3:193217185 T C 0.048002 1.7956e-05
3:193221230 A G 0.777339 2.0590e-06
3:193234108 A C 0.028467 5.7225e-06
3:193237838 A C 1.579490 2.8995e-05
3:193239277 C T 0.340812 3.3263e-05
3:193250096 T C 1.857670 1.3248e-05
3:193266100 A C 0.170889 2.1014e-07
3:193268387 A G 0.187126 1.5102e-05
3:193273757 T C 0.090921 6.3106e-05
3:193290125 G A 0.045364 8.1179e-06
3:193297786 T C 0.085784 6.1406e-06
3:193298496 A G 1.648339 3.2826e-05
3:193299226 T C 0.172623 -1.5686e-06
3:193321388 C T 0.044718 1.1043e-05
3:193336676 T C 0.059113 -9.1244e-07
3:193358672 A G 0.877940 5.9825e-05
3:193358734 G A 0.369054 -1.4712e-05
3:193364872 C A 0.059313 2.5478e-06
3:193365420 T C 0.021551 1.1221e-05
3:193365939 G T 0.157898 2.9517e-05
3:193370700 A G 0.023972 3.9509e-06
3:193373936 A G 0.170151 -4.9772e-06
3:193374964 C T 0.941543 5.2638e-05
3:193387549 C T 0.069013 2.6744e-05
3:193394080 G A 0.351032 3.6333e-05
3:193409094 G A 1.423754 2.8649e-05
3:193411705 C T 1.376911 1.5241e-05
3:193414675 C T 0.060245 3.3029e-07
3:193420857 C T 0.882206 6.0766e-05
3:193423082 T C 0.051572 -3.1750e-06
3:193423144 A G 0.611193 2.4953e-06
3:193423447 A G 0.444333 3.0183e-06
3:193423535 T G 0.047533 6.3978e-06
3:193424106 T C 0.446288 1.5600e-05
3:193424529 C T 1.102947 1.3814e-05
3:193425429 C T 0.059908 -2.5770e-06
3:193432112 C T 0.101410 2.7206e-06
3:193434660 G A 0.165422 -9.3953e-07
3:193443522 G A 0.790190 3.7075e-05
3:193451240 C T 0.507974 8.5081e-07
3:193452049 G T 0.886732 3.4843e-06
3:193452943 G A 0.353565 -9.0633e-06
3:193453621 A G 1.842160 2.0037e-05
3:193453733 T C 0.777230 -1.1132e-06
3:193453880 C G 0.039734 -9.2050e-06
3:193454694 C G 0.170073 -5.8359e-06
3:193455595 A C 0.030054 -1.8129e-05
3:193455667 C T 0.065317 1.6581e-05
3:193455953 A G 0.208559 -2.1278e-05
3:193466366 G A 0.086240 1.3186e-05
3:193474671 C T 0.401155 -6.6436e-06
3:193474957 T C 0.201725 -1.2397e-05
3:193475693 C T 0.601673 -1.4959e-05
3:193479456 C T 0.626540 -1.9179e-05
3:193480560 C T 0.224293 -2.1709e-05
3:193482610 T C 0.095382 2.5234e-06
3:193485565 G A 0.932014 -1.4231e-05
3:193489403 T C 0.164925 2.0039e-05
3:193494703 A G 0.324275 2.4699e-07
3:193512548 G A 0.537893 2.3647e-06
3:193522715 A G 0.031207 1.8359e-05
3:193531364 A G 0.616289 4.8561e-06
3:193533201 G A 0.464297 9.0756e-06
3:193534485 C T 0.639405 3.3377e-06
3:193536433 T G 0.809709 6.9730e-06
3:193537559 A G 0.818609 -2.0909e-07
3:193543080 T C 0.244920 9.1651e-06
3:193546874 A G 0.820748 -6.5761e-07
3:193551504 A G 0.037187 -1.9500e-05
3:193553879 G A 0.060000 9.1949e-06
3:193559375 C T 1.802059 2.3376e-05
3:193559978 C T 0.057634 -2.3202e-05
3:193560747 T C 0.044480 1.2748e-06
3:193560976 C G 0.242962 9.8459e-06
3:193561219 C T 1.651137 -6.4984e-06
3:193567146 G T 0.105129 -2.0005e-05
3:193567277 A G 0.050433 -3.3931e-06
3:193569447 A G 0.060605 -1.8892e-05
3:193571178 A C 0.336372 3.4230e-05
3:193574033 G A 0.915912 1.3955e-05
3:193575743 C A 1.252767 4.7729e-05
3:193578961 G A 1.768914 -1.0551e-05
3:193579530 T C 0.313688 8.8091e-06
3:193580304 T C 0.375905 -2.5775e-05
3:193580775 T C 0.055305 -2.3362e-05
3:193581342 A G 0.054435 1.3493e-05
3:193583292 C T 0.026634 -6.7848e-06
3:193584317 T C 0.097952 1.2693e-05
3:193584824 G A 1.391258 1.7927e-05
3:193588456 G A 1.794134 -2.6322e-06
3:193591466 A G 1.361874 2.8104e-06
3:193593314 C T 0.138737 9.0341e-06
3:193596813 C T 0.776105 5.5974e-05
3:193597501 C T 0.054156 -1.7842e-05
3:193598924 T C 0.317622 -3.4870e-06
3:193612160 C T 0.051178 3.6058e-06
3:193616600 T C 0.062509 -2.3086e-05
3:193618452 A C 0.293428 -6.3898e-06
3:193621071 G A 1.482139 1.8258e-05
3:193624501 T C 0.023534 5.1530e-06
3:193625175 C T 0.037187 -5.0249e-06
3:193625751 G A 0.181381 -3.2110e-06
3:193639623 T C 1.330646 -3.7423e-05
3:193640408 T C 0.088752 2.8124e-06
3:193640414 A C 0.245658 -1.0357e-05
3:193648360 C T 0.284045 4.2058e-05
3:193653016 G A 0.080817 -8.0841e-06
3:193653586 G A 0.901847 -2.4765e-05
3:193661408 A G 1.945589 3.9939e-05
3:193662646 A G 0.157983 -1.8208e-06
3:193665039 T C 0.047944 -1.7225e-06
3:193667187 A G 0.043514 -3.7286e-06
3:193667472 T C 1.006242 -6.0355e-05
3:193667833 G A 1.173442 8.1071e-06
3:193668899 C T 0.979472 2.3566e-05
3:193669334 T G 0.066191 1.3433e-05
3:193669436 A G 0.505584 2.8780e-05
3:193674761 T C 0.718539 1.2049e-05
3:193677712 C G 0.717420 2.1314e-05
3:193677965 G T 0.146716 -6.3439e-06
3:193678108 T C 0.130730 5.4340e-06
3:193679360 T C 0.151969 2.5252e-05
3:193680480 T C 0.168961 3.0349e-05
3:193683733 C G 0.028375 -1.5487e-05
3:193683909 G A 0.885980 3.5467e-05
3:193690332 C T 0.349570 3.6460e-05
3:193691342 T C 1.929596 2.9877e-05
3:193691821 A G 0.097092 9.6093e-06
3:193692530 A G 0.290018 1.2738e-05
3:193693581 C T 0.964951 1.1693e-05
3:193695509 C T 0.111055 7.5150e-06
3:193695829 G A 0.785964 1.8277e-05
3:193696162 G A 0.151228 -1.7755e-05
3:193697110 T G 1.060551 8.0245e-06
3:193698416 G A 1.044201 -4.8831e-06
3:193698456 G T 0.673080 -1.4182e-05
3:193698518 A G 0.618115 -2.2825e-05
3:193700313 A G 0.159197 -3.4201e-05
3:193701697 G A 0.167213 2.5758e-05
3:193703049 T C 0.069010 -4.5720e-06
3:193703902 C T 0.276270 -4.1564e-05
3:193704163 G A 0.048502 -1.0214e-05
3:193706265 A G 0.097289 -8.7332e-06
3:193709018 C T 1.491584 5.8750e-06
3:193709189 G A 1.422367 5.0261e-06
3:193713123 T C 0.081654 -1.4475e-06
3:193713395 G T 0.121309 -6.7846e-06
3:193717873 G C 0.169281 -2.3861e-05
3:193718009 G A 1.181020 -1.8610e-05
3:193719446 T C 0.860495 1.2992e-05
3:193723624 C G 1.084856 -1.8523e-05
3:193723697 T C 0.080549 4.4838e-06
3:193723842 C T 0.714075 7.1800e-06
3:193725434 A G 0.050256 1.1535e-05
3:193727787 T C 1.524487 -5.7932e-06
3:193727853 A G 0.072838 -7.4112e-06
3:193733404 C T 0.779073 1.8175e-05
3:193734362 G A 0.133504 1.6697e-05
3:193734831 A G 1.146002 -8.1653e-06
3:193741062 C A 1.341050 -7.8802e-06
3:193742761 T C 0.086366 -5.8634e-06
3:193744049 C T 0.063560 -9.0424e-06
3:193744982 A G 0.030116 5.7865e-06
3:193750563 A G 0.240194 -1.8858e-05
3:193754762 T G 0.310475 -3.1083e-05
3:193756611 A C 0.040104 -6.2247e-06
3:193758534 C T 0.158677 1.0332e-05
3:193758849 C T 0.061544 -3.2372e-06
3:193759309 T C 0.167326 -5.9666e-06
3:193761717 G A 0.459054 -2.3492e-05
3:193764632 G A 0.213743 -7.3323e-08
3:193765630 G A 0.079066 2.3056e-06
3:193765726 C G 0.870837 3.2442e-06
3:193767422 A G 0.066824 -8.1642e-07
3:193769192 A C 0.229366 -2.0728e-05
3:193769269 G C 0.772358 4.4758e-06
3:193772549 A G 0.223634 -4.4911e-06
3:193776424 A C 0.257829 -2.9326e-05
3:193777187 T C 0.764453 1.2566e-06
3:193778471 G A 0.053044 -1.3386e-05
3:193779306 A G 1.679081 4.4332e-06
3:193780843 T C 0.730357 -2.0278e-05
3:193781690 T C 0.082068 -7.7201e-06
3:193782232 C A 1.173989 -4.9215e-05
3:193785575 C T 0.031904 6.4564e-06
3:193787775 T C 0.528941 -1.7218e-05
3:193789235 A G 0.307075 1.1307e-05
3:193792779 C T 0.323765 -1.8882e-05
3:193794667 G A 0.064889 1.1875e-06
3:193797400 A G 0.074429 6.4695e-05
3:193798407 A G 0.175492 -7.1331e-06
3:193800532 A C 0.811276 -7.4835e-06
3:193803574 G A 0.415941 -1.3705e-06
3:193804087 T C 1.364203 -2.5161e-05
3:193804476 A C 0.031272 -2.6777e-06
3:193810672 G T 0.167751 -1.5975e-05
3:193810750 T C 0.608779 -9.6818e-06
3:193815453 C G 0.166364 -1.2528e-06
3:193816360 T C 0.059969 -2.8168e-06
3:193818771 G C 0.297610 1.8171e-05
3:193820271 A G 0.075615 -1.0529e-05
3:193821569 C A 1.167455 -9.2181e-06
3:193824915 A C 0.477702 -1.5382e-05
3:193834515 G A 0.185219 1.8971e-06
3:193834940 T C 1.415615 -2.9732e-05
3:193835966 A G 0.976568 -3.8745e-06
3:193841232 A G 0.163446 2.8151e-06
3:193841482 T C 0.736633 -1.6322e-05
3:193841749 T C 0.084377 -8.3837e-06
3:193843805 G A 0.172187 2.0486e-07
3:193848312 T C 0.285867 -1.7599e-06
3:193851390 A G 0.226251 1.5779e-06
3:193854657 C A 0.025665 1.6567e-05
3:193865463 A G 0.024985 2.7618e-07
3:193865878 C T 0.390538 6.5087e-07
3:193867433 C T 0.647044 8.2152e-06
3:193869733 T C 0.050661 -2.9824e-05
3:193869951 C A 0.043402 -6.5613e-06
3:193871659 A G 0.065552 -7.4590e-06
3:193876341 G A 0.167047 1.2199e-05
3:193878969 T C 0.190523 -2.3963e-05
3:193884312 C T 0.152989 -8.0056e-06
3:193884752 T C 0.043521 2.4177e-06
3:193885973 T G 0.277449 1.2453e-05
3:193887269 A C 0.640193 4.6275e-06
3:193887340 A G 0.032754 -5.4916e-06
3:193887662 T C 0.297076 4.8124e-05
3:193892074 G A 0.891780 -6.7745e-05
3:193893334 T G 0.086332 -1.0988e-06
3:193894366 C A 0.650563 -6.3848e-05
3:193895845 G T 0.054397 3.7510e-06
3:193896301 G A 0.088929 1.6840e-05
3:193897683 A G 1.190169 -2.3015e-05
3:193897935 G A 0.059497 -2.6446e-05
3:193898456 T C 0.071597 8.6510e-06
3:193899784 C T 0.445241 3.0863e-05
3:193899967 T G 0.020158 7.8507e-06
3:193900347 G A 0.885882 -2.3893e-05
3:193911238 G C 0.301496 3.3332e-06
3:193911368 C T 0.403675 -7.0963e-06
3:193916181 A G 0.481109 2.0012e-05
3:193916237 G A 1.268715 -6.1431e-06
3:193918672 T C 0.035804 3.3966e-06
3:193918802 C T 0.297712 -1.3587e-05
3:193919137 C T 0.353201 -9.7152e-06
3:193922574 T G 0.157850 2.1569e-05
3:193924293 T C 0.448773 -1.4643e-05
3:193928516 G A 0.029252 -1.0756e-05
3:193929176 G A 0.038115 -2.3752e-06
3:193930712 A G 0.781633 9.8460e-06
3:193931979 G T 0.124668 -4.0934e-05
3:193932164 C T 0.293809 1.0838e-05
3:193933478 C T 0.315864 -5.0521e-06
3:193935003 T C 0.053064 -5.0691e-06
3:193936021 A G 0.438111 -3.1157e-05
3:193936400 C T 0.054482 1.9715e-05
3:193937857 C T 1.284501 -3.0009e-06
3:193938611 G T 1.149677 4.3587e-07
3:193938796 A G 0.735116 -9.6963e-06
3:193939591 G A 0.432553 2.0265e-05
3:193940839 G T 0.085115 2.4837e-05
3:193940906 A G 0.086570 1.8011e-06
3:193942879 G A 1.160414 1.2895e-06
3:193943287 C T 1.569321 1.6365e-05
3:193945643 G A 0.060966 1.2188e-05
3:193946056 G A 0.224973 -1.4197e-06
3:193947704 T C 0.399877 2.8177e-05
3:193950176 A G 0.067650 -8.5234e-06
3:193950425 C T 0.097694 -2.9453e-05
3:193954652 G A 0.606671 -1.8201e-05
3:193954754 G A 1.356485 -2.1312e-05
3:193954976 G A 0.832314 4.3407e-05
3:193957387 G C 0.926955 6.0776e-06
3:193960267 C A 1.508705 -9.4395e-06
3:193963483 A G 0.885392 1.7289e-05
3:193963569 A G 0.023935 -1.7966e-05
3:193965496 G A 1.362628 2.7367e-05
3:193965695 G C 0.202228 3.2286e-05
3:193966851 C G 0.341356 -1.0069e-05
3:193967230 A C 0.035164 -2.9197e-06
3:193968744 A G 0.034345 -1.0195e-05
3:193969128 C A 0.379498 7.9967e-06
3:193969806 G A 0.703784 2.1310e-06
3:193969899 G A 0.234367 -8.0057e-06
3:193971183 T C 1.607694 -2.3980e-06
3:193971987 T C 1.741556 1.3048e-05
3:193973155 T C 1.834221 -6.7546e-06
3:193974513 A G 0.751476 -1.3729e-05
3:193977042 G T 0.030248 1.8357e-05
3:193978205 C A 0.934846 2.0840e-05
3:193979059 C T 0.025709 2.1608e-05
3:193979362 A C 0.137642 1.3543e-06
3:193979855 G A 0.787460 -1.6449e-05
3:193980780 T C 0.051276 -9.5966e-06
3:193981858 C T 0.576688 2.2932e-05
3:193984722 T C 1.343402 -3.3595e-05
3:193987737 T C 0.441566 -1.8215e-05
3:193988454 C T 0.166863 4.3456e-06
3:193989725 G A 0.471627 -2.4045e-05
3:193990554 A G 0.027868 5.7798e-06
3:193998343 G A 0.517426 -1.0138e-05
3:194001603 T C 0.380359 -2.9290e-07
3:194002839 G A 0.078012 -2.0826e-05
3:194002915 G A 0.045343 -7.1589e-06
3:194003088 G C 1.403277 1.6754e-05
3:194004402 C T 1.196020 -1.0386e-05
3:194004981 C T 1.203214 -1.3105e-05
3:194011518 T G 0.617136 -1.4563e-07
3:194012916 A G 0.257853 1.2086e-05
3:194014074 T G 0.317564 -2.9803e-05
3:194021148 A C 0.173527 -9.1745e-07
3:194022168 T G 0.095144 6.0803e-06
3:194025048 A G 0.061452 -6.5089e-06
3:194031052 T C 0.251383 5.1680e-06
3:194033312 A G 0.093580 2.0180e-06
3:194034498 T C 0.246076 7.9888e-06
3:194034935 A G 0.193681 6.1919e-06
3:194058470 C T 0.087627 2.5016e-05
3:194059960 A G 0.823206 8.1094e-06
3:194060008 C T 1.040363 -1.0443e-05
3:194060054 C G 0.749368 -1.9516e-05
3:194060187 A C 0.594564 -2.0685e-05
3:194061826 T C 0.555562 -2.0479e-05
3:194061906 C T 1.645028 -3.7899e-06
3:194061907 A G 0.776900 1.2865e-05
3:194062519 T C 0.556197 -2.1191e-05
3:194063300 C T 1.644654 -4.9711e-06
3:194064617 C T 0.605032 3.4240e-06
3:194069142 C T 1.426817 -2.7429e-06
3:194071062 A G 0.849051 -2.4021e-06
3:194073823 A C 0.211282 -3.4876e-05
3:194079943 C A 0.048879 -9.7833e-06
3:194080916 A G 0.480942 1.2387e-05
3:194081900 G A 0.529750 5.7212e-06
3:194082554 C T 0.175077 2.7894e-06
3:194082909 G A 0.741709 -1.6540e-05
3:194083262 G T 0.037840 1.0344e-05
3:194087087 T C 0.222991 -3.2505e-05
3:194090016 A G 0.196095 -1.6685e-05
3:194090379 C T 1.571966 1.8499e-05
3:194091789 T C 0.442453 8.6684e-06
3:194092518 G A 0.207614 3.1850e-06
3:194092874 A G 0.084601 9.9319e-06
3:194095162 A G 0.272513 3.9452e-05
3:194096787 T C 0.429177 1.6532e-05
3:194097296 C T 0.218061 7.7149e-06
3:194099116 A G 0.101077 1.1839e-06
3:194101597 G A 0.327644 2.0691e-05
3:194105890 G T 0.216140 1.3348e-05
3:194106675 T G 0.113520 2.0569e-05
3:194111622 C T 0.070635 3.5195e-06
3:194118565 T C 0.099938 -1.6202e-05
3:194118874 C T 1.893123 -3.3726e-06
3:194123002 T C 0.062271 -9.1698e-06
3:194130277 A G 0.137618 1.8034e-05
3:194135256 A C 0.412256 1.5443e-05
3:194147111 G A 0.070125 -9.4294e-06
3:194180743 T G 0.382313 6.0478e-06
3:194181218 C T 0.032105 9.0565e-06
3:194194096 G A 0.328889 -4.1398e-07
3:194199475 C T 0.130091 4.0216e-05
3:194201399 C T 0.063393 4.0825e-06
3:194206605 T C 0.098789 3.1334e-05
3:194209162 T C 0.078906 2.9392e-05
3:194214944 A G 0.118178 -3.5326e-06
3:194215878 T C 0.133678 -1.2295e-06
3:194216111 G A 1.015547 -7.9501e-06
3:194221045 T C 0.040454 -1.1323e-05
3:194224529 G A 0.073912 5.3156e-07
3:194226486 A C 0.612158 3.2637e-05
3:194228624 T C 0.046238 2.5213e-05
3:194228845 T C 0.849881 3.6088e-05
3:194229185 G A 0.238232 3.1023e-05
3:194230925 G A 0.078091 -1.0544e-05
3:194233500 G A 0.883461 7.5910e-06
3:194235658 T C 0.565795 2.9606e-05
3:194242132 G A 0.094913 -1.7153e-05
3:194243230 C G 0.254178 1.4902e-05
3:194245931 T G 1.829784 9.7167e-06
3:194246890 C T 0.114812 -1.8380e-05
3:194247181 A G 0.053948 4.0900e-06
3:194253493 A G 1.217517 2.2655e-06
3:194255412 T G 0.054057 2.8728e-05
3:194255927 T C 0.264418 -5.1659e-06
3:194259690 A G 0.098959 4.0261e-06
3:194260332 C T 0.688042 6.3361e-06
3:194263482 T C 0.159537 4.1066e-06
3:194264416 T C 0.155967 1.0271e-05
3:194264582 T C 0.054241 -5.0768e-06
3:194266775 T G 1.558411 -2.2227e-05
3:194266975 A G 0.235900 6.8860e-06
3:194269592 T C 0.268630 2.0627e-05
3:194270777 A C 1.843639 -4.5760e-06
3:194274236 A G 0.192617 -1.9829e-05
3:194280585 A G 0.760727 1.0773e-05
3:194283161 T G 0.103270 1.4200e-05
3:194283600 T C 0.270269 -2.8756e-07
3:194285620 A G 0.106615 2.4372e-05
3:194291805 C T 1.098044 -8.3010e-06
3:194302369 A G 0.404929 -4.9338e-06
3:194304059 C T 0.157276 8.6532e-06
3:194309012 A G 0.125644 -1.4569e-05
3:194309447 G A 0.043008 -1.7682e-05
3:194310359 A G 1.048121 -5.1825e-06
3:194310362 C T 0.101345 8.6535e-06
3:194315524 T C 0.090374 5.3298e-08
3:194317663 C T 0.182210 -2.0171e-05
3:194318434 C T 1.123349 -1.0919e-05
3:194318693 C T 0.205781 2.8793e-05
3:194319120 C T 0.665468 1.1111e-05
3:194323940 C G 0.252046 -1.0802e-05
3:194325058 A G 0.073858 6.8708e-06
3:194327098 C T 1.811398 -6.0124e-06
3:194330250 T C 1.763437 -1.3387e-05
3:194334564 G A 0.625782 2.1406e-06
3:194337901 C T 1.700952 -7.9460e-06
3:194338399 A G 0.032135 -7.6864e-06
3:194342144 T C 0.125073 -9.1139e-06
3:194342906 G A 1.741488 -3.7824e-06
3:194346803 G A 1.592949 -9.0500e-06
3:194347961 T C 0.048923 3.2260e-05
3:194349178 T C 0.663758 2.5127e-05
3:194352025 T C 0.087304 -1.4088e-05
3:194353875 T G 0.971554 -2.4529e-05
3:194358623 A G 0.906954 -2.7304e-05
3:194361714 G T 0.425529 3.0237e-06
3:194361863 T C 1.600575 -2.0145e-06
3:194362157 T G 0.131781 -3.2312e-05
3:194362721 A G 1.699541 1.5582e-05
3:194363240 C T 0.315619 -6.0285e-06
3:194363752 A G 0.040584 -1.0985e-05
3:194365360 T C 0.033611 2.2415e-05
3:194372297 T C 0.021137 2.3174e-05
3:194377712 T C 0.313436 -5.6532e-06
3:194382112 G A 1.363485 -3.9363e-05
3:194385800 C T 0.312423 -3.0029e-06
3:194387253 G A 0.083095 1.6918e-05
3:194387568 A G 0.054509 1.2823e-05
3:194393208 G A 0.736922 -2.9839e-05
3:194400846 A G 0.117760 2.4860e-06
3:194403491 G T 1.226758 -1.7762e-05
3:194414147 A C 0.862283 -1.0817e-05
3:194418041 G A 0.033141 5.0311e-07
3:194418528 T C 0.180639 -1.2919e-05
3:194419383 T C 0.082028 -1.4360e-06
3:194419540 C T 0.110307 -1.5342e-05
3:194419721 C T 0.742980 -5.0777e-06
3:194420905 A C 0.223831 7.3581e-06
3:194422312 G A 0.863229 1.1832e-06
3:194423362 G A 0.798227 -1.1518e-05
3:194431460 A G 0.103654 -1.7614e-06
3:194431955 C T 0.178657 -6.7443e-06
3:194443560 A G 0.691408 -1.7677e-05
3:194448269 T C 0.900062 1.5696e-05
3:194452689 C T 0.992398 5.2896e-06
3:194453081 T G 0.117661 1.2528e-05
3:194453146 A G 0.054985 -1.0282e-05
3:194458563 G A 0.044973 -1.0248e-05
3:194459512 C G 0.136561 2.7737e-05
3:194459554 A C 1.644464 -2.3924e-05
3:194465233 G A 0.200318 -1.3146e-06
3:194467142 C A 0.025145 2.9618e-05
3:194469248 T C 0.020477 7.4538e-06
3:194471407 A G 0.363526 -7.1762e-06
3:194476816 T C 0.259060 2.1744e-06
3:194481855 C T 0.089517 -9.7322e-06
3:194483281 G A 0.025624 1.8014e-05
3:194498118 T C 0.171643 -2.5686e-05
3:194500926 C T 0.428993 7.0206e-06
3:194502514 T C 0.077683 -4.4241e-06
3:194504603 A G 1.902092 -4.1744e-07
3:194504999 T C 0.264520 1.0773e-05
3:194507833 G A 0.389552 2.3367e-05
3:194521981 G A 1.284477 -2.2843e-05
3:194525295 G A 0.099792 -4.0882e-05
3:194527856 A C 0.706347 6.8142e-06
3:194528883 C T 0.186280 -9.6359e-06
3:194531253 G A 0.070822 4.2450e-06
3:194532442 G A 0.119796 -1.6544e-06
3:194536533 T C 1.511534 -8.2432e-06
3:194537168 A G 0.036701 5.3914e-06
3:194538502 G A 1.918489 -7.5916e-06
3:194538565 A C 0.057960 -1.9564e-05
3:194538971 T C 0.042787 2.4151e-05
3:194539506 T C 0.087161 -3.2494e-05
3:194540958 A G 0.278595 2.7844e-05
3:194542857 A G 1.295451 -7.9290e-07
3:194543369 T G 0.959814 3.3834e-06
3:194543609 C T 0.430914 -8.7386e-06
3:194544290 C A 0.378026 -1.0957e-05
3:194545903 C A 0.689800 -1.4471e-05
3:194546723 C T 0.631544 2.6510e-05
3:194546760 C T 0.221216 -2.1766e-05
3:194549739 T C 0.781235 -3.6544e-06
3:194551215 C T 1.561555 -6.5154e-06
3:194551495 T C 0.896880 -3.9746e-06
3:194553230 G A 0.369112 1.3921e-05
3:194558537 T C 1.159163 -1.4999e-05
3:194560699 T C 0.305505 3.6548e-05
3:194562734 A C 0.114747 -1.7228e-05
3:194564519 C T 0.029534 -1.8511e-05
3:194564931 G A 1.641207 -6.4343e-06
3:194567900 G A 0.265683 -1.5100e-05
3:194568377 G C 0.080035 3.5374e-05
3:194569685 T C 0.874060 7.6032e-06
3:194573701 A G 0.082864 1.5918e-05
3:194575051 C T 0.257370 -9.8368e-06
3:194577114 G A 0.811670 6.4782e-06
3:194577691 C T 0.335304 -3.2110e-05
3:194579724 G A 0.765348 1.0634e-05
3:194584999 T C 1.592293 -5.7671e-05
3:194586088 C T 1.290610 2.8109e-05
3:194589559 T C 0.031802 -1.0457e-06
3:194591669 T C 0.879735 9.0975e-06
3:194592406 A C 0.241330 -2.4322e-05
3:194598100 A G 0.327536 -4.5750e-07
3:194599153 A G 0.032397 2.1888e-05
3:194609589 A C 0.251070 -1.9251e-05
3:194622959 T C 0.246463 6.1516e-06
3:194629536 G C 0.530971 -1.1160e-05
3:194631647 C A 0.063951 1.6693e-05
3:194646559 G C 0.024652 1.7857e-05
3:194648652 C T 0.147787 -8.4744e-06
3:194649736 T C 0.036837 -1.3671e-05
3:194651441 T C 1.441362 -1.2402e-04
3:194654906 T C 1.255711 -8.4172e-05
3:194655678 T C 0.093339 2.5837e-05
3:194659072 A C 0.207760 -1.0387e-05
3:194659799 G T 1.559597 -7.9806e-05
3:194667220 A G 0.025686 2.1828e-06
3:194669320 T C 0.791880 -4.0094e-05
3:194674114 C A 1.443398 7.5859e-06
3:194675972 G A 0.126099 -2.1422e-05
3:194678798 A G 0.159962 -1.1253e-05
3:194679087 G A 1.020630 3.8977e-05
3:194679865 T C 0.053401 -1.2235e-05
3:194681125 T C 0.093658 -4.7269e-05
3:194694055 C T 0.102484 -5.3547e-06
3:194697639 T C 0.780752 5.6393e-06
3:194701212 T C 0.046680 1.0287e-05
3:194703805 C A 0.100512 -9.9140e-06
3:194704787 T C 1.317003 1.6425e-05
3:194706867 C G 0.228723 -1.6221e-05
3:194710477 C A 1.310951 -5.3837e-06
3:194714154 T C 0.348727 3.3916e-06
3:194714824 A G 0.067595 -3.4159e-06
3:194716674 A C 0.627624 -5.8247e-07
3:194717660 C T 0.041077 1.1987e-05
3:194720053 C T 1.818898 -1.3258e-05
3:194728463 T C 0.144373 -5.0176e-06
3:194734651 T C 0.144809 -8.2572e-06
3:194736670 A C 0.410692 9.0040e-06
3:194738595 G A 1.258924 6.2997e-06
3:194738798 T G 0.042103 -1.2458e-07
3:194740397 A G 0.045459 7.8921e-06
3:194742159 G A 0.141735 -6.2048e-06
3:194742748 G A 0.201871 -1.3995e-05
3:194743015 G A 0.982535 1.2624e-05
3:194743323 C T 0.302166 -4.2522e-06
3:194746139 A G 0.043691 -2.5234e-05
3:194752228 A G 0.033791 -1.4307e-05
3:194752416 C A 1.650376 -1.7304e-06
3:194753298 T G 1.330568 1.0878e-05
3:194754570 G T 0.097633 -6.9032e-06
3:194755431 A G 0.032897 7.1935e-06
3:194756587 A G 0.034474 -3.9553e-06
3:194756597 A G 0.326873 -2.3114e-06
3:194756912 T C 0.030224 -8.5871e-06
3:194757291 T C 0.044259 -1.9940e-05
3:194757516 C T 0.309187 -9.2116e-06
3:194758010 T C 0.988845 -5.2941e-05
3:194760570 A G 0.210867 -4.1284e-06
3:194761024 G A 0.829275 -3.1042e-05
3:194761232 C T 0.618849 -4.1742e-05
3:194766665 T C 0.632425 -3.3043e-05
3:194766777 T C 0.020749 -9.2117e-06
3:194767238 G A 0.131373 -8.4033e-06
3:194769289 A C 0.249010 5.4182e-06
3:194769362 C A 0.464181 -2.3476e-05
3:194770850 T C 0.643066 6.6269e-05
3:194771741 A C 0.540898 1.3726e-05
3:194773916 T C 1.244828 6.1342e-06
3:194775822 C T 0.489044 3.1826e-05
3:194776943 C T 0.327964 6.8094e-06
3:194779096 A G 0.112646 -9.9761e-06
3:194779237 T C 0.095096 -3.3435e-05
3:194780328 C A 0.469818 2.3354e-05
3:194783190 A G 0.072144 -3.3739e-06
3:194784419 G C 0.240656 2.7550e-05
3:194788638 C T 0.059963 -2.2258e-06
3:194788791 G A 0.417491 3.3499e-05
3:194789125 A G 0.038772 1.0197e-05
3:194795006 C T 0.031227 -5.8495e-06
3:194795552 T C 0.179164 6.6088e-06
3:194796086 G A 0.042797 -7.4546e-06
3:194798528 T C 0.078784 5.4238e-06
3:194800177 G A 0.287635 1.3535e-06
3:194800562 C T 0.635005 1.9863e-05
3:194803724 C T 0.025886 2.6375e-05
3:194807287 T C 0.105374 1.5795e-05
3:194816029 A G 0.048828 5.7514e-06
3:194816765 A G 1.127697 -1.9265e-05
3:194817484 T C 0.522179 1.9139e-05
3:194818295 C A 0.270405 2.1166e-05
3:194820658 G A 0.392074 7.2994e-06
3:194822098 C T 0.400608 -8.9707e-06
3:194823468 G A 1.145614 -3.6716e-05
3:194823804 T C 1.445547 -1.5827e-05
3:194825402 C G 0.050090 1.9874e-05
3:194826956 G C 0.048927 -1.7494e-06
3:194829717 C T 1.423917 -9.8575e-06
3:194833805 C T 1.116580 -9.9669e-06
3:194835343 C G 0.089341 -3.5395e-06
3:194836309 A G 0.029017 -5.3361e-06
3:194837951 T C 0.038333 4.4248e-06
3:194842202 C T 0.548041 9.6481e-06
3:194846786 A G 0.067272 1.0761e-05
3:194849161 C T 0.069659 1.4200e-05
3:194850659 G A 1.084322 2.4243e-05
3:194857053 T C 0.038697 2.1501e-06
3:194858374 A G 0.362717 -2.1016e-06
3:194858434 T C 0.048719 -2.3781e-06
3:194862242 C T 0.183896 1.0152e-05
3:194865694 T C 0.287101 1.0524e-05
3:194866789 A C 0.316853 7.7704e-06
3:194870295 T G 0.557139 9.5755e-06
3:194870922 C T 0.377040 2.4133e-06
3:194879716 G A 0.060445 1.5086e-05
3:194890546 G A 1.721969 1.1518e-05
3:194893213 G T 0.085662 4.5385e-06
3:194893410 T C 0.063243 -1.0044e-05
3:194899060 A C 0.076958 3.7249e-07
3:194900432 T C 0.908943 2.6313e-05
3:194905648 A G 0.040482 8.0693e-07
3:194906925 T C 0.122955 6.8549e-07
3:194917439 T C 0.064852 -1.2789e-06
3:194921331 G A 0.158462 4.4609e-06
3:194924130 T C 1.178028 2.1082e-06
3:194925650 C T 0.054078 -1.0541e-05
3:194930028 T C 0.111739 -6.5152e-06
3:194962593 C T 0.057059 -5.4362e-06
3:194964962 A G 0.094569 2.8288e-06
3:194968025 A G 0.044813 7.2382e-07
3:194968224 T C 0.068408 -4.0796e-06
3:194974678 G A 0.086165 -1.9726e-05
3:194977790 A G 0.032390 1.3856e-05
3:194979056 A G 0.116682 1.9986e-05
3:194983053 G A 1.549863 -6.4802e-07
3:194990363 G A 0.043650 -1.5370e-05
3:195011869 T C 1.617500 -1.7653e-05
3:195012630 A G 0.024146 9.3684e-06
3:195022428 A G 0.221991 2.1085e-05
3:195027003 T C 0.173745 2.9644e-05
3:195044374 T C 0.476910 9.8457e-06
3:195057001 A G 0.341026 -3.9923e-05
3:195065978 G A 0.088766 -5.3000e-07
3:195075459 A G 0.025815 -7.6549e-06
3:195077760 A G 0.023826 -2.9796e-06
3:195101176 A G 0.064930 1.9758e-05
3:195118322 C T 0.455301 7.2615e-06
3:195122013 C T 0.060789 -1.5924e-05
3:195127093 C T 0.852325 1.8642e-05
3:195132771 A G 0.030639 -9.8284e-06
3:195140516 C T 0.040594 4.4482e-06
3:195152793 T C 0.061843 -6.4282e-06
3:195166950 C T 0.091921 3.0727e-05
3:195169887 G A 0.048186 -1.1115e-05
3:195169997 T G 0.487303 -2.4676e-06
3:195171795 G A 0.366477 -2.5144e-05
3:195173801 G A 0.115135 4.7065e-06
3:195175681 T C 0.229063 6.3379e-06
3:195182985 T C 0.253875 7.4123e-06
3:195186519 G A 0.025985 2.1785e-06
3:195193191 A G 0.030398 -1.6869e-06
3:195193947 G A 0.545777 -1.6534e-05
3:195194440 T C 0.027998 -2.2302e-05
3:195194558 C G 0.940874 -1.4361e-05
3:195235465 C T 0.066433 -7.8206e-06
3:195235554 G C 0.038551 1.4493e-05
3:195235695 G T 0.564826 2.8310e-05
3:195238559 T C 0.552696 2.5684e-05
3:195240457 G A 0.073576 2.4068e-06
3:195258114 T C 0.115009 -1.1611e-06
3:195262272 G A 1.224460 1.0209e-05
3:195266554 C A 0.110389 -5.4296e-06
3:195277104 G A 0.655204 1.6836e-05
3:195277690 T C 0.064382 -3.1980e-06
3:195278296 G A 0.491778 -1.1334e-05
3:195280363 T C 0.670975 -7.8155e-06
3:195283417 C T 0.054033 -1.1865e-05
3:195284485 C A 0.105435 -1.9577e-05
3:195285899 G T 0.357845 6.5120e-06
3:195287244 T C 1.928216 -7.9846e-06
3:195295510 G A 1.740570 1.8050e-06
3:195295661 T C 1.347067 -1.0971e-05
3:195296616 T C 0.109423 -6.5303e-06
3:195297042 G A 0.230294 1.1524e-05
3:195298568 T C 0.165245 5.0947e-06
3:195300740 T C 0.027093 -1.3264e-07
3:195303733 G C 0.095773 -3.0063e-05
3:195304794 T C 1.665464 6.2928e-06
3:195304956 C T 0.525453 -4.4168e-06
3:195305617 A C 0.172976 1.3960e-05
3:195306219 A G 0.023999 9.7158e-06
3:195309238 C T 0.025675 5.4161e-06
3:195310033 G A 0.279741 2.8971e-05
3:195313953 C T 0.085662 1.4991e-05
3:195315329 A G 0.775880 8.5071e-06
3:195318269 T C 0.052000 1.1824e-05
3:195318752 A G 0.048230 7.6760e-06
3:195319255 A G 0.053911 -8.2177e-06
3:195321840 T G 0.080732 8.4876e-06
3:195321923 C T 1.639833 7.1981e-06
3:195327564 G T 0.456770 3.7337e-06
3:195328386 A C 0.814553 -1.1434e-05
3:195336079 T C 0.024146 -5.2670e-06
3:195340541 A G 0.233507 1.0633e-05
3:195341037 A G 1.346258 -5.4929e-07
3:195431710 A G 0.027321 -8.0515e-06
3:195479256 C T 1.823828 -1.0941e-05
3:195480414 T C 0.702305 1.0493e-06
3:195485225 G A 0.206913 1.6914e-05
3:195485854 A G 0.022010 -1.5565e-06
3:195487117 C T 1.426447 -1.1608e-05
3:195490804 C T 0.096834 -5.2880e-06
3:195491593 A G 0.416716 4.5518e-06
3:195495916 C G 0.870106 -7.4171e-06
3:195496792 C T 0.846063 -4.3713e-06
3:195496898 A G 0.067520 -2.2016e-05
3:195497143 T C 0.244777 3.1803e-06
3:195497174 G C 1.646483 6.1090e-06
3:195497743 C T 0.924752 -1.1274e-05
3:195501975 A G 0.059137 6.3036e-06
3:195505072 T C 1.135476 3.2004e-06
3:195505247 T G 0.093584 -5.4004e-06
3:195505664 A G 1.649896 5.9386e-06
3:195515550 C G 0.067418 -8.8414e-06
3:195515568 T C 0.489683 1.7906e-05
3:195515594 G C 1.665974 1.7084e-05
3:195515617 C G 1.865520 -8.5877e-06
3:195516630 T G 1.647520 6.4145e-07
3:195516730 A G 0.072916 -5.3032e-06
3:195516980 G A 0.059181 -1.4001e-05
3:195517124 A G 0.361211 9.6208e-06
3:195517553 C A 1.646279 -3.3757e-06
3:195517617 T C 0.048271 -4.5961e-05
3:195518330 G C 1.235873 -1.3502e-05
3:195521701 G A 0.363257 1.3645e-05
3:195528226 A C 1.030197 -6.7200e-06
3:195530277 T C 0.050205 -7.0001e-06
3:195530661 T C 0.955823 -3.2125e-06
3:195533886 A G 0.025009 -1.9316e-05
3:195541384 T C 0.422255 4.8403e-06
3:195541687 T C 0.429241 8.0965e-06
3:195544947 A G 0.049971 -6.6662e-06
3:195546145 G A 0.285422 -1.0914e-06
3:195548136 T C 0.358148 3.6174e-06
3:195549183 T G 0.419786 2.8390e-06
3:195550320 A C 1.592939 1.0424e-05
3:195552216 C T 1.522692 1.4547e-05
3:195552513 C T 0.483370 3.8642e-05
3:195553300 A G 0.201008 -7.3831e-06
3:195553423 T C 0.079984 -8.8919e-06
3:195555094 A G 1.111956 -9.2079e-06
3:195555342 A C 0.392499 -1.0040e-05
3:195556581 G A 1.511911 -2.0850e-05
3:195559179 T C 0.363557 -2.3226e-05
3:195559289 C A 0.425722 -2.8090e-05
3:195562421 C T 0.837818 -1.4463e-05
3:195563248 A G 0.320579 -2.3644e-05
3:195563659 G A 0.110215 1.3980e-05
3:195565056 G A 0.036181 -1.3652e-05
3:195565633 C T 0.613590 -2.0425e-05
3:195565672 A G 0.092339 6.5481e-06
3:195565827 G T 1.169920 7.3152e-08
3:195573787 C A 1.384938 6.3000e-05
3:195575073 G T 0.108927 1.8165e-05
3:195577518 A G 0.480188 2.2227e-05
3:195579014 T C 0.125627 8.6482e-06
3:195582688 A G 0.041134 2.5686e-06
3:195586531 T C 0.052415 7.0573e-06
3:195589790 T C 0.365206 9.6792e-06
3:195591056 T C 0.109590 1.1889e-05
3:195594950 A G 0.457705 7.9842e-06
3:195595405 A G 0.126025 -8.9520e-07
3:195595657 A G 0.480188 2.0758e-05
3:195597549 A G 1.527408 -1.9030e-05
3:195599085 C T 0.915127 4.9442e-07
3:195616208 T C 0.523260 1.1758e-05
3:195620808 C G 0.122098 3.6111e-05
3:195628004 T C 0.489666 1.9674e-05
3:195628735 G A 0.063393 -2.8361e-05
3:195629084 A G 0.151459 1.3870e-05
3:195630880 A G 0.178939 3.2979e-05
3:195635257 G A 1.081684 2.1721e-05
3:195637634 C T 0.396518 7.7287e-06
3:195642154 A G 1.196370 -2.1684e-05
3:195643083 C T 0.051827 -3.4080e-07
3:195643807 C G 0.305321 -3.1813e-05
3:195645503 C T 0.092965 -2.2256e-05
3:195648485 T C 0.069836 -8.5117e-06
3:195648969 A G 0.280400 -8.9235e-06
3:195651349 A C 0.100914 -1.4170e-05
3:195652647 A C 0.337555 2.0994e-05
3:195652708 C T 1.390575 1.4025e-05
3:195656822 C T 0.031680 -5.4558e-06
3:195658662 A G 0.074990 -1.7325e-05
3:195661523 G A 0.024778 -2.2404e-05
3:195670090 A C 0.124236 2.6074e-05
3:195725157 T C 0.167961 -3.0365e-05
3:195731629 C T 0.046214 -4.8251e-06
3:195734891 C T 0.067316 -1.5657e-05
3:195734981 C T 0.196568 -2.5972e-05
3:195735371 C T 1.420425 1.3382e-05
3:195737675 C T 0.093607 2.5046e-06
3:195738447 C T 0.229430 1.2740e-05
3:195740206 G A 0.128170 -3.3626e-05
3:195742659 T C 0.101627 -1.5044e-05
3:195747402 A G 0.579697 6.1593e-06
3:195752679 T C 0.453666 1.1553e-05
3:195753451 A G 1.348155 2.6573e-05
3:195761679 C T 0.381919 2.4410e-05
3:195768079 T C 0.124535 -2.5259e-05
3:195768185 C T 0.077689 -3.1498e-05
3:195769026 T C 0.038765 3.6417e-05
3:195773399 G A 1.412324 -2.2699e-05
3:195776454 A G 0.037799 -7.6320e-06
3:195776976 C T 0.626203 -3.7207e-05
3:195777211 T C 0.222705 -3.3812e-05
3:195778727 C T 0.050328 -7.4944e-06
3:195793979 C T 0.764338 3.1237e-05
3:195797028 T G 0.104565 3.4671e-05
3:195798258 C T 1.927193 7.5588e-06
3:195800547 T C 1.233823 9.3418e-05
3:195800811 T C 1.126280 9.0000e-05
3:195806641 T C 0.145495 -2.1740e-05
3:195809139 A G 0.824736 2.8175e-05
3:195809564 G A 0.483768 -1.8530e-05
3:195818265 G A 0.148477 -1.2008e-05
3:195818574 G C 0.831202 2.3900e-05
3:195824317 A G 0.318917 2.4126e-05
3:195828028 T C 0.111375 2.7101e-05
3:195831188 G A 0.154950 -1.9671e-05
3:195832343 A G 0.111324 -1.9026e-05
3:195834364 T C 0.101532 8.3500e-06
3:195836429 G T 0.024254 -4.2046e-06
3:195838160 C T 0.046523 -3.3110e-05
3:195841702 G A 1.383330 1.9202e-05
3:195844938 G A 0.095256 5.8584e-06
3:195846999 G T 0.346629 -2.7325e-05
3:195848486 G C 0.507913 2.6231e-05
3:195849315 C T 0.467867 2.6678e-05
3:195849632 A G 0.160414 5.5588e-06
3:195849902 T C 0.855171 -1.6401e-05
3:195851223 A C 0.736684 -6.8788e-05
3:195854465 C T 0.108818 -3.8100e-05
3:195854522 A G 0.429561 -3.7025e-05
3:195855401 A G 0.143133 2.5602e-05
3:195859189 T C 0.035141 -7.2701e-06
3:195859644 G A 0.434953 2.2009e-05
3:195861876 C G 0.327580 1.8719e-05
3:195864396 C T 1.213720 3.5062e-05
3:195866289 A G 1.058712 1.2944e-05
3:195870936 C T 0.043946 1.2618e-05
3:195876780 C A 0.306028 2.1745e-05
3:195877243 T C 0.056614 -5.7639e-06
3:195878482 T C 0.208355 3.3057e-05
3:195886801 T C 0.047581 3.4206e-05
3:195889626 C T 1.638796 2.4056e-05
3:195898311 G T 0.575182 8.7509e-05
3:195900751 A C 0.184284 1.3030e-05
3:195914353 G C 0.228227 -2.0559e-05
3:195915170 C T 1.588771 -2.4018e-06
3:195916053 T C 0.271411 -3.7666e-06
3:195921896 T C 0.476077 1.0001e-06
3:195923723 A G 0.062628 1.9483e-05
3:195924548 A C 0.090014 1.1164e-05
3:195926387 A G 0.069639 1.8618e-06
3:195928854 A G 0.693982 -1.6318e-05
3:195930213 C G 0.121465 -4.1626e-06
3:195930687 A G 0.292970 2.9270e-05
3:195935731 T C 0.137094 1.8231e-05
3:195939675 C T 0.551965 3.9357e-05
3:195940605 T C 0.497312 2.2643e-05
3:195948507 A G 0.569368 2.7145e-05
3:195952731 G C 0.905675 1.9019e-05
3:195955762 A G 0.969697 2.6156e-05
3:195960754 G A 0.510296 4.6098e-05
3:195961225 T C 0.059239 -2.5724e-06
3:195961254 T C 0.434399 3.2115e-06
3:195965509 C T 0.201565 1.1387e-05
3:195969224 T G 0.041349 -1.9096e-05
3:195974648 G T 0.112177 -2.5477e-05
3:195981831 C T 0.294652 2.3595e-06
3:196002067 C A 0.717747 5.1782e-05
3:196008228 A G 0.695563 4.3738e-05
3:196016340 A G 0.502623 2.1245e-05
3:196035229 C T 0.319740 -1.4849e-05
3:196050834 T C 0.196173 -1.6179e-06
3:196054439 G T 1.159268 1.2923e-05
3:196054565 A G 0.420667 -6.6400e-06
3:196064419 C T 1.940269 6.5725e-06
3:196066569 A G 0.329086 -3.0765e-05
3:196069500 C G 0.324319 2.1915e-05
3:196075617 C T 0.321997 2.6030e-05
3:196076091 T C 0.037469 -9.6570e-06
3:196078427 T C 1.666811 3.0049e-05
3:196085155 A G 0.025924 -5.7979e-07
3:196096271 A G 0.153478 -4.2452e-05
3:196123116 G C 0.193909 1.1591e-05
3:196128888 C A 0.067639 2.9383e-06
3:196140367 G A 1.042545 1.2585e-04
3:196143030 T C 0.523440 3.7803e-05
3:196145700 G C 1.945644 4.6032e-06
3:196149503 C T 0.035222 -3.4218e-05
3:196158128 T C 0.455427 -7.3716e-06
3:196158332 C T 0.939684 3.4926e-05
3:196164453 C A 0.029276 1.3768e-06
3:196164642 A C 1.502065 2.5711e-05
3:196167930 C T 0.622749 2.5141e-06
3:196175084 A G 0.021341 9.8635e-06
3:196178706 T C 0.080158 1.5542e-05
3:196181228 T C 0.211115 -7.3899e-06
3:196183257 G T 1.148535 -2.7917e-05
3:196188008 A G 0.080518 1.3041e-06
3:196190893 G T 1.456236 -4.0301e-05
3:196199204 T G 1.250917 -2.9774e-05
3:196202036 C T 0.022388 -1.6956e-06
3:196202326 C T 0.127259 -1.2876e-05
3:196203979 A G 1.269756 -3.4669e-05
3:196222660 C T 0.067038 -1.7750e-05
3:196223285 C T 0.066290 5.7156e-06
3:196226643 A G 0.157721 1.3135e-05
3:196230279 A C 0.125100 1.3678e-06
3:196230564 C G 1.060571 7.4296e-06
3:196232298 G C 0.891202 2.6193e-06
3:196233795 A G 0.846202 -4.1892e-06
3:196240722 T C 0.243002 -1.2706e-05
3:196248556 T C 0.084411 1.7977e-06
3:196254741 A G 0.864707 1.0628e-05
3:196257952 C T 0.704542 -6.0019e-06
3:196258510 A G 0.339241 -2.9999e-06
3:196259943 C T 0.065011 -5.3407e-06
3:196262461 C T 0.059983 8.7019e-06
3:196264713 C T 0.865149 1.4765e-05
3:196268436 G C 0.745676 -6.7894e-06
3:196280233 G A 0.901018 1.4066e-05
3:196287618 A C 1.455818 -3.9258e-06
3:196290163 G A 0.073858 1.0178e-05
3:196299444 A G 0.096433 -6.0509e-06
3:196303014 A G 0.046479 -1.2830e-05
3:196303661 A G 1.491815 9.5758e-06
3:196309292 T G 0.385540 -9.0105e-06
3:196312124 A G 0.481541 -2.6064e-06
3:196317308 C T 1.298549 -4.3183e-06
3:196317487 C T 0.255320 -1.5538e-05
3:196317973 T C 0.490914 8.4913e-06
3:196320799 C T 0.100696 -1.2172e-05
3:196320874 A G 0.467241 4.2185e-05
3:196322076 C T 0.437584 2.2898e-05
3:196323412 A G 1.501950 5.3513e-06
3:196323658 C T 0.112510 -6.6524e-06
3:196326744 C T 1.248843 -5.3256e-08
3:196326882 T C 0.026423 -6.1172e-06
3:196327123 G A 0.211540 1.0888e-05
3:196328435 A G 0.035324 1.9209e-06
3:196333121 C T 0.278214 -4.5577e-05
3:196334416 A G 0.468370 -2.2054e-05
3:196337670 A G 0.092281 -1.7598e-05
3:196338633 C T 0.838808 2.2509e-05
3:196347505 T C 0.050256 6.3365e-06
3:196347704 C T 0.885562 1.7618e-05
3:196348721 C G 1.796198 -4.0115e-05
3:196351379 T C 0.229325 3.5519e-05
3:196351663 G A 1.298702 7.9434e-05
3:196354020 A G 0.176362 9.0718e-06
3:196359181 G C 0.070529 -2.7354e-05
3:196359707 T C 0.358933 8.9002e-07
3:196364401 C A 0.164245 -4.1180e-07
3:196365919 G T 1.354506 -2.1869e-05
3:196366964 A G 0.758035 1.5900e-05
3:196367859 A G 0.055475 2.7578e-05
3:196368501 G A 0.163963 -8.8576e-05
3:196368638 T C 0.647476 1.1221e-05
3:196369375 C T 0.501766 -1.5227e-05
3:196370840 T C 0.188432 -1.5142e-05
3:196372937 A G 0.096596 -3.1197e-05
3:196374992 T C 0.047115 1.0412e-05
3:196375140 G T 0.421282 5.4233e-06
3:196375351 T C 0.166632 -8.3298e-05
3:196377442 A G 0.140137 1.7836e-05
3:196378705 A G 0.647860 1.1232e-05
3:196379843 C T 1.199471 -2.1599e-05
3:196379897 G A 0.519214 -1.5824e-05
3:196380607 C T 0.201201 1.1036e-05
3:196382680 C T 0.074786 -6.4666e-06
3:196383215 T G 0.896829 -2.0773e-06
3:196383427 A G 0.034899 -3.0008e-06
3:196384614 G A 0.274607 -4.6592e-05
3:196384865 C T 0.810001 -1.4386e-05
3:196385511 T C 0.068676 7.9466e-06
3:196386083 A G 1.623677 2.9413e-05
3:196388099 C G 0.235122 9.9999e-06
3:196388795 T C 0.197958 9.4575e-06
3:196390574 T C 0.568705 -2.2442e-05
3:196393268 T C 0.060568 -1.0191e-05
3:196393480 T C 1.631225 -7.7733e-06
3:196394394 A C 0.456402 1.2622e-05
3:196395896 G T 0.022476 2.2681e-06
3:196398272 A G 0.486960 -2.2937e-06
3:196401494 T C 0.039163 -1.2592e-05
3:196405108 T A 0.045303 -8.0239e-07
3:196405886 G T 0.636488 -2.7329e-05
3:196407929 A G 0.154383 -1.1625e-05
3:196409312 T C 1.728409 1.9708e-05
3:196415355 C G 0.463552 2.3798e-05
3:196423132 C T 0.106166 -1.4786e-06
3:196425558 T C 0.074772 9.8485e-06
3:196432167 G A 0.448906 -5.0066e-05
3:196433623 C T 0.719661 3.1272e-06
3:196434746 T C 0.022724 4.5812e-06
3:196435534 C T 0.743473 -3.2166e-06
3:196438826 T G 0.169454 -9.1291e-06
3:196440095 G A 0.037231 -2.4313e-06
3:196453427 A C 0.764705 8.8356e-06
3:196454019 T C 0.274597 -1.3234e-04
3:196455833 T C 0.078624 3.5308e-05
3:196456964 G A 1.468859 -4.2711e-05
3:196460680 T C 0.430169 -1.8853e-07
3:196464754 C G 0.776744 2.1864e-05
3:196465270 C G 1.779093 1.1625e-05
3:196475750 G A 1.116199 -2.5629e-05
3:196483359 T C 0.228346 -2.3184e-05
3:196485878 A G 1.925561 -1.0368e-05
3:196487560 G T 0.022996 1.4607e-05
3:196493572 C A 0.059347 -6.3912e-06
3:196506439 G A 0.198971 2.2312e-05
3:196511985 C T 0.057613 3.4244e-06
3:196514583 C T 0.480154 5.5177e-06
3:196515386 C T 0.254820 4.7270e-06
3:196515651 A G 0.055794 3.5471e-06
3:196519531 T C 1.572129 4.7588e-08
3:196520050 T C 0.251002 2.0295e-05
3:196521229 T C 0.050379 4.4064e-06
3:196525760 T C 0.021657 -1.5337e-05
3:196526329 A G 1.608680 1.0359e-05
3:196533885 C T 0.289022 -1.7115e-05
3:196535799 T G 1.721429 5.6337e-06
3:196536959 A G 0.072335 3.1272e-07
3:196540389 T C 0.402209 -1.4504e-05
3:196541580 A G 1.647265 -2.2830e-06
3:196543646 C G 0.557527 5.4865e-07
3:196547538 A G 1.002390 3.9667e-06
3:196549742 G T 1.029677 5.6142e-06
3:196551753 C T 0.112354 1.8232e-05
3:196553867 G A 1.753975 1.9708e-05
3:196554266 T C 0.446332 -1.5623e-05
3:196554314 T G 0.141266 8.9683e-06
3:196558328 G A 0.038292 2.6541e-05
3:196560444 C A 0.041257 1.6206e-05
3:196561319 A G 0.707081 -9.6064e-06
3:196562487 A G 0.200253 1.0200e-05
3:196564271 A G 0.178249 5.3820e-06
3:196575989 T C 0.020127 1.0415e-05
3:196577469 C G 0.144866 -1.9840e-05
3:196597163 T G 0.057814 1.2401e-05
3:196603520 A G 0.371509 8.5752e-06
3:196606541 T A 0.936774 1.5829e-06
3:196613072 C A 0.050314 -9.1179e-06
3:196626117 G A 0.084407 -2.8803e-05
3:196647724 T C 0.611376 3.6125e-05
3:196654218 A G 0.023870 2.8900e-06
3:196658492 A G 0.046302 -1.2817e-06
3:196662521 A G 0.492033 -2.5154e-07
3:196662783 A G 0.046948 -9.7775e-06
3:196664744 T C 0.062451 1.8862e-06
3:196668359 T C 0.747074 -2.5908e-05
3:196673831 G A 0.046401 -1.7406e-05
3:196674259 A G 0.326954 9.2477e-06
3:196674518 G A 0.255480 -2.2567e-05
3:196674749 T C 1.160512 -2.9167e-05
3:196674879 G A 0.881486 -3.3741e-05
3:196674916 C A 0.722942 -9.7534e-06
3:196677481 C T 0.566135 5.0519e-06
3:196679119 G C 0.367772 -3.3631e-05
3:196679786 C T 0.940853 -1.8231e-05
3:196684793 C T 1.355302 1.8967e-08
3:196685924 T C 0.266019 -8.0632e-05
3:196686746 A C 0.445424 4.6506e-05
3:196691794 G A 0.356995 2.8823e-05
3:196693115 T C 0.169230 3.9784e-06
3:196698201 A G 0.157864 2.6801e-05
3:196699543 G A 0.797384 -3.1855e-05
3:196706092 T C 0.022208 2.3109e-05
3:196715014 A G 0.941907 -1.8049e-05
3:196719444 C T 0.111392 -1.0327e-05
3:196720434 T C 0.410984 -9.5943e-07
3:196723428 A G 0.267665 -1.0903e-05
3:196723923 A G 0.063974 1.4242e-05
3:196725324 A G 0.214281 6.5308e-06
3:196725994 A G 0.117090 1.0527e-05
3:196726410 A G 0.818507 2.4645e-05
3:196728580 G C 0.064406 -4.9566e-05
3:196728633 G T 1.555371 2.7585e-05
3:196731804 T C 0.064753 8.4906e-06
3:196732051 C G 0.066093 -1.4221e-05
3:196735808 A G 0.039309 -2.3264e-06
3:196736575 G A 0.040166 -1.2336e-06
3:196741037 C T 0.038710 1.0472e-05
3:196743130 C T 0.459690 -1.0772e-05
3:196746629 C T 0.446856 -1.6778e-05
3:196749408 A C 0.239657 -9.6944e-06
3:196750207 G A 1.613257 3.2280e-05
3:196751052 A G 0.142745 2.2598e-05
3:196751474 T C 1.177950 3.8901e-05
3:196753355 C T 0.887265 3.0732e-05
3:196753906 A G 0.414051 -2.6734e-05
3:196757464 A G 0.301095 -9.1527e-06
3:196757964 T C 0.049376 -1.5496e-06
3:196758824 G A 1.759459 2.1321e-05
3:196766967 G A 0.124213 -3.8654e-06
3:196783333 C T 0.212346 -1.0848e-05
3:196792163 T C 0.047020 7.9269e-06
3:196807928 C A 0.030221 -9.5206e-06
3:196814424 C T 0.818347 1.3653e-05
3:196816845 C A 0.630511 8.8743e-06
3:196848666 T C 0.165653 1.1628e-05
3:196861043 C T 0.562031 8.0018e-06
3:196865242 T C 0.271153 9.3652e-06
3:196870581 A G 1.495021 1.2204e-05
3:196870670 T C 0.603050 -7.3231e-06
3:196870675 T C 0.076231 1.3042e-05
3:196883562 G A 0.095069 1.3248e-07
3:196891363 T C 1.490404 1.1528e-05
3:196895965 T C 0.095453 8.8673e-06
3:196901737 G A 0.567090 7.1715e-06
3:196906740 C T 0.047213 1.4655e-05
3:196911191 G A 0.032978 -3.6623e-06
3:196932573 T C 0.052051 1.8852e-05
3:196953177 G A 0.265268 1.1017e-05
3:196956971 T C 0.032519 -1.0542e-05
3:196961186 G A 0.556816 6.3956e-06
3:196968108 G A 1.225469 5.3410e-06
3:196974633 C T 0.094661 1.6268e-05
3:196977536 C T 0.109668 8.5558e-06
3:196988300 A G 0.263898 6.1837e-06
3:196992525 G A 0.224762 -2.6956e-06
3:196995278 C T 0.065447 -6.1806e-06
3:196998537 A G 0.534945 7.9842e-06
3:197026593 G T 0.096222 -3.5882e-05
3:197031608 G A 0.077584 1.5941e-05
3:197032091 G A 0.050742 7.4527e-06
3:197037067 C T 0.215573 -8.7086e-06
3:197037883 A G 0.021065 -2.3240e-05
3:197038062 C T 0.268504 1.7334e-06
3:197038519 C T 0.066252 -5.5288e-07
3:197041685 A G 0.807798 1.5422e-05
3:197044935 C T 0.337120 -7.3691e-06
3:197047230 C T 0.061836 -3.8443e-06
3:197047468 G A 0.087624 1.2089e-05
3:197048149 C T 0.098574 -8.2018e-06
3:197049387 G A 0.424492 -2.2063e-05
3:197050392 C T 0.126535 4.2479e-06
3:197057111 C A 0.098829 -5.4376e-06
3:197058204 C T 0.432253 2.5084e-06
3:197060035 C T 0.264839 1.0770e-05
3:197060036 G A 0.696698 9.5139e-06
3:197060866 A G 0.070397 -2.8937e-06
3:197060939 T C 0.029697 9.4897e-06
3:197063819 T C 0.522036 6.7417e-06
3:197067678 A G 0.523369 8.6044e-06
3:197068511 A C 0.654010 6.3117e-06
3:197068917 T C 0.032496 -1.7437e-05
3:197069195 A G 0.124488 5.5701e-06
3:197071765 G A 0.561776 -5.5952e-06
3:197075817 G A 0.375976 -4.1755e-06
3:197079586 C T 0.688556 5.9962e-06
3:197079746 A G 0.086886 5.8751e-06
3:197080088 A G 0.054452 -2.4626e-06
3:197080851 T C 0.125246 1.0614e-05
3:197080903 C T 0.684847 -1.9512e-06
3:197081711 G A 0.107101 -7.7968e-06
3:197082612 G T 0.267124 4.1897e-06
3:197083151 G A 0.510035 -1.5509e-05
3:197084615 C T 0.189635 -2.6337e-05
3:197102712 T C 0.030728 -2.8032e-05
3:197102871 C T 1.782020 -1.0277e-07
3:197102943 G A 0.236135 1.2477e-05
3:197115282 C A 0.186273 -1.5969e-05
3:197119291 T C 0.033444 -1.1071e-05
3:197119835 A G 1.930865 9.5230e-06
3:197121368 C T 0.173483 -9.1540e-06
3:197129184 T G 0.045911 1.1969e-05
3:197129199 C T 0.038255 1.4763e-06
3:197129809 A G 0.120296 9.6764e-06
3:197130197 T C 0.191186 8.8872e-06
3:197130874 T C 0.335294 -7.1121e-08
3:197135045 T C 0.650954 7.6148e-06
3:197135362 A G 0.172065 -1.7671e-05
3:197145055 G A 0.738234 7.6605e-06
3:197148487 A G 0.048016 1.2527e-06
3:197149059 T A 0.051317 -2.6294e-05
3:197149540 G A 0.113149 -3.1350e-06
3:197151491 C T 0.296607 2.7619e-06
3:197151521 T C 0.278942 -2.8666e-05
3:197151696 G A 0.937810 1.8949e-05
3:197154507 C A 1.235115 2.3898e-05
3:197154921 C A 0.040495 1.2664e-05
3:197156288 C G 0.127901 1.7843e-05
3:197158298 A G 0.836258 3.0745e-05
3:197158334 C T 0.133293 1.4607e-05
3:197159503 A G 0.049984 -4.8530e-06
3:197162011 T C 0.323959 6.2103e-06
3:197170041 A C 0.056821 6.4666e-07
3:197170121 T G 0.154060 4.7047e-06
3:197172720 A G 0.072389 -1.1248e-05
3:197174219 T C 0.028358 -4.7641e-06
3:197180926 A C 0.198900 -3.4716e-05
3:197182768 G T 0.142827 3.0092e-06
3:197185378 T C 1.573162 6.3715e-05
3:197185470 T C 1.820802 9.2151e-06
3:197187340 T G 0.040047 -2.1806e-06
3:197192018 A G 1.334005 -4.1929e-06
3:197192568 A G 0.079464 2.3288e-05
3:197194347 A G 1.903632 7.4400e-06
3:197200515 A G 0.089912 1.2798e-05
3:197203719 T C 0.594870 2.6563e-05
3:197212921 C T 0.063828 -3.0703e-06
3:197214905 T G 0.050192 1.2876e-05
3:197217907 C A 0.080797 -4.3625e-06
3:197220070 T C 0.416641 1.8728e-05
3:197226213 A C 0.083823 -8.9654e-06
3:197229418 T C 0.025726 -1.0502e-05
3:197229645 A G 0.023503 -9.9041e-06
3:197232572 C A 0.032023 7.8040e-06
3:197232889 T C 0.188561 -1.8019e-05
3:197235064 G A 0.428333 1.0897e-05
3:197238324 G A 1.358470 -2.7308e-05
3:197239266 G C 0.809246 -1.7288e-05
3:197241286 C G 0.143829 3.8466e-06
3:197243643 T C 0.138594 1.0133e-05
3:197247976 T C 0.057678 1.5207e-05
3:197254550 G A 0.580020 4.2159e-06
3:197255522 G A 0.354802 -2.6384e-06
3:197256603 C G 0.061027 1.4928e-06
3:197260879 T G 0.578187 5.4933e-06
3:197261057 T C 0.039972 -2.0044e-05
3:197269139 C T 0.534911 -7.5800e-06
3:197274685 T C 0.220224 -6.6439e-06
3:197274727 T C 0.117525 -1.2084e-06
3:197277206 A G 0.130519 -4.1289e-05
3:197277720 C T 0.038183 -1.5168e-05
3:197294626 C T 0.736395 -7.6503e-06
3:197300011 T C 0.402771 -5.6262e-06
3:197301695 G C 0.244967 -2.4998e-05
3:197304761 A G 0.045044 4.7494e-06
3:197308963 C T 0.404497 -6.4614e-06
3:197311343 A G 0.888326 5.2525e-06
3:197312609 G A 0.602666 1.0181e-05
3:197313875 C A 0.401648 -4.9559e-06
3:197321279 C T 0.033825 8.3200e-06
3:197322695 T C 0.166377 -4.7407e-06
3:197326177 T C 0.495225 -7.8487e-06
3:197326569 C T 0.035436 1.6581e-06
3:197326706 G A 1.321708 -9.1261e-06
3:197331898 G A 0.063767 -2.8576e-06
3:197334479 A G 0.096749 5.9257e-06
3:197335816 T C 0.155063 -1.4418e-05
3:197344036 G T 0.045870 -2.1673e-06
3:197344176 G A 0.177610 -1.3758e-05
3:197395630 C G 0.032366 2.8882e-06
3:197401934 A G 0.037646 1.0514e-05
3:197403497 C T 0.036198 -3.4996e-06
3:197409341 A G 0.035032 -2.4338e-06
3:197412141 G A 0.023221 6.5511e-06
3:197412790 C T 0.158377 -2.8604e-05
3:197427082 A C 0.098374 8.2223e-06
3:197427515 T C 0.039870 4.3749e-06
3:197430947 T C 0.032594 -5.2399e-06
3:197432036 T C 0.174547 -2.7398e-05
3:197435747 G T 0.050664 -8.6686e-06
3:197436685 C T 0.047428 2.5774e-05
3:197441554 G A 0.186082 -2.3875e-05
3:197445211 T C 0.475656 3.2184e-05
3:197446854 G T 0.065759 -1.6335e-05
3:197446887 C T 0.198029 -2.0896e-05
3:197464170 T C 0.032655 2.3214e-06
3:197467904 T C 1.811582 8.9654e-06
3:197469638 T C 1.777006 -4.3060e-06
3:197473610 T C 1.771049 -6.6092e-07
3:197480213 C T 1.726953 3.6970e-06
3:197482687 G C 0.022694 2.9835e-06
3:197495334 A G 1.688930 -3.8513e-06
3:197503027 G A 0.216919 -1.1958e-05
3:197505101 G A 0.033801 -7.9326e-06
3:197514811 G A 0.027484 -9.1363e-07
3:197516986 G T 0.021987 6.9035e-06
3:197517502 C G 0.044245 4.2258e-07
3:197521455 G A 0.178603 1.6350e-06
3:197522983 A G 1.860920 5.8097e-07
3:197531388 T C 0.021987 4.2365e-06
3:197537936 T G 0.022371 -7.4333e-06
3:197538318 A G 0.060857 -7.7094e-06
3:197547332 G A 0.066232 1.3545e-07
3:197548268 T G 0.045813 -1.8231e-05
3:197552138 T C 0.020222 4.9855e-06
3:197553184 G A 1.628063 6.0388e-06
3:197566419 G A 0.081715 -2.9357e-05
3:197567505 T C 1.021558 -9.4400e-06
3:197568405 T C 0.198703 -3.8925e-05
3:197571945 A G 0.032292 -2.9635e-05
3:197572903 A G 0.049981 -5.1266e-06
3:197575201 A G 0.194939 -1.9115e-05
3:197575375 G A 0.062703 -7.8728e-06
3:197578578 G A 0.038381 -8.7429e-06
3:197579466 T C 0.156467 1.0620e-05
3:197582500 A C 0.045170 2.8686e-05
3:197585598 T C 0.221512 -9.6187e-06
3:197590529 G T 0.221203 -1.2850e-05
3:197599870 G A 0.198577 1.1389e-05
3:197602231 G A 0.033869 -1.3178e-05
3:197605532 G T 0.048145 2.4688e-05
3:197606184 G C 0.380243 2.8318e-05
3:197609621 T A 0.073759 -4.1566e-06
3:197610609 A G 0.067854 4.7130e-06
3:197616627 G T 0.173129 2.7934e-06
3:197617447 A G 0.159656 2.4429e-05
3:197629093 T C 0.188139 1.2007e-05
3:197634023 A G 0.266403 9.0530e-06
3:197645359 C A 0.146043 -7.5637e-06
3:197646236 C T 0.464820 2.8426e-05
3:197653147 G A 0.318682 3.2208e-05
3:197654563 C G 0.075816 2.0510e-05
3:197665599 T G 0.324928 3.7384e-05
3:197670652 A G 0.094335 1.3233e-05
3:197671027 T C 0.405374 3.2831e-06
3:197671969 T C 0.075024 -6.6271e-06
3:197672751 G A 0.256629 1.2198e-05
3:197682442 C T 0.038571 -6.5692e-06
3:197683038 A G 0.066208 -1.5846e-06
3:197684166 A C 0.821951 -1.4035e-05
3:197686322 T G 0.281165 2.2232e-05
3:197687252 C A 0.049185 4.2281e-06
3:197688826 C T 0.042498 -1.0836e-06
3:197701913 T G 0.204656 9.9363e-06
3:197718325 A G 0.064872 3.8271e-06
3:197726715 T C 0.124624 -2.2217e-05
3:197743728 A G 0.037701 -1.8921e-05
3:197744198 G A 0.468445 9.2603e-07
3:197757240 A G 0.094661 -1.7825e-05
3:197762623 A G 0.458823 1.2847e-05
3:197769542 A G 0.093696 1.2683e-05
3:197771001 G T 0.043701 6.5814e-06
3:197771272 T C 0.031428 -1.9975e-05
3:197772162 A G 0.093529 1.3401e-05
3:197774485 T C 0.174768 5.2643e-06
3:197779183 A G 0.555279 2.7928e-05
3:197780227 G A 0.750623 1.8778e-05
3:197785811 A G 0.200882 -5.8885e-06
3:197792583 T C 0.061727 2.0519e-05
3:197794027 G A 1.430982 1.4940e-05
3:197804058 A G 0.191995 -4.0701e-06
3:197813975 G T 0.916317 3.0730e-06
3:197822511 C T 0.674739 -2.5005e-06
3:197836412 G T 0.255160 8.5833e-06
3:197840071 G T 0.204564 1.9420e-05
4:71566 C T 0.176288 -2.2839e-06
4:77791 T C 0.036715 -7.3298e-06
4:81303 C T 0.133079 -1.9444e-05
4:84414 G A 0.043406 -3.2653e-06
4:86798 T C 0.328076 1.1681e-05
4:87113 C T 0.297790 9.8072e-06
4:92231 T C 0.108063 -6.4890e-06
4:94436 G A 0.089517 3.6726e-06
4:94481 A G 0.287125 1.0830e-05
4:95710 A G 0.312675 1.1352e-05
4:107930 G A 0.151224 2.1983e-05
4:117932 C T 0.219040 -1.2298e-05
4:121652 C T 0.893905 2.1673e-05
4:124638 C T 0.038221 1.4997e-05
4:142647 A G 0.030184 8.7184e-07
4:151255 C T 0.561484 -9.9930e-07
4:155655 G C 0.029089 -1.4950e-06
4:171669 G T 0.262918 9.1439e-06
4:181868 C T 0.024608 -2.7438e-06
4:182122 T C 0.328821 1.3764e-07
4:211645 A G 0.068605 2.3515e-05
4:217627 T C 0.244342 8.7276e-06
4:223352 C A 0.287584 4.4546e-08
4:224948 C T 0.319665 7.8962e-06
4:245447 A G 0.041328 4.7025e-07
4:251893 A G 0.063556 1.2182e-05
4:255905 A G 0.384863 2.1146e-05
4:256851 G A 0.298912 1.4756e-05
4:258512 G A 0.068449 2.0370e-05
4:265547 G A 0.022582 1.0995e-06
4:266171 A G 0.032784 -1.3592e-05
4:282499 G A 0.287380 -6.2261e-07
4:283883 A C 0.109675 -6.2667e-06
4:289272 T C 0.134966 -4.6918e-06
4:296170 C T 0.077125 1.7950e-06
4:300501 A G 0.036365 -1.4271e-06
4:315279 G T 0.213475 5.7494e-06
4:320771 G A 0.075680 -1.5587e-05
4:321415 A C 0.039554 7.1242e-06
4:322759 A G 0.114540 -1.2588e-05
4:328906 C A 0.449001 4.7563e-06
4:343192 A C 0.058548 1.6982e-06
4:344236 T G 0.219605 -1.7148e-05
4:347194 G A 0.704504 -6.6067e-06
4:352955 A G 0.752075 4.4536e-07
4:352968 T G 0.067626 1.0571e-05
4:363273 T C 0.053119 2.0185e-05
4:375097 C T 0.043083 -1.4038e-05
4:385233 T C 0.185001 -7.1822e-06
4:391983 T G 0.071257 -3.8688e-07
4:395206 A G 0.726205 3.4345e-06
4:402076 T G 0.105123 -4.8768e-05
4:410323 G A 0.205142 -1.6250e-05
4:420389 G C 0.072739 2.1025e-05
4:427656 G A 0.040611 -6.2200e-06
4:436067 A C 0.168363 -8.0085e-06
4:437831 T C 0.182485 -1.2742e-05
4:447595 G A 0.716662 2.9122e-06
4:447984 A T 0.737136 6.8836e-06
4:470312 C T 0.040546 2.9068e-05
4:473898 C G 0.678673 6.0368e-06
4:475468 C T 0.466544 -3.9346e-06
4:483028 A G 0.025352 -4.1831e-06
4:498972 A G 0.059711 9.3684e-06
4:505391 T C 0.138924 -3.8803e-06
4:514201 T G 0.299939 1.1155e-05
4:515243 G A 0.160417 1.0200e-05
4:515489 A G 0.219289 2.0259e-06
4:516585 T C 0.051501 2.9043e-07
4:516586 A G 0.423176 2.1246e-05
4:517461 C T 0.234686 3.7497e-06
4:519851 T C 0.031200 3.7450e-06
4:520853 A G 0.232986 4.9165e-06
4:524119 A G 0.023428 1.5001e-05
4:528497 T C 0.219081 -4.3990e-06
4:533001 C T 0.245930 -1.6655e-05
4:536223 G A 0.082208 2.1916e-05
4:540087 T C 0.080909 2.8133e-06
4:548384 G A 0.039312 -3.2063e-06
4:549559 A G 0.065800 1.0084e-05
4:553250 A G 0.191580 -1.7097e-06
4:554543 C T 0.103586 -2.4219e-05
4:554710 T C 0.060177 5.5621e-06
4:561631 A G 0.254936 -9.1427e-06
4:562043 T G 0.113908 7.3594e-06
4:582067 A G 0.050260 -1.2100e-05
4:612251 T G 0.097228 -1.7481e-05
4:614672 T C 0.209330 -9.3828e-06
4:617843 C A 0.269453 -1.2663e-05
4:618242 G T 0.050181 -2.3339e-05
4:621368 T C 0.041573 -3.8983e-06
4:627238 T C 0.057824 4.4224e-06
4:628493 A G 0.027977 8.2949e-06
4:641519 A G 0.059959 -1.2276e-05
4:644704 T C 0.300524 -9.2597e-06
4:655881 G C 0.256649 9.2723e-06
4:665737 T C 0.249574 1.0091e-05
4:668009 A G 0.025451 -7.1484e-06
4:670263 T C 0.057586 -1.3478e-05
4:672675 A G 0.033437 8.7910e-06
4:673872 C T 0.092751 -2.1431e-05
4:675710 C T 0.021130 9.2695e-06
4:675949 A G 0.039588 -1.2624e-05
4:676125 C G 0.020790 5.4419e-06
4:683842 A G 0.086155 -3.7005e-05
4:685993 G A 0.354782 7.2037e-06
4:686563 G A 0.230093 3.5687e-05
4:688887 C T 0.228618 -2.3828e-05
4:689743 A G 1.027800 2.6449e-06
4:691067 A G 0.084343 -1.7382e-05
4:693623 C T 0.671067 1.9667e-05
4:693836 C A 0.754193 2.7091e-05
4:694336 C T 0.144516 -1.3751e-05
4:694615 C G 1.768792 2.3927e-05
4:696644 G A 0.067296 1.9528e-05
4:696848 T C 0.206271 -2.4399e-05
4:697196 G A 0.334726 3.0310e-06
4:701041 A G 0.146927 -3.3887e-05
4:702843 T C 0.076877 8.3789e-06
4:708132 G C 0.168006 7.1718e-06
4:712222 C T 0.441083 2.6762e-05
4:712650 A G 0.148185 1.8017e-05
4:719660 G A 0.631582 2.3861e-05
4:721626 A G 0.067520 7.3154e-07
4:727153 T C 0.584028 3.4275e-06
4:727695 C A 0.077421 1.0068e-05
4:732899 G T 0.547334 2.1298e-05
4:733630 A G 0.045609 2.6125e-05
4:738243 T C 0.037735 4.6461e-06
4:742705 T C 0.550248 -7.6527e-05
4:746605 A G 0.061091 1.4522e-06
4:747810 T C 0.107224 1.3789e-05
4:751388 A G 0.420830 2.9230e-05
4:753746 C T 0.043776 1.0464e-05
4:754484 T C 0.593595 5.7212e-06
4:755129 T C 0.112140 4.8313e-06
4:755496 C T 0.139335 6.2030e-06
4:756502 A G 0.043718 6.2728e-06
4:758638 T C 0.102817 2.4529e-05
4:761661 T C 0.140593 4.9741e-06
4:761932 A G 0.050953 -9.5745e-06
4:766590 A G 0.039724 4.5141e-06
4:770065 T G 0.115699 -1.1587e-05
4:776153 T C 0.153441 2.8755e-05
4:777045 A G 0.354136 1.3318e-05
4:777519 T G 0.105680 -1.7869e-05
4:780286 G C 1.613814 -3.3890e-06
4:782301 A G 0.514621 3.4914e-05
4:790962 G C 0.096055 4.8929e-06
4:793044 A C 0.046418 -6.2227e-06
4:793295 G A 0.064988 1.1042e-05
4:795568 T C 0.255177 -3.0205e-06
4:799121 A C 0.377594 3.7838e-05
4:802144 T C 0.084659 2.4063e-05
4:803637 T C 0.065797 1.7269e-05
4:815856 A G 0.714843 1.5506e-05
4:816900 T C 0.161951 -1.2942e-05
4:822957 G A 0.170066 1.2895e-05
4:826257 A G 0.148501 -2.8060e-05
4:827083 T C 0.364179 2.1005e-05
4:828102 T C 0.062397 -3.3725e-05
4:830065 T C 0.048131 -2.4419e-05
4:831561 A G 0.040543 7.6282e-06
4:831852 C A 0.109270 -1.9994e-05
4:839522 A G 0.154321 -6.3248e-06
4:843508 T C 0.283389 -1.3259e-05
4:843604 A G 0.027263 -7.3635e-06
4:845772 C T 1.910639 1.1502e-05
4:847317 A G 0.729901 2.7588e-06
4:858332 T C 0.181299 -1.7983e-05
4:862363 A C 0.029439 6.7248e-06
4:870941 C T 0.064437 6.5464e-06
4:873313 T C 0.101192 1.8575e-05
4:877990 T C 0.020702 1.3560e-05
4:888361 A C 0.313657 -5.3362e-05
4:896486 C T 0.696355 1.3150e-05
4:897013 G A 0.758939 -4.0152e-05
4:901804 T C 0.047081 -1.7272e-06
4:903694 T C 1.187340 5.8752e-05
4:904695 C T 1.284626 4.5742e-05
4:909118 C T 0.055084 -6.2174e-07
4:910521 A G 0.086495 -3.0736e-05
4:910875 C T 0.078672 -1.6671e-05
4:915747 C A 0.052490 6.6342e-06
4:918435 T C 0.038615 -3.7819e-06
4:925376 T C 0.220533 3.1801e-05
4:934469 A G 0.138839 -1.2097e-05
4:939113 A G 0.143806 7.0666e-06
4:941439 T G 0.057399 -1.5426e-05
4:942660 T C 0.758874 2.7455e-05
4:943418 T C 0.052218 1.5844e-05
4:944210 C A 0.222736 3.0090e-05
4:946403 G C 0.077924 -1.2919e-05
4:948067 A G 0.124702 2.0242e-05
4:951791 C T 0.045034 -4.3649e-07
4:952954 A G 0.040206 -2.4941e-05
4:953489 A G 0.030231 -4.3303e-06
4:953698 C A 1.063339 1.8871e-05
4:961373 A G 0.932068 1.6711e-05
4:961397 T C 0.092683 -1.7957e-06
4:964359 T C 0.213193 -8.1148e-06
4:982347 T C 1.911108 2.2825e-05
4:983060 C T 1.275450 7.8904e-06
4:983612 T C 0.020807 -6.0385e-06
4:984413 A G 0.067653 6.0406e-07
4:989548 C T 0.217323 -1.6224e-05
4:989699 C T 0.289009 -1.3498e-05
4:994452 T C 0.513251 -1.0427e-05
4:996165 A G 0.299344 -2.2174e-05
4:1000799 T C 0.127589 3.0453e-05
4:1003788 C G 1.425695 7.9188e-06
4:1018705 A C 0.560012 2.5224e-05
4:1018891 T G 0.050698 1.2201e-05
4:1019011 T C 0.127371 2.7319e-05
4:1021860 T C 0.053955 -4.8604e-06
4:1024287 C T 0.562467 -2.3741e-06
4:1025302 T C 0.064144 -4.6607e-06
4:1027277 T C 0.980849 3.0938e-06
4:1027307 T C 0.970187 4.4435e-06
4:1027670 A G 0.063689 -1.6295e-05
4:1038140 A G 0.122368 3.9026e-06
4:1045235 C A 0.031812 1.4633e-05
4:1046260 C G 0.293116 -1.8661e-05
4:1046332 A C 1.068806 8.1982e-06
4:1050034 A C 0.204839 -1.9165e-05
4:1054356 T C 0.062740 -4.1217e-06
4:1066769 T C 0.033424 -3.0569e-06
4:1067831 A T 0.025570 -1.2682e-05
4:1078187 A G 1.552917 -9.1015e-06
4:1084146 A G 0.030184 5.6042e-06
4:1087617 A C 0.187670 -1.6517e-05
4:1091560 T C 0.063665 8.1972e-06
4:1095281 G A 1.365515 1.5038e-06
4:1095375 C A 0.124984 -7.9628e-07
4:1109855 C G 0.299062 3.4889e-07
4:1110967 A G 0.050243 -4.6960e-06
4:1112685 A G 0.022976 3.3512e-05
4:1122634 G A 1.392272 -1.4915e-06
4:1127408 A G 0.049937 -1.5658e-06
4:1129620 G A 0.677894 -9.4656e-06
4:1136249 C G 0.071240 1.5749e-05
4:1144612 T G 0.249686 4.9158e-06
4:1152336 T C 0.129635 4.3229e-06
4:1159866 T C 0.097769 -1.5335e-05
4:1159889 T C 0.662156 -1.1495e-05
4:1162196 T C 0.041981 -2.1584e-06
4:1164277 G C 1.361847 -6.5678e-06
4:1164461 A G 0.236362 -1.1893e-05
4:1165131 T C 0.041301 3.7048e-06
4:1165748 C T 0.236417 -1.0568e-05
4:1185522 A G 1.068884 -1.1440e-05
4:1186876 T C 0.066783 1.1093e-05
4:1192409 A G 1.017737 -1.9204e-06
4:1194630 C T 0.745183 7.7768e-09
4:1196082 A G 0.049202 5.2444e-06
4:1198868 A G 0.083003 -1.8754e-05
4:1199167 T C 0.110719 -7.5774e-06
4:1203160 A G 1.768424 -1.1576e-05
4:1203265 C T 0.793168 -1.3027e-05
4:1211038 G C 0.046472 -2.5440e-07
4:1211788 A G 0.113870 -1.2088e-06
4:1214538 T C 0.037653 -6.9176e-06
4:1214709 A C 0.038608 9.2861e-06
4:1215585 C T 0.673342 -4.9522e-06
4:1224587 C T 1.719552 -8.9232e-06
4:1225775 A G 0.021341 2.5408e-05
4:1227566 A G 0.198641 -4.5348e-06
4:1235211 T C 0.050834 2.3775e-07
4:1236341 T C 0.115638 -1.6497e-05
4:1237014 C T 0.479599 1.3105e-05
4:1243877 T C 0.852771 -1.4184e-06
4:1244879 G A 0.941788 3.0397e-06
4:1246815 A G 0.031833 -9.8900e-06
4:1254535 T C 0.072008 1.5819e-05
4:1254930 G A 1.764674 -9.7510e-06
4:1255460 A G 0.109583 -5.2239e-06
4:1268641 T C 0.100920 3.9592e-06
4:1275133 A G 0.026070 1.0141e-05
4:1276349 A G 1.048991 6.4427e-06
4:1279687 T C 0.949115 -3.9430e-06
4:1285263 C G 0.132423 2.5032e-05
4:1291402 A G 0.046363 1.5661e-05
4:1294656 T C 0.100499 6.9686e-06
4:1299272 A G 0.267175 -7.7295e-07
4:1305802 T C 0.088385 1.2039e-06
4:1306886 C G 0.044915 -7.0727e-06
4:1309901 G C 0.045156 1.4248e-05
4:1309967 T C 0.097487 -1.2291e-05
4:1315619 A G 0.947034 5.7230e-06
4:1317192 T C 1.133246 2.8749e-05
4:1320357 A G 0.058038 -6.9680e-06
4:1321152 A G 0.045962 8.1925e-07
4:1321516 A C 0.251471 8.9649e-06
4:1331030 C A 0.345364 1.0992e-05
4:1334721 C T 1.131845 3.1067e-05
4:1337251 G A 0.053738 3.0692e-05
4:1341553 G A 0.096654 -8.6613e-06
4:1348020 T C 0.053595 -5.5860e-06
4:1349029 A G 0.060466 1.1624e-05
4:1353009 T C 0.816423 1.2443e-05
4:1356358 A G 0.280693 5.2251e-06
4:1365127 C T 1.135935 7.2549e-06
4:1365635 G A 0.081929 -6.4557e-06
4:1375739 T C 0.036582 -3.2257e-06
4:1379494 A G 0.188809 -1.3236e-05
4:1380438 A G 0.021915 1.5483e-06
4:1381798 G A 1.362996 2.1242e-05
4:1390402 T C 0.060401 7.6291e-06
4:1402580 C T 0.864153 2.7157e-05
4:1410158 C T 1.412269 2.1019e-05
4:1413593 T C 0.205489 4.0643e-06
4:1414684 A G 0.189530 3.4398e-06
4:1415662 T C 1.104252 -7.6269e-06
4:1416607 C T 0.251594 5.6667e-06
4:1418420 G T 0.626676 -2.4650e-06
4:1420823 G C 0.088436 1.5278e-05
4:1495105 T C 0.111783 -8.6781e-06
4:1495666 A C 0.528740 -1.5172e-05
4:1496427 T C 0.051572 4.6580e-06
4:1497034 C G 0.179864 -9.6343e-06
4:1498382 G A 0.085516 -5.4789e-06
4:1500259 G A 0.453655 2.1561e-05
4:1503498 A G 0.142850 -8.2156e-07
4:1506886 T C 0.130866 -8.4628e-06
4:1507198 G A 1.217820 3.1918e-06
4:1509051 A G 0.117851 -1.3457e-05
4:1509530 T C 0.187106 2.7745e-05
4:1511734 G A 1.444625 -5.8156e-06
4:1512109 G T 0.033427 1.3011e-05
4:1512185 G A 0.049114 -1.1154e-05
4:1519502 C T 0.730132 -1.4430e-05
4:1524903 C T 0.862430 -5.3433e-05
4:1527766 G A 0.470396 -6.6185e-06
4:1527768 A G 0.020379 -4.4312e-06
4:1531162 G C 0.117586 1.0173e-05
4:1531227 G A 1.110501 5.1680e-06
4:1531365 A G 0.051694 1.8373e-05
4:1533315 G T 0.068285 1.6372e-05
4:1534466 T C 0.075374 -3.5501e-07
4:1535004 A G 1.087542 2.3155e-05
4:1538073 A G 0.490292 -1.1652e-05
4:1538210 A G 0.075265 -7.2488e-06
4:1538370 A C 0.071743 1.5864e-07
4:1542644 G A 0.134545 1.7537e-05
4:1543899 C T 0.808689 -7.9364e-06
4:1554598 A G 0.082803 1.7876e-05
4:1560545 A C 0.466357 -3.1734e-05
4:1562819 C T 1.663526 -7.9776e-06
4:1566164 T C 0.131087 1.0930e-05
4:1567575 A G 0.855851 1.2144e-05
4:1573594 A G 0.067401 3.0964e-05
4:1575055 G A 0.185460 -5.3461e-06
4:1577227 G C 0.039618 3.8220e-07
4:1586568 T G 0.025376 -8.8672e-06
4:1588977 C T 1.384486 -8.4180e-06
4:1590821 G A 0.156001 -4.1580e-06
4:1593109 C T 0.758997 1.5959e-05
4:1598272 A G 1.682015 7.5097e-06
4:1599740 A G 1.122326 4.7355e-06
4:1604149 A G 0.145363 -1.1844e-05
4:1612180 A G 0.100108 2.3223e-05
4:1615251 T C 0.565152 -4.4326e-06
4:1621524 A G 0.600691 1.7479e-05
4:1621616 A G 0.164677 -1.5229e-05
4:1624851 A G 0.032428 -8.8986e-06
4:1625254 G A 0.753870 1.7999e-05
4:1634496 A G 0.525993 -2.2062e-05
4:1638224 A C 0.019960 2.1076e-06
4:1647596 A G 0.491064 3.2764e-06
4:1653408 G A 0.061986 -2.3346e-06
4:1656042 C T 0.069115 -2.6692e-06
4:1663081 C T 0.658515 -2.1892e-05
4:1670854 A G 0.133647 -4.2899e-07
4:1671712 A G 0.044286 -1.0055e-06
4:1677317 C G 0.047971 -8.4154e-06
4:1677793 A G 1.337211 1.9643e-05
4:1683690 A G 0.045105 -2.5863e-05
4:1684409 T C 1.156650 6.2453e-06
4:1689377 C T 1.623211 6.5511e-05
4:1701317 A G 0.670221 2.1845e-05
4:1702762 A G 0.040631 -1.7483e-05
4:1711300 A G 0.138961 -8.5440e-06
4:1714695 C A 0.022599 -1.7180e-05
4:1720312 T G 0.029714 1.0610e-05
4:1721348 A G 0.684564 8.9297e-06
4:1727056 A G 0.086077 -1.4769e-05
4:1729556 A G 0.378672 -7.9399e-07
4:1732978 A G 0.522740 3.2642e-05
4:1734239 C T 1.619818 7.0021e-05
4:1738902 A G 0.080501 2.5932e-07
4:1745500 T G 0.379587 -5.9548e-05
4:1745770 G A 0.932833 2.7989e-05
4:1747971 T C 0.378067 -5.1240e-06
4:1773254 G A 1.898760 -9.6937e-07
4:1777512 A G 0.331197 -2.4531e-06
4:1782281 A G 0.047744 1.6745e-05
4:1783354 A G 0.636851 -1.2278e-05
4:1784605 C G 0.986486 1.0596e-05
4:1785025 C A 1.310128 1.6356e-06
4:1786766 G A 0.072042 -1.8434e-07
4:1789688 T C 0.028123 1.4020e-05
4:1790584 C T 0.048798 4.3614e-06
4:1796079 T C 0.031639 -5.8089e-06
4:1796115 A G 0.021082 -9.1710e-06
4:1797741 C T 0.536546 -1.2781e-05
4:1798356 C G 0.340591 -1.0375e-05
4:1800317 T C 0.036368 -6.9083e-06
4:1801511 T C 0.089949 -5.2395e-06
4:1802278 G A 0.272078 7.1894e-06
4:1805296 A G 1.950070 4.2275e-07
4:1824020 T C 0.067446 1.5391e-05
4:1827875 A G 0.135480 1.1792e-05
4:1831555 A C 0.046527 -6.4334e-06
4:1834447 C G 0.082884 -2.7858e-06
4:1834666 C T 0.080124 -4.3480e-06
4:1843324 T C 0.141541 5.7686e-06
4:1843342 C T 0.042545 -2.2334e-06
4:1849267 G C 0.118470 1.5186e-05
4:1864994 A G 1.613386 1.3953e-05
4:1865381 T G 0.153995 7.0789e-05
4:1879600 G T 0.140705 -3.4030e-08
4:1882412 A G 0.045792 -1.4857e-05
4:1883525 C A 0.022534 -1.2958e-05
4:1889648 C T 0.211605 -4.0259e-05
4:1893167 C A 0.059755 7.2375e-06
4:1894092 C T 0.271343 1.3015e-05
4:1901909 C T 1.670941 3.3339e-05
4:1904354 T C 0.306106 4.1086e-06
4:1910939 C T 0.051837 -1.2317e-05
4:1911782 C A 0.023466 3.5443e-06
4:1929117 A G 0.079726 -2.7816e-05
4:1930411 C G 0.141018 -2.4404e-05
4:1932053 C G 0.045816 -1.3797e-05
4:1932943 T C 0.139325 -7.1530e-06
4:1947324 T G 0.172177 1.2832e-05
4:1953171 C A 1.955826 5.9262e-07
4:1957172 G A 0.048386 -5.1920e-06
4:1958474 C A 0.050317 -7.6772e-07
4:1959962 C T 0.085461 4.0776e-06
4:1961137 A G 1.731730 2.4489e-05
4:1967693 G A 0.059527 -2.2970e-05
4:1969493 T C 0.068020 1.9303e-05
4:1972800 C G 0.115509 8.3650e-07
4:1978916 T C 0.067041 1.6715e-05
4:1981229 T G 0.125022 -1.3490e-05
4:1983556 G A 0.043973 2.0234e-05
4:1986938 A G 0.941373 1.9775e-05
4:1986972 G A 0.694863 5.4882e-06
4:1988257 G A 0.430751 -1.1969e-06
4:1990425 G A 0.553624 1.3729e-05
4:1992141 T C 0.139138 1.4132e-05
4:1993006 C A 0.548765 1.6859e-05
4:1994102 A G 0.539293 1.0882e-05
4:1994985 A G 0.250373 -7.4336e-06
4:1997786 A C 0.021432 -9.3116e-06
4:2001597 T C 0.591253 6.7723e-06
4:2007724 G T 0.540834 9.5772e-06
4:2008199 G A 0.077774 2.0861e-06
4:2010163 A G 0.541510 1.0861e-05
4:2018162 G A 0.144962 6.9500e-06
4:2026347 T C 0.481303 1.5594e-05
4:2032049 C T 0.041869 6.3787e-07
4:2034682 A G 0.034287 1.2238e-05
4:2047721 T C 0.054499 -7.1115e-07
4:2057147 T C 0.035640 -1.7164e-05
4:2058475 T C 1.820829 -7.8035e-06
4:2058740 C T 0.560179 -1.6617e-05
4:2059185 T C 0.182132 -2.1710e-05
4:2065946 C A 1.892623 1.9512e-05
4:2087202 G A 1.841997 -1.9324e-05
4:2091696 G A 0.024438 -1.3164e-05
4:2101942 C G 0.096898 -1.6097e-05
4:2102297 C T 1.840933 -1.7249e-05
4:2105318 C T 0.030010 -4.1849e-06
4:2118067 C A 0.043834 -9.4270e-06
4:2130508 A G 0.113459 -1.3705e-05
4:2133664 A C 0.053523 2.3167e-06
4:2138041 G A 1.841595 -3.3236e-05
4:2140090 C T 0.063634 1.5726e-05
4:2140742 G A 1.890016 -1.4780e-05
4:2160894 T C 0.104167 1.6257e-07
4:2167332 A G 0.045785 -9.6104e-06
4:2172456 C T 0.081042 -1.7058e-06
4:2178018 T G 0.034756 3.8050e-06
4:2181864 T C 0.060255 5.9310e-06
4:2188210 C T 0.024132 3.0169e-06
4:2194067 T G 1.114496 -6.4576e-07
4:2195009 A G 0.038979 1.4081e-05
4:2195024 G T 0.190427 1.9934e-05
4:2210065 A C 0.273104 -1.6910e-05
4:2218057 C T 0.078451 -2.3077e-05
4:2222471 C T 0.083483 3.2133e-05
4:2242897 G A 0.022276 -1.2736e-05
4:2246372 G A 0.049614 1.0390e-06
4:2247294 T C 0.047397 6.7850e-06
4:2251128 A G 0.180534 -2.0704e-05
4:2266100 T A 0.261433 9.6224e-06
4:2271856 T C 0.082486 4.3442e-06
4:2275835 A G 1.071196 -3.1420e-06
4:2276027 C G 0.068748 -3.7953e-05
4:2277234 C T 0.036086 1.1657e-05
4:2277427 T C 0.042229 1.9478e-05
4:2277465 T C 0.043912 -8.1025e-06
4:2278391 A G 0.077373 -9.5127e-06
4:2282679 T G 0.186657 2.2177e-05
4:2285466 G A 0.036351 1.7760e-05
4:2287421 C A 1.182421 5.0986e-06
4:2289266 T C 0.216106 -2.0443e-05
4:2289991 C T 0.105445 1.5931e-05
4:2294578 A G 1.143374 -1.0239e-05
4:2296005 G A 0.041437 1.0297e-05
4:2302018 C A 0.853012 -1.4869e-05
4:2303243 T C 0.728266 -4.6559e-05
4:2303576 T C 0.319804 -2.5006e-05
4:2304909 A G 0.029296 -9.4070e-06
4:2307466 C T 0.497503 -1.3202e-05
4:2307966 A G 0.468016 -2.6366e-05
4:2310710 A G 1.047866 1.6441e-05
4:2311501 A G 0.033730 -1.6132e-06
4:2316874 A G 0.425042 1.9757e-05
4:2317863 G A 0.049155 -2.3966e-05
4:2320292 A G 0.084744 2.2293e-05
4:2324865 T C 0.653201 -2.9042e-06
4:2326982 G T 0.344300 1.8031e-05
4:2332705 T C 0.040271 1.9149e-05
4:2334577 G A 0.161662 3.1323e-05
4:2335396 T C 1.312213 1.1989e-05
4:2337604 T C 0.604237 -2.0891e-05
4:2337874 A G 0.232330 6.8115e-05
4:2340901 G T 0.422761 -8.3513e-06
4:2341194 C T 1.134752 5.8917e-06
4:2343851 A G 0.418831 -8.0021e-06
4:2351551 C T 0.222151 1.5345e-05
4:2359043 T G 0.068806 4.2174e-07
4:2362928 T C 0.057025 1.0083e-06
4:2364264 A G 0.140630 4.3890e-05
4:2367495 T C 0.377503 2.2692e-07
4:2371942 T C 0.022711 1.8190e-05
4:2375987 C T 1.399976 1.6423e-06
4:2379176 A G 0.038918 -1.3357e-05
4:2380296 C T 0.251719 4.1447e-06
4:2385384 A G 0.758749 -2.5960e-05
4:2393104 C T 0.058151 9.5781e-06
4:2396293 C G 0.236583 1.0492e-05
4:2397084 T C 0.079828 2.6981e-06
4:2404948 G A 1.680257 -7.2888e-06
4:2405007 C T 0.686190 -3.4901e-05
4:2406461 G A 0.701768 -1.2032e-05
4:2406499 G C 1.702254 -2.4072e-05
4:2410767 C T 0.076805 -3.1223e-06
4:2428463 A G 0.651107 -3.5267e-06
4:2428909 A C 0.326349 -1.3025e-05
4:2434095 A G 0.097119 -9.6920e-06
4:2435981 A G 0.301840 2.1185e-06
4:2436257 A G 1.291086 -1.0959e-05
4:2437290 A G 0.979533 -1.5539e-05
4:2440624 C A 0.327780 -1.7052e-05
4:2446644 A G 1.536081 8.4418e-06
4:2451694 C T 1.784359 6.4146e-06
4:2452087 T C 0.534462 1.8830e-05
4:2453224 A G 0.233823 1.0521e-05
4:2455118 C G 0.351970 -1.2611e-05
4:2458605 A G 1.912635 8.2589e-07
4:2459435 C T 0.426950 -5.3847e-06
4:2460519 C G 0.027365 2.4236e-06
4:2460546 A G 0.033260 5.1822e-05
4:2460571 T C 0.664747 -1.9226e-05
4:2461995 A C 0.054122 -1.8580e-06
4:2470395 A C 1.180554 -1.1494e-05
4:2471974 C T 0.782663 -1.3767e-05
4:2472273 A G 0.100846 -5.7801e-06
4:2477805 G A 1.618421 -2.3021e-05
4:2486723 T C 0.045476 5.9046e-06
4:2491695 A G 0.200970 -7.3896e-06
4:2494239 A G 0.436466 -8.6688e-06
4:2502518 G A 0.055499 3.4363e-06
4:2506904 G C 0.081939 1.2807e-06
4:2511252 G T 0.097065 -4.9903e-06
4:2512463 A C 0.055981 1.9656e-05
4:2545673 A G 0.076054 -1.1083e-05
4:2547235 G A 0.817107 4.9219e-06
4:2560818 A G 0.084826 1.7307e-06
4:2572279 T C 0.088868 2.7636e-05
4:2576102 A G 0.025886 1.5089e-05
4:2584569 A G 0.034828 -4.4524e-05
4:2588949 G T 0.463311 -4.4075e-06
4:2592907 C A 0.055890 8.5518e-06
4:2616587 C T 0.030241 -1.4294e-06
4:2619709 A G 1.196292 -1.0036e-05
4:2631895 G T 0.573383 3.3494e-06
4:2633110 C A 0.181673 1.0861e-05
4:2652568 T C 0.068884 -1.0457e-05
4:2660773 T C 0.025424 -3.7309e-05
4:2672649 T C 0.086896 -1.1341e-05
4:2672811 T G 0.045864 1.8226e-06
4:2688719 G A 0.184944 4.0903e-05
4:2689743 G A 1.916504 1.3677e-05
4:2690163 A G 1.538899 -4.0677e-06
4:2698431 A G 0.030085 3.1005e-07
4:2702115 G A 0.074952 -1.7150e-05
4:2704909 T C 0.095766 1.6669e-05
4:2707132 A G 0.844642 1.4346e-05
4:2708544 T G 0.057437 -4.7490e-06
4:2732073 C T 0.208528 1.8750e-06
4:2733948 C G 0.064991 -2.6195e-05
4:2734425 A G 0.088181 -2.3583e-06
4:2741595 T C 0.092703 3.9694e-06
4:2744087 A G 0.876546 4.9104e-06
4:2744480 T C 0.957897 -9.5921e-06
4:2746307 C A 1.608269 -3.8859e-06
4:2746567 T C 0.052265 -5.0945e-05
4:2747194 T C 0.048855 2.8608e-06
4:2748663 A G 0.947653 -1.0032e-06
4:2751046 A T 1.972319 1.0436e-05
4:2763823 T C 0.581645 4.9776e-06
4:2766670 A C 0.583172 4.5470e-06
4:2772530 T C 0.926414 -2.5833e-06
4:2775779 C G 0.101634 1.3790e-05
4:2787175 A G 0.139182 5.8311e-06
4:2790017 T C 0.080569 1.2913e-06
4:2791405 C T 0.076863 1.0255e-05
4:2796970 G A 0.450935 3.1710e-05
4:2799025 A G 0.890162 -9.7160e-06
4:2801360 G A 1.397936 2.5014e-05
4:2804476 G A 0.934016 -4.6807e-06
4:2813388 C T 0.066538 9.2161e-06
4:2816063 A C 0.062115 -2.5843e-06
4:2822162 A G 0.193735 1.4703e-05
4:2822307 C T 0.193205 -3.9912e-06
4:2822467 T G 0.895751 1.6212e-05
4:2826400 C T 1.427881 4.5046e-05
4:2830076 T C 0.985054 1.7832e-05
4:2833128 A G 1.414836 3.5727e-05
4:2836628 T C 1.123097 -1.4133e-05
4:2838071 G A 0.050178 -2.4357e-05
4:2850142 A G 0.376473 3.0157e-05
4:2865107 T C 0.576355 -1.5081e-05
4:2883172 T C 0.563874 -1.5311e-05
4:2885092 G A 0.043229 -7.8678e-06
4:2887941 G C 0.086294 -1.8887e-06
4:2906707 T G 0.403552 5.9753e-06
4:2906957 G C 0.146288 7.7605e-06
4:2910702 C A 0.125433 -4.1100e-05
4:2916762 G C 0.370781 7.0547e-06
4:2942685 G C 0.447029 3.4016e-05
4:2947538 T G 0.084418 1.3046e-05
4:2948869 G A 1.850316 -1.6331e-05
4:2949878 G A 0.149606 7.5118e-06
4:2950717 A G 0.665138 -3.1466e-05
4:2951804 G A 0.835554 -2.0519e-05
4:2953102 C T 0.095467 -3.1698e-05
4:2967598 C G 0.705555 -2.3137e-05
4:2984417 T C 0.055189 -9.6250e-06
4:2990499 T G 0.703488 -2.6206e-05
4:2994013 C T 0.050287 3.6947e-06
4:2998752 G A 0.031982 3.4902e-06
4:3005964 A G 0.049923 3.8638e-06
4:3006043 T C 0.748423 -1.8866e-05
4:3010682 T C 0.233646 -3.6215e-05
4:3015553 A G 0.291640 -9.8619e-06
4:3022655 T C 0.046751 -1.8090e-06
4:3029128 G C 0.159560 -7.2664e-06
4:3029588 A G 1.227968 3.7482e-06
4:3037213 C T 0.039288 4.6871e-07
4:3039150 C T 1.146515 2.1102e-05
4:3051887 T C 0.099911 3.7208e-06
4:3058583 G A 0.938752 2.1075e-05
4:3072326 A G 0.079967 -8.5055e-06
4:3073254 G A 0.135276 9.2627e-07
4:3073507 T C 0.067497 -2.5705e-05
4:3077776 A G 0.226013 3.0672e-05
4:3097654 A C 0.158677 -7.5267e-06
4:3109442 G A 0.766493 2.3293e-05
4:3139008 C T 0.121591 -1.6826e-05
4:3148570 A G 0.126045 -5.0244e-05
4:3148653 G T 0.110766 2.3664e-05
4:3151997 G A 0.121690 1.5023e-05
4:3161736 A G 0.056974 4.5403e-06
4:3189547 A C 0.207175 -1.6013e-05
4:3212079 A G 0.194565 -2.0668e-05
4:3215835 C T 0.846301 -7.0836e-06
4:3225389 G A 0.845821 -1.0807e-05
4:3226504 G A 0.043817 -1.7484e-05
4:3231661 A G 0.142266 -2.2058e-05
4:3234980 A G 0.631038 8.3499e-06
4:3235589 T C 0.304621 -3.7354e-05
4:3236632 C T 0.877215 -3.5935e-06
4:3243804 A G 0.087117 2.3777e-05
4:3252715 T C 0.145312 -2.4842e-05
4:3258321 A G 0.030265 -7.0044e-06
4:3262699 C T 0.772433 2.1964e-05
4:3263226 T C 0.075306 -1.0777e-05
4:3268912 G A 0.024193 1.0480e-05
4:3269905 G A 1.203738 -4.0559e-06
4:3280106 A G 0.766361 1.5692e-05
4:3284340 A G 0.260042 8.0689e-05
4:3285617 A G 0.053894 -2.4902e-06
4:3285806 T C 0.095685 -1.3852e-05
4:3286801 G C 0.310591 -6.8661e-06
4:3294465 A G 0.190094 1.6655e-05
4:3307955 G C 0.135704 -2.7461e-05
4:3310517 T C 0.461798 9.0434e-05
4:3318413 G A 1.177722 1.2396e-05
4:3319271 T C 0.504350 8.5527e-05
4:3319553 T C 0.135962 -2.7057e-05
4:3330248 T C 0.501127 8.0843e-05
4:3330756 T C 0.036382 -8.9648e-06
4:3333229 A G 0.053149 8.5867e-06
4:3334107 G A 0.095025 -2.5228e-05
4:3344680 A G 0.109926 2.5417e-05
4:3345153 A G 0.046282 -1.6239e-05
4:3356457 A G 0.048124 1.4087e-05
4:3363031 G A 1.894062 -2.3491e-05
4:3369552 A G 0.050453 -1.0759e-05
4:3369645 C T 1.203445 9.3478e-06
4:3373499 C T 0.619859 1.7184e-04
4:3376734 C T 0.556962 -1.1693e-04
4:3387148 T C 0.243094 2.3117e-05
4:3387221 A G 0.049301 3.4184e-05
4:3388841 T C 0.043650 1.3234e-06
4:3396963 A G 0.309010 2.3931e-05
4:3398555 T C 0.026767 -1.0257e-05
4:3405571 A G 0.273842 9.7542e-06
4:3408220 A G 0.079814 -1.9154e-06
4:3409600 A C 0.995951 3.5707e-05
4:3417484 A G 0.554803 -8.3868e-06
4:3419840 A G 0.208232 4.1487e-05
4:3429856 G A 0.053653 2.1434e-05
4:3431342 A C 0.053428 -2.5912e-06
4:3434336 T G 0.801039 -4.4818e-06
4:3434931 T C 0.028069 -1.0592e-05
4:3437624 T C 0.199515 2.1631e-05
4:3442069 A G 0.301642 1.7261e-05
4:3442259 A G 0.388532 -6.5274e-06
4:3443993 G C 0.251043 9.2746e-06
4:3446057 A C 0.049831 5.2628e-06
4:3446091 T G 0.282216 1.7157e-05
4:3447034 A G 0.039207 7.5793e-07
4:3447243 T C 0.336793 3.0313e-05
4:3449652 A G 0.130523 -9.3966e-06
4:3451109 A G 0.200256 -4.1080e-05
4:3453041 A G 0.042426 -4.4753e-05
4:3453751 T G 0.455056 5.5083e-06
4:3461900 T G 0.460890 6.2618e-06
4:3463988 T C 0.056083 3.9453e-05
4:3464667 A C 0.675405 -7.5332e-06
4:3467338 T G 0.057185 -4.2970e-06
4:3469443 G A 0.959964 -7.7150e-06
4:3469589 T C 0.318761 -2.9235e-06
4:3472366 A G 0.281465 -5.1406e-06
4:3473139 G A 0.842099 5.0203e-07
4:3477082 A G 0.042562 -1.2067e-05
4:3481524 A G 0.516787 -1.1720e-05
4:3483814 G A 0.090214 6.2504e-06
4:3485052 T C 1.748100 8.7334e-06
4:3486125 A C 1.072229 2.4047e-05
4:3486203 A G 0.175325 9.7871e-06
4:3487196 C T 0.065124 1.5609e-05
4:3490328 T C 1.333417 1.9005e-05
4:3490784 T C 0.041332 -1.0715e-06
4:3490878 T C 0.422421 -2.9607e-06
4:3491504 A G 0.064566 1.3490e-05
4:3491793 T C 0.060204 -9.8412e-06
4:3494419 A G 0.199359 9.9390e-06
4:3494600 G A 0.416332 -1.8361e-05
4:3494898 T C 0.415180 -1.6222e-05
4:3495295 T C 0.040638 -2.7044e-05
4:3495950 T C 0.198784 6.5559e-06
4:3500693 T C 0.026804 1.0237e-05
4:3503211 C T 0.227843 -1.4457e-05
4:3503368 A G 0.476390 3.0939e-05
4:3505096 A G 0.092145 4.1276e-05
4:3507521 T G 0.055964 -5.5658e-06
4:3509153 G A 0.416781 -1.5752e-05
4:3510415 C G 0.071440 1.0129e-05
4:3510769 A G 0.273074 -4.4650e-06
4:3516559 T C 0.029650 2.6598e-06
4:3517779 T C 0.025553 -6.5655e-06
4:3518775 C A 1.366922 1.8658e-05
4:3519762 G A 0.330429 2.1233e-06
4:3520301 T C 0.143819 1.0407e-05
4:3522160 A G 0.035858 1.6003e-05
4:3524127 A C 0.024669 -1.8538e-05
4:3525057 A G 0.219945 1.5616e-05
4:3526642 C T 0.046802 -5.3176e-07
4:3530667 A C 0.038503 -9.2120e-07
4:3532784 C A 0.047051 4.0237e-07
4:3536112 C T 0.470916 3.3181e-05
4:3536176 G C 0.622875 -6.9942e-06
4:3548366 C A 0.053802 2.2446e-07
4:3558355 T C 0.029755 6.2297e-06
4:3560609 T G 0.193093 2.7349e-06
4:3577048 A G 0.236067 1.0038e-05
4:3592209 T C 0.174295 6.3421e-06
4:3599450 A G 0.662187 -3.9648e-06
4:3609390 A G 0.898930 2.2126e-05
4:3615609 A G 0.870504 -2.0177e-05
4:3617054 G C 0.259692 2.0184e-06
4:3617169 T C 0.331676 -3.0395e-06
4:3617513 T C 0.106884 -5.1595e-06
4:3618287 T C 0.049076 -8.2308e-06
4:3625454 T C 0.111375 3.1904e-05
4:3630772 T C 0.216759 2.6714e-06
4:3633096 T C 0.049413 5.7015e-08
4:3633659 G A 0.226676 2.2973e-05
4:3636949 C T 0.984476 1.6922e-05
4:3637426 G A 1.956227 2.1990e-06
4:3638227 A G 0.022228 5.8178e-06
4:3638684 T C 0.151445 -7.5533e-06
4:3638786 G A 1.960263 4.7993e-06
4:3643599 C A 1.329368 1.8131e-05
4:3644493 A G 0.023088 1.5421e-06
4:3644872 A G 0.041257 -2.7220e-05
4:3651857 C T 1.920546 -1.1671e-05
4:3652254 A G 0.058229 -1.0127e-05
4:3655419 G A 0.690429 1.7775e-05
4:3655584 A G 0.102501 7.1606e-06
4:3660921 T C 0.106462 4.0636e-06
4:3661174 T G 0.392812 1.2022e-05
4:3661211 A G 0.204622 -6.3282e-06
4:3663243 T G 0.669241 -8.2584e-06
4:3663569 T C 0.109814 -5.1186e-06
4:3664206 G A 1.306290 8.9349e-06
4:3664316 T A 0.087508 1.5018e-06
4:3666471 G A 0.755274 -2.3613e-05
4:3669171 A G 1.413541 -3.4603e-05
4:3670175 G A 0.326696 1.7228e-05
4:3670841 T C 0.045561 1.4052e-05
4:3671289 T C 0.299915 2.1285e-05
4:3673151 A G 0.048005 -2.3685e-05
4:3677546 T C 0.123594 1.6812e-06
4:3683269 A G 0.224630 2.3244e-05
4:3686796 A G 0.333954 4.8337e-06
4:3686840 G A 0.512469 9.0928e-06
4:3689885 T C 0.081412 1.3900e-05
4:3691191 T C 0.902605 7.0993e-06
4:3693735 T C 0.870735 1.1742e-06
4:3697412 G T 0.021334 5.2472e-07
4:3702815 T C 0.067354 1.9882e-05
4:3703633 T C 0.098194 6.4581e-06
4:3704648 C T 0.736255 2.8313e-06
4:3706785 T G 1.119970 -1.0363e-05
4:3707137 C G 0.110783 2.5469e-05
4:3711936 A G 0.029497 -1.1164e-06
4:3713630 C G 0.064552 -7.0763e-06
4:3714026 T C 0.793372 1.7267e-05
4:3714836 C T 1.662285 9.7813e-06
4:3718396 C T 0.144244 4.2415e-06
4:3718817 A C 1.614732 1.6170e-05
4:3723394 A G 0.074320 5.3286e-07
4:3726293 A G 0.075231 -2.7989e-06
4:3726600 G A 0.180208 7.2202e-06
4:3726609 A C 0.113921 -1.6472e-06
4:3726739 C A 0.451405 5.3898e-06
4:3726876 T C 0.333166 1.6528e-05
4:3727653 C T 0.172245 -7.0995e-06
4:3728396 G A 0.487606 8.8025e-06
4:3730841 T C 0.200968 1.4034e-05
4:3731394 T C 0.148293 -4.3452e-06
4:3738661 C T 0.236362 1.4666e-05
4:3738828 C T 0.151231 2.2576e-06
4:3740612 A C 1.167071 -3.2167e-05
4:3742444 A G 0.114159 5.8785e-06
4:3744011 T C 1.072977 2.1109e-05
4:3745076 A G 0.044725 -3.2798e-05
4:3745329 A G 0.031537 -1.4639e-05
4:3745414 G A 0.589835 1.2549e-05
4:3746402 C T 0.166061 1.7967e-05
4:3748119 T G 0.050487 -1.7075e-06
4:3749339 C T 0.234374 -3.5535e-05
4:3750408 G A 0.407384 1.4468e-05
4:3751208 C T 0.397871 3.2047e-05
4:3753034 T C 0.139590 3.4971e-07
4:3756512 T C 0.634862 -4.6972e-06
4:3758156 T C 0.222236 1.1534e-05
4:3760461 T C 0.507672 -1.7600e-06
4:3762850 T C 0.048121 -1.3348e-05
4:3765755 T C 1.808675 2.5942e-05
4:3775809 T C 0.047363 1.2414e-05
4:3776414 T C 0.335743 -1.3495e-05
4:3779944 G A 0.964846 9.8762e-06
4:3788647 T C 0.384629 2.6587e-05
4:3790883 G A 0.046884 7.9369e-06
4:3791650 T C 0.083415 -1.2153e-05
4:3792274 T C 0.254684 3.0421e-06
4:3798805 A G 0.366494 1.3078e-06
4:3799143 A C 0.801447 4.3454e-06
4:3804462 T C 0.035807 1.1382e-05
4:3804977 A G 0.047975 -1.8367e-05
4:3805100 G A 1.175455 -1.0458e-05
4:3805505 T C 0.076523 -4.2642e-06
4:3811584 T C 0.673206 -3.0485e-05
4:3811673 T C 0.112619 -2.1335e-05
4:3812204 C T 1.771610 -1.2480e-05
4:3815134 T C 1.734576 -1.6156e-05
4:3817673 G A 0.823627 -4.1386e-06
4:3819860 T G 0.057933 6.2328e-06
4:3821086 T C 0.287883 5.6086e-06
4:3824381 C T 0.666369 -2.3215e-05
4:3824900 A G 0.869386 2.3250e-05
4:3826246 T C 0.568212 5.2048e-06
4:3828302 A G 0.087875 -6.4542e-06
4:3828529 A G 1.400343 -1.3632e-05
4:3828996 A G 0.076006 -1.4810e-05
4:3830279 T C 0.346605 -2.7863e-05
4:3830988 T C 0.387515 3.1240e-06
4:3833868 A G 1.773143 1.3778e-05
4:3835798 G A 0.616395 -1.4022e-05
4:3835978 C G 0.313280 1.9763e-05
4:3836469 T C 0.100094 3.7894e-06
4:3839225 C A 1.807315 -1.0836e-07
4:3841622 C T 0.158507 5.6924e-07
4:3841912 G A 1.230841 -2.7626e-09
4:3842335 C T 0.160159 8.5518e-07
4:3845571 A C 0.322854 1.8822e-05
4:3846652 A C 0.068612 -6.8462e-06
4:3852567 A G 0.528013 9.1000e-07
4:3853668 A G 1.156103 4.0334e-06
4:3854630 T C 0.070866 1.6046e-05
4:3854764 G C 0.036721 -1.3667e-05
4:3857168 A G 0.070795 1.3237e-05
4:3858916 G A 1.111375 2.4404e-05
4:3862801 A G 0.209487 7.9395e-06
4:3862918 T C 0.243451 1.7229e-06
4:3863228 G T 0.793488 1.3569e-05
4:3863288 C G 0.097775 7.5527e-06
4:3867447 C T 0.303553 3.0021e-05
4:3867892 A G 0.025342 -6.8711e-07
4:3868623 T C 0.277562 2.6094e-05
4:3869878 A G 0.042722 2.5475e-06
4:3870102 A G 0.131009 -3.9936e-06
4:3871547 G A 0.190774 -1.4287e-05
4:3879147 T G 0.033203 -6.3744e-06
4:3880768 T C 0.027178 -8.1326e-06
4:3880976 T C 0.031986 -9.6295e-06
4:3882734 G T 0.056355 -5.2629e-07
4:3893859 A C 0.666525 -3.6922e-06
4:3895061 T C 0.059888 1.6196e-07
4:3896012 C A 1.092703 7.6406e-06
4:3900804 G A 0.060823 -1.0672e-05
4:3912439 G C 0.415016 -9.5540e-06
4:3913766 G A 0.394437 2.0429e-05
4:3914406 A C 0.375266 1.9464e-05
4:3919353 C T 1.098469 6.6237e-06
4:3921318 A G 0.446295 -2.1159e-05
4:3923362 T G 0.372536 4.1215e-05
4:3924008 C T 0.074245 -2.4077e-05
4:3934800 A G 0.385128 4.4134e-05
4:3942653 T G 0.109063 4.3593e-06
4:3943874 T C 0.075884 -2.7427e-05
4:3944989 T C 1.576872 -3.0641e-05
4:3950060 A C 0.932765 -4.0500e-05
4:3953440 T C 0.091748 7.3939e-06
4:3975999 A C 0.021259 2.1571e-05
4:3979959 T G 0.484465 7.5887e-06
4:3980138 A C 0.851632 -2.9031e-05
4:4015112 G T 1.755634 1.1882e-05
4:4015153 G A 0.211160 7.5467e-06
4:4018999 T C 0.084730 2.6513e-05
4:4028503 A C 0.713517 -2.9470e-05
4:4034654 G A 0.377136 2.2366e-05
4:4058301 C A 0.789072 1.2272e-05
4:4076365 A G 0.152445 -1.1796e-05
4:4081704 T G 0.618333 5.9521e-06
4:4086283 G T 0.151625 -1.9677e-05
4:4097055 A G 0.153393 -1.4768e-05
4:4099959 A G 0.392652 -1.4068e-05
4:4103980 A C 0.166873 7.1574e-06
4:4107631 C T 0.902004 8.7180e-06
4:4108394 A G 0.448375 8.0730e-06
4:4162695 C T 0.218935 2.1594e-06
4:4165135 G A 0.649543 2.7505e-05
4:4170313 C T 0.470940 -1.0103e-05
4:4170804 A C 0.131832 7.5901e-07
4:4181616 C T 0.769288 -1.1237e-05
4:4185610 T C 1.181833 1.6638e-05
4:4186049 C G 1.312270 5.1753e-06
4:4193573 A C 0.204499 2.2938e-05
4:4196446 G A 1.428313 3.8656e-06
4:4199083 G T 0.228492 2.1991e-05
4:4199261 T C 0.066076 2.6138e-06
4:4207215 G C 0.461091 -1.2960e-05
4:4209113 A C 1.337874 -1.3769e-05
4:4211690 C T 1.153206 -5.7938e-06
4:4212931 A C 0.222240 -1.1328e-05
4:4218252 G C 1.859655 2.6800e-06
4:4219088 T C 1.029765 2.5004e-07
4:4222121 G A 0.100740 1.3830e-05
4:4225249 A G 0.049250 -3.3010e-05
4:4240882 T C 1.733417 9.1685e-06
4:4242950 A G 0.235118 2.1414e-05
4:4245533 C T 0.766211 2.1997e-05
4:4245856 T C 0.306759 2.9630e-06
4:4249414 G A 0.758636 -2.5357e-06
4:4252833 T C 0.128568 2.4286e-05
4:4256400 A G 0.410433 -1.1162e-05
4:4256814 A G 0.033662 -3.8055e-06
4:4261176 C G 0.131784 3.1759e-05
4:4261796 G A 0.478545 -2.1620e-05
4:4263485 C T 1.596023 2.8904e-05
4:4266575 C T 0.288655 2.2636e-06
4:4266952 G A 0.020181 7.9562e-06
4:4267298 A G 1.427038 3.2092e-05
4:4267400 T G 0.717798 8.8559e-06
4:4267838 C T 0.059109 9.3945e-06
4:4268129 T C 0.105303 -6.8036e-06
4:4270726 C T 0.124141 1.6558e-05
4:4271834 T C 1.382885 9.4573e-06
4:4275287 T C 0.333920 4.6582e-06
4:4276021 G C 0.470365 3.1053e-05
4:4276054 A G 0.030316 -1.4560e-05
4:4276918 T C 1.773082 1.2979e-05
4:4280297 T C 0.024431 2.3580e-05
4:4285759 C T 0.105238 3.1923e-05
4:4285991 T G 0.160944 1.4404e-05
4:4290746 T C 0.043722 -8.6589e-06
4:4294467 A G 0.045921 -1.6139e-05
4:4296065 C A 0.028460 -2.1402e-06
4:4302735 C T 0.093961 5.3616e-06
4:4304337 T C 1.684887 1.5401e-05
4:4304522 C A 0.604267 5.9289e-06
4:4304749 A G 0.027222 -1.9742e-06
4:4307478 T C 0.033998 2.5360e-05
4:4308260 G A 1.080416 4.7984e-06
4:4314560 G A 0.067279 -1.7219e-05
4:4322624 G C 0.050331 2.0100e-06
4:4322670 T C 0.132022 1.9413e-06
4:4323980 A G 0.038367 9.9895e-06
4:4327618 G A 0.061125 3.8821e-06
4:4327912 T C 1.066426 5.3765e-06
4:4331721 A G 0.492539 2.2285e-05
4:4335248 A G 0.053143 -1.0614e-05
4:4336189 G A 1.026495 -1.4137e-06
4:4338165 G A 0.552492 8.6613e-06
4:4339999 A G 0.948632 2.2019e-05
4:4341335 C T 0.232354 -2.2183e-06
4:4345603 G A 0.123587 -1.7849e-05
4:4346538 C T 0.915178 -6.1154e-06
4:4346849 T C 0.723173 3.0006e-05
4:4348905 A C 0.226013 -3.0463e-05
4:4351524 G T 1.533317 2.4902e-05
4:4357296 G A 1.417835 3.7014e-05
4:4360381 G A 0.950437 3.6618e-05
4:4362754 A C 0.090116 -5.6442e-06
4:4363923 T C 0.353646 -9.0677e-06
4:4364902 C T 1.052082 2.8023e-05
4:4367233 A G 0.106520 -5.5171e-06
4:4367275 G A 0.737343 1.2249e-05
4:4370510 C T 0.096953 7.2467e-06
4:4371791 G A 0.043735 -7.3934e-06
4:4375243 A G 1.285874 2.2379e-06
4:4379475 A G 0.912645 1.3381e-05
4:4380143 A G 0.419834 5.0898e-06
4:4381114 T C 0.572928 1.3794e-05
4:4381538 C T 0.073392 5.1789e-06
4:4381740 C T 0.798013 -5.3538e-06
4:4384184 A G 0.305916 1.5052e-05
4:4386137 A G 0.708571 1.2314e-05
4:4391311 C T 1.356869 8.9956e-06
4:4391648 T G 0.866890 -1.0200e-05
4:4393068 C T 0.932395 9.5755e-07
4:4395704 G A 1.245556 -4.6299e-06
4:4397537 A G 1.479841 -5.9807e-06
4:4399564 A C 0.082408 1.5721e-05
4:4409517 C T 0.285718 -1.6919e-05
4:4411166 C T 1.582600 -1.1217e-05
4:4419611 T C 0.173160 -1.2506e-05
4:4420337 G A 0.034651 -5.6277e-06
4:4422963 G A 0.024465 1.3144e-05
4:4436039 G A 0.045347 -2.0555e-05
4:4436821 T C 0.047006 -1.1816e-05
4:4444941 G A 0.438669 -1.1972e-05
4:4452412 A G 0.116910 5.2618e-07
4:4456277 T C 0.048332 1.5626e-07
4:4459301 G A 0.108437 -4.2553e-05
4:4463869 G C 0.033090 7.5125e-06
4:4468402 T C 0.056961 3.8657e-06
4:4478550 T G 0.091047 1.3012e-05
4:4487611 A G 0.303166 -1.6317e-05
4:4495988 G C 0.062234 -9.0257e-06
4:4498594 T C 0.420221 1.9697e-06
4:4501482 C T 0.022684 -2.4706e-05
4:4502893 G C 0.065810 2.6097e-05
4:4503361 T C 0.025811 -5.2048e-06
4:4506336 G T 0.074765 -4.9621e-06
4:4511816 C G 0.108733 -1.0547e-05
4:4523786 C T 0.089942 8.2124e-06
4:4524217 C T 0.715204 -3.4578e-05
4:4524866 G A 0.149602 -2.5297e-05
4:4538898 A C 0.344936 -8.9765e-06
4:4545549 T C 0.071039 -9.3409e-06
4:4549743 T C 0.060143 -3.7282e-05
4:4550632 C A 0.574444 -2.8081e-05
4:4555097 A G 0.076244 -4.0161e-06
4:4555325 G C 0.346194 -2.6873e-05
4:4559015 T C 0.039554 3.4520e-06
4:4559234 T C 1.387104 -3.3212e-05
4:4559325 G A 0.683279 -1.1612e-05
4:4566274 C T 0.138546 -1.2730e-05
4:4566280 G A 0.033315 -4.4396e-06
4:4569273 T C 1.046061 -2.3041e-06
4:4569369 T C 0.024401 1.3347e-05
4:4570983 C T 0.020770 1.7997e-05
4:4573378 C T 0.529886 1.2711e-04
4:4573969 T C 0.118460 -3.0712e-05
4:4579741 A G 0.500175 -3.2920e-06
4:4584051 C T 0.050066 -1.8889e-06
4:4584818 T C 0.025162 1.0264e-05
4:4593958 C A 1.157276 -9.0069e-06
4:4597420 A G 1.373134 -1.3236e-05
4:4597513 T C 0.049376 -1.1501e-05
4:4602905 T C 0.393030 3.9731e-05
4:4604681 T C 0.027477 -5.4241e-06
4:4605471 G A 0.696032 2.7844e-05
4:4611281 T C 0.043113 -8.9682e-07
4:4611558 G A 0.053547 -2.7935e-06
4:4611695 T C 0.024050 2.7055e-06
4:4612187 C T 0.941006 1.6962e-05
4:4619334 T C 0.082191 1.8703e-06
4:4637186 A G 0.479032 -7.4999e-07
4:4642886 C A 0.512088 -3.6421e-05
4:4643062 C A 0.034178 6.2122e-06
4:4647600 A G 0.352810 1.3699e-05
4:4648760 T C 1.306266 -2.6610e-06
4:4658670 A G 0.157657 1.7413e-05
4:4659749 G A 0.094274 -9.5073e-06
4:4673698 C T 1.715656 -2.7723e-05
4:4674529 C A 0.044653 -1.3942e-06
4:4682768 G A 0.377326 -7.4115e-06
4:4683466 A C 0.091693 9.0598e-06
4:4687339 G A 1.183495 -1.0865e-05
4:4690852 T G 0.701825 -1.5631e-05
4:4694744 T C 0.420541 2.0512e-05
4:4702105 A G 0.161393 -1.0437e-05
4:4704014 T C 1.111514 -6.5146e-06
4:4704901 T C 0.119626 -1.7199e-05
4:4708803 A G 0.033328 -1.8621e-05
4:4719338 G A 1.203119 -1.3510e-05
4:4719494 G A 0.781425 -1.4363e-05
4:4722323 A G 0.221549 -4.6006e-07
4:4725392 A G 0.362261 -1.8604e-05
4:4726699 A G 0.080430 3.0474e-05
4:4729327 T C 0.111065 9.8787e-06
4:4732282 G A 1.928053 -3.6445e-05
4:4737463 T G 0.324870 -2.7377e-05
4:4741418 T C 0.361326 4.6633e-06
4:4745726 A G 1.017115 -2.6499e-05
4:4747337 A G 0.161570 6.1946e-06
4:4756863 T G 0.041631 6.3540e-06
4:4762070 T C 0.092254 -1.1147e-06
4:4764026 T C 0.519085 1.5119e-05
4:4765846 C T 0.067116 4.2469e-05
4:4767027 G T 0.118195 4.5568e-06
4:4775137 T C 0.913696 9.5522e-06
4:4778190 G C 0.067133 3.0043e-06
4:4784580 C T 1.356998 6.1416e-06
4:4799731 T C 0.159645 -2.1480e-05
4:4805098 T G 0.032547 -4.4378e-06
4:4807426 A C 0.091302 -7.6504e-06
4:4807618 G T 0.045099 -1.7606e-06
4:4808747 G A 0.351678 9.8906e-06
4:4808853 A G 1.237481 9.7765e-06
4:4810818 A G 1.396661 -2.2964e-06
4:4820321 T C 0.096783 -4.7223e-06
4:4820679 C T 0.426181 1.9958e-05
4:4820730 A G 0.053622 -4.2787e-06
4:4821786 G A 0.040896 5.6069e-06
4:4822067 G A 0.042080 -1.9035e-05
4:4833942 G A 0.817059 -3.1983e-06
4:4835521 G T 0.248544 6.8885e-06
4:4841384 A G 0.146682 -1.1408e-06
4:4842336 A G 0.310584 2.8878e-05
4:4844121 T G 0.823604 -3.4508e-05
4:4849402 G A 1.359361 -2.1449e-05
4:4850168 A G 0.448770 3.0345e-05
4:4854015 C T 0.212027 4.2829e-06
4:4855080 T C 0.954300 2.6950e-05
4:4856555 G A 0.025434 5.5615e-06
4:4858198 G T 1.145550 -1.4051e-06
4:4858250 G C 0.254072 4.3671e-05
4:4859590 T G 0.544648 -2.8373e-07
4:4862523 T C 0.096514 2.3560e-05
4:4863761 T G 0.649648 8.0697e-06
4:4864276 G A 0.160240 -2.6061e-06
4:4864876 T C 0.442980 8.2297e-06
4:4873884 T C 1.918037 -3.7837e-07
4:4875634 C T 0.415686 -1.9188e-05
4:4883136 G A 0.278765 3.6256e-06
4:4889383 G T 0.389562 -1.4924e-05
4:4892052 C T 0.115703 -1.3449e-05
4:4895897 C T 0.365631 -2.0882e-05
4:4897546 T C 0.051188 -6.9854e-07
4:4904522 T G 0.178032 -1.2016e-05
4:4914578 T C 0.289284 -7.4754e-06
4:4916701 A G 0.145567 4.0134e-05
4:4917511 G A 1.365019 3.4010e-07
4:4924269 T C 0.171827 6.0776e-05
4:4935205 A G 1.398221 2.7177e-06
4:4935293 T C 0.097908 -1.3762e-05
4:4941736 A G 0.030986 -1.7919e-06
4:4943659 G T 0.079002 -8.1520e-06
4:4944468 G A 0.406422 -3.6116e-05
4:4953785 C T 0.392027 -3.4160e-05
4:4965464 A G 0.175526 1.0416e-04
4:4966438 C T 0.139366 -3.8097e-05
4:4970920 G A 0.352541 -4.1205e-06
4:4975184 T C 0.289573 4.1371e-06
4:4982733 C G 1.362788 5.8311e-06
4:4983263 C A 0.599559 1.0203e-05
4:4989315 C G 0.023622 5.2650e-07
4:4989588 T C 0.525130 2.1868e-05
4:4990205 T C 0.148766 1.9451e-06
4:4990298 G A 0.883128 7.6337e-05
4:4990343 C T 0.062615 -5.9002e-06
4:4991141 T C 0.368949 -3.7623e-05
4:4996458 G A 0.751806 -2.7579e-05
4:5001578 A G 0.233993 -1.1888e-05
4:5006936 G A 0.040754 1.4357e-05
4:5013174 G A 0.327012 -3.1117e-06
4:5013564 T C 0.571701 2.9511e-06
4:5014377 G A 1.029453 -4.6152e-06
4:5015077 G A 0.048655 3.9508e-05
4:5015374 G A 1.960225 -2.6525e-05
4:5016883 A G 0.074358 -2.4768e-06
4:5018702 A G 1.525500 -1.2061e-06
4:5020368 G A 0.306899 -2.3471e-05
4:5021670 A G 0.060983 7.3394e-06
4:5024571 T G 0.552750 4.1762e-06
4:5025038 A G 0.053581 4.5227e-06
4:5028892 T G 0.059626 6.2390e-06
4:5032174 G C 1.345007 1.0497e-05
4:5034968 T C 1.073001 7.8425e-06
4:5042016 A C 0.022779 -1.0377e-05
4:5043674 C T 0.444472 2.1658e-05
4:5046967 T C 0.045452 -8.4301e-06
4:5053962 T G 1.272652 -7.3898e-06
4:5056112 T C 0.447182 -4.9542e-06
4:5057311 A G 0.884477 -6.9331e-05
4:5061102 C G 0.435381 2.2633e-06
4:5061373 T C 0.841837 -9.0584e-06
4:5068233 A G 0.088276 5.5886e-06
4:5070418 G T 0.123543 1.1964e-05
4:5071688 G A 0.518164 -9.5431e-06
4:5074029 A G 1.933357 1.0175e-05
4:5078525 G C 0.442198 7.9427e-06
4:5080937 C A 0.049590 1.1141e-05
4:5081995 A G 0.198754 -2.6643e-05
4:5083618 A G 0.053115 -1.9662e-05
4:5086267 G A 0.336470 5.4188e-06
4:5089676 G A 0.942516 -5.4909e-06
4:5090437 G C 0.026519 2.2534e-05
4:5098097 A G 0.082378 -8.3484e-06
4:5098894 A G 0.773551 2.2556e-05
4:5099414 A C 0.073756 -8.3678e-06
4:5103053 A G 0.023846 2.4993e-06
4:5103798 C G 1.851166 -3.3739e-06
4:5108497 G A 0.087229 -4.7458e-06
4:5108593 T C 0.036789 -1.1837e-05
4:5110027 G A 0.430231 -2.4682e-05
4:5112978 C T 1.562164 -7.2794e-07
4:5116247 G A 0.495290 -3.0359e-05
4:5117294 C T 0.039659 -1.0188e-05
4:5118169 A G 0.509752 1.7529e-05
4:5120311 C A 0.421918 -2.4735e-05
4:5121450 T G 1.153903 1.9048e-05
4:5124443 T C 0.399228 -4.1956e-06
4:5127631 G A 1.065039 2.8640e-05
4:5133437 C A 0.170277 7.5400e-06
4:5136130 T C 1.769026 6.0948e-05
4:5142212 G A 1.039713 2.5919e-05
4:5142977 G C 1.835347 -1.0723e-05
4:5143538 T C 1.402301 -5.5276e-05
4:5143645 T C 0.045775 -6.7786e-06
4:5144189 A G 0.025142 7.1972e-06
4:5153377 T C 0.895071 -1.5811e-05
4:5154673 A G 1.569807 -2.0465e-05
4:5158526 C T 0.071702 -9.6565e-06
4:5159132 T C 0.422469 3.6029e-05
4:5160771 G A 0.436847 -1.9670e-05
4:5162880 T C 1.009842 -2.0963e-04
4:5163507 C T 0.922647 3.5528e-05
4:5165593 C G 1.063196 -1.2707e-04
4:5170961 C T 0.064886 -7.3423e-06
4:5171726 A G 0.521740 -9.4398e-05
4:5180706 T C 0.046479 2.2561e-06
4:5185283 A G 0.050909 9.5035e-06
4:5187973 T G 0.048393 7.0887e-07
4:5189598 A C 0.028236 2.1836e-05
4:5193274 A C 0.071383 -3.2791e-05
4:5197413 A G 0.252029 -6.0729e-06
4:5199424 T C 0.032829 -1.4329e-05
4:5199784 G A 1.359626 -1.7882e-05
4:5200756 T A 0.081718 3.6060e-06
4:5206483 T C 0.043797 -1.6644e-05
4:5213156 T C 1.727997 -5.9161e-05
4:5219304 C T 0.111708 -3.0424e-06
4:5219433 T C 0.093971 1.3369e-05
4:5221538 C G 1.478280 -5.1020e-05
4:5229103 T C 0.147583 -3.6450e-05
4:5231286 T C 0.109263 1.3065e-06
4:5232752 A G 0.691510 -8.1509e-05
4:5233536 C A 0.055523 -2.1153e-05
4:5234832 A G 0.095963 -3.2684e-05
4:5234920 T C 0.502300 -2.1060e-05
4:5237152 T C 0.080770 4.3265e-06
4:5237630 A G 0.054584 6.2022e-06
4:5238128 A G 0.181323 -2.4059e-05
4:5240404 T C 0.037517 -4.8979e-06
4:5251069 A T 0.218411 -5.1128e-05
4:5254732 T C 0.093777 1.6421e-05
4:5254744 C G 0.288706 -1.7207e-05
4:5261724 T C 0.073140 -1.3911e-05
4:5265395 A G 0.056032 2.2144e-05
4:5271326 C G 0.243098 -2.1114e-05
4:5276991 T C 0.072678 -1.3461e-05
4:5279796 C T 0.031884 2.7243e-05
4:5284714 A G 0.023860 1.3121e-05
4:5289053 T C 0.151316 -1.3518e-05
4:5298850 A G 0.054169 6.1123e-06
4:5310365 A G 0.023768 1.3936e-05
4:5314931 A C 0.048872 4.5841e-06
4:5314936 C G 0.054540 1.3824e-05
4:5315723 A G 0.032451 2.0451e-06
4:5320437 T C 0.204856 -6.7483e-06
4:5321046 G T 0.044238 -1.1269e-05
4:5322697 C A 0.259899 9.9274e-07
4:5327180 T C 0.062047 -1.2796e-06
4:5327781 C G 0.023955 7.8254e-06
4:5333091 A G 0.048971 6.1663e-06
4:5337848 A G 0.208066 5.6095e-06
4:5339258 A C 0.030898 -4.3891e-06
4:5341330 T C 0.076013 3.1409e-06
4:5347278 T G 0.053214 8.9633e-06
4:5348044 G T 0.096069 8.8355e-06
4:5348420 C T 0.020137 -1.1537e-06
4:5350350 C A 0.393332 -2.3944e-05
4:5352803 C A 0.068850 2.8939e-07
4:5356908 G A 0.024254 -3.0391e-06
4:5368224 T G 0.047625 3.7918e-06
4:5368981 G A 0.299759 -2.2919e-05
4:5374210 A G 0.031142 -9.3526e-06
4:5378205 G C 0.123284 1.7944e-05
4:5380518 T C 0.024679 -2.5546e-06
4:5385513 G T 0.386352 -1.4030e-05
4:5388945 A C 0.023683 9.6333e-06
4:5395071 G A 0.159914 -2.0527e-05
4:5401326 A G 1.462876 -2.3401e-05
4:5403545 C A 0.083095 2.3647e-05
4:5404281 T C 0.082123 -1.2698e-05
4:5411046 A G 1.594279 2.6122e-05
4:5412044 T C 0.069744 -1.0642e-05
4:5414131 C T 0.886014 6.7427e-06
4:5417444 C A 1.359038 4.5566e-05
4:5419013 C T 0.039268 -2.3676e-05
4:5424741 A G 1.101763 8.1460e-06
4:5435852 A G 0.023367 -1.4562e-05
4:5438328 G A 0.152312 1.0366e-05
4:5446398 C T 0.065929 -7.7290e-06
4:5448429 G A 0.216596 1.8458e-05
4:5450663 C T 0.110018 -2.0872e-05
4:5451856 G A 0.259070 7.1442e-06
4:5452257 A G 0.040281 -1.4592e-05
4:5454545 T C 0.834609 -2.7242e-06
4:5456269 G A 0.031017 1.6451e-05
4:5456759 T C 0.026746 8.7142e-08
4:5457210 G A 1.302856 2.4250e-05
4:5458858 G C 0.292687 3.4527e-06
4:5461801 G A 0.273329 2.8938e-06
4:5465294 T C 0.220047 1.8428e-05
4:5465476 A G 0.875352 -4.5534e-06
4:5466429 C G 0.517042 -1.5173e-05
4:5468752 T C 0.085332 5.7528e-06
4:5472394 T C 0.028389 -1.3434e-06
4:5473433 C G 0.063322 -2.3176e-05
4:5474386 G T 0.034246 -2.7638e-05
4:5476291 T C 0.029218 4.2366e-06
4:5498794 G T 0.688104 4.0575e-06
4:5498917 G A 0.845131 1.3476e-05
4:5503509 A G 1.588149 -2.2231e-05
4:5509835 A G 0.293925 3.2292e-05
4:5509945 A G 0.060738 3.4245e-05
4:5512240 G C 0.064767 -1.0137e-06
4:5517680 T C 0.527561 5.0427e-05
4:5526154 A G 0.531351 4.6000e-05
4:5534773 T C 0.334237 2.7285e-05
4:5539194 G C 0.060541 -4.4078e-06
4:5543586 T C 0.190268 2.0391e-05
4:5550106 A G 0.025560 4.4885e-06
4:5563164 A C 0.048995 -6.8198e-06
4:5569680 A G 1.321025 -2.7930e-05
4:5573669 T C 0.065015 -3.6442e-06
4:5578358 A G 0.160274 -3.7304e-05
4:5593965 G C 0.835969 -4.3105e-06
4:5601627 C T 0.308928 1.0492e-05
4:5606148 T C 0.033094 -2.3289e-05
4:5606507 G A 0.037826 -2.5798e-05
4:5614828 G A 0.081382 -2.3625e-06
4:5615291 A G 0.101104 -1.1788e-05
4:5617337 A G 0.036106 3.6667e-05
4:5617614 T C 0.540606 1.3129e-05
4:5618307 A G 0.458367 1.3968e-05
4:5624670 C T 0.542622 1.5574e-05
4:5629298 A G 0.478447 1.7577e-06
4:5633236 G A 0.562732 -5.7375e-07
4:5634889 T C 0.057416 -5.1864e-06
4:5637475 G C 0.025737 1.6358e-05
4:5640595 G A 0.185746 2.2551e-05
4:5641422 A G 0.180915 -4.5561e-06
4:5641507 G A 0.893657 1.7240e-05
4:5642274 C T 0.389144 1.3410e-05
4:5642612 G C 0.170372 -4.3362e-05
4:5642756 C T 0.855868 6.0667e-06
4:5643364 A G 0.300979 -6.6027e-06
4:5646930 A T 1.261953 6.1437e-05
4:5649738 G A 0.028134 1.3481e-05
4:5657043 T G 0.032944 5.8926e-07
4:5662607 C T 0.511949 2.3274e-05
4:5665303 C A 0.287169 1.6135e-05
4:5665873 A G 0.820972 2.4812e-05
4:5669247 T C 0.111348 -3.4421e-06
4:5672938 C T 0.086464 1.1825e-06
4:5675627 G T 0.663101 1.0860e-05
4:5675789 G A 1.499383 5.6302e-05
4:5680032 C A 0.188473 -9.2956e-06
4:5683662 A G 1.850445 5.7419e-05
4:5686967 T C 1.354550 2.2606e-05
4:5689934 C T 0.435181 9.1522e-06
4:5690451 A G 0.095909 -3.1568e-05
4:5690902 C T 0.442344 4.0729e-05
4:5691199 T C 1.820472 9.5065e-05
4:5692608 C G 0.779433 -7.5185e-06
4:5695448 T C 0.382436 7.9886e-05
4:5695700 C T 0.053663 -2.3192e-05
4:5696031 C T 0.065192 -3.0010e-06
4:5696264 A G 0.080209 4.5812e-06
4:5696495 A G 0.062050 2.6908e-06
4:5700229 G A 0.242472 -2.9357e-05
4:5703380 T C 0.139247 4.8430e-06
4:5704983 C T 0.228594 -1.0600e-05
4:5706229 T C 0.736612 1.1860e-04
4:5707878 C A 0.150119 -3.7831e-06
4:5709244 A G 0.501399 -1.4251e-06
4:5715773 A G 0.031625 9.3080e-06
4:5719230 G A 1.575556 1.3899e-05
4:5719909 G A 0.256251 6.2643e-05
4:5721021 C A 0.167326 -1.2209e-05
4:5721801 A C 0.234564 -2.5726e-05
4:5722309 A C 1.879850 3.9505e-05
4:5728024 G A 0.113435 -2.0850e-05
4:5730413 C T 1.885882 5.7332e-05
4:5732257 A G 0.443483 2.8329e-05
4:5732978 A G 0.114183 -2.1450e-05
4:5733068 T G 0.502188 4.0008e-05
4:5734098 G T 0.222131 -4.9530e-06
4:5737034 T G 0.283392 7.7945e-05
4:5738459 C T 1.082208 1.8065e-05
4:5742595 G C 0.591974 1.0498e-05
4:5742737 T C 0.077468 -1.0838e-05
4:5743053 G A 0.640285 2.6155e-05
4:5743781 T C 0.458463 -2.8667e-05
4:5743887 C T 0.058140 -4.7491e-06
4:5743979 G C 0.273829 2.5465e-06
4:5743993 T C 0.026179 9.3970e-06
4:5744094 A G 0.069333 -1.3175e-05
4:5744559 T C 0.081807 -3.0273e-06
4:5745001 T G 0.201569 1.2769e-05
4:5747292 T C 1.240248 6.0001e-06
4:5747701 A G 0.143945 2.7446e-06
4:5748115 T C 0.072974 2.2877e-06
4:5749116 T G 1.586670 5.1597e-06
4:5754579 T C 0.205574 1.6809e-05
4:5755032 T C 0.056036 -1.0915e-05
4:5755542 A C 1.600354 9.7549e-06
4:5757113 A C 1.832083 -1.8210e-05
4:5758869 C T 0.615415 1.1824e-06
4:5761435 C T 0.138910 -9.9408e-06
4:5761724 G A 1.321797 -8.7834e-06
4:5762011 G A 0.074694 -8.7226e-06
4:5770085 A G 0.054540 1.6327e-06
4:5770643 G A 0.705065 2.1057e-06
4:5774868 A G 0.162957 1.3493e-06
4:5775624 T C 0.161366 6.5301e-06
4:5776043 A C 0.167411 1.9454e-06
4:5776284 C T 0.037745 1.4145e-05
4:5779507 A G 0.282087 -1.1131e-06
4:5785442 A G 0.704464 1.0718e-05
4:5788027 T C 0.050838 5.7468e-06
4:5788317 G A 0.634176 -4.3257e-06
4:5788734 A G 0.202269 -5.9002e-06
4:5791349 C T 0.042549 -8.7539e-07
4:5792920 A G 0.108930 1.8832e-07
4:5797488 A C 0.661310 -1.3765e-05
4:5798589 C A 0.022779 6.9009e-06
4:5799463 A G 1.478950 -1.4081e-05
4:5800494 A G 0.024734 1.8752e-06
4:5803903 G A 0.665308 -9.9152e-06
4:5806366 C T 0.643141 -9.9812e-06
4:5808819 C A 0.915093 -1.2104e-05
4:5810611 G A 0.349961 6.4603e-06
4:5812431 C T 0.529601 1.5388e-06
4:5812778 A G 1.229553 -1.2376e-05
4:5815635 T C 0.311502 5.6660e-06
4:5817866 A G 0.117964 -1.7969e-05
4:5818777 A G 0.078638 -3.5773e-05
4:5818951 T G 0.069955 2.3019e-06
4:5820132 C G 0.039941 6.2323e-06
4:5820158 T C 0.061445 -1.7999e-05
4:5821622 G A 0.629137 1.6015e-05
4:5822738 A C 0.092530 1.1861e-05
4:5823120 G A 0.062550 -1.7980e-05
4:5824689 A C 0.032057 -9.9984e-06
4:5824831 T C 0.039812 4.0786e-06
4:5826615 A G 0.132906 -1.8773e-05
4:5827493 G A 0.117280 -5.9221e-06
4:5828510 C T 0.336338 -8.6593e-06
4:5830296 T C 0.041855 1.4738e-05
4:5834178 G A 0.758980 -3.9447e-06
4:5837325 T C 0.436731 -5.7570e-06
4:5840187 A G 0.028807 -1.7056e-06
4:5840887 A G 0.147423 2.6312e-05
4:5842856 G A 0.725141 -3.1526e-06
4:5843266 C T 0.788065 4.3679e-06
4:5843572 A G 0.137230 2.0401e-05
4:5844513 C T 0.176985 1.2377e-05
4:5845814 A C 0.367358 -3.8188e-06
4:5846325 T G 0.246926 1.6916e-06
4:5846504 A G 0.903125 -6.2528e-06
4:5849680 G A 1.437363 7.0968e-06
4:5850343 G A 0.320477 9.3464e-06
4:5852505 G A 0.887449 -1.2012e-05
4:5853217 C T 0.043127 7.7793e-06
4:5857636 A G 0.020742 4.2562e-06
4:5860906 A G 1.018189 -1.0891e-05
4:5862661 G A 0.024299 -4.2822e-06
4:5866096 G A 0.021507 -1.0804e-05
4:5871588 T G 1.454553 -3.9009e-05
4:5874124 G A 0.190798 4.0477e-05
4:5882041 A G 0.022476 5.6781e-06
4:5883788 C T 1.152336 -3.2736e-05
4:5886357 A G 0.055155 1.8584e-05
4:5887734 A G 0.038459 -1.0012e-05
4:5895533 C T 0.975457 -3.8695e-05
4:5901659 C T 0.026984 4.8436e-06
4:5903580 A G 0.055689 -1.1218e-05
4:5915402 T C 0.030241 -3.2176e-06
4:5917262 T G 1.975185 3.3000e-09
4:5917648 G A 0.027630 -4.1237e-05
4:5922501 T C 0.051589 2.8846e-05
4:5922768 C G 0.068523 1.4518e-05
4:5924147 T C 0.051402 -9.2119e-06
4:5924794 A G 0.820755 -4.3312e-05
4:5925479 T C 1.502025 -3.0729e-05
4:5930264 A G 0.089698 2.9740e-05
4:5930932 C T 0.867998 3.0500e-05
4:5935406 T C 0.239123 4.2874e-05
4:5935436 T C 0.154083 9.1384e-06
4:5936464 A G 0.022061 -6.1654e-06
4:5936584 G T 1.160135 3.1771e-05
4:5941712 C A 0.378978 6.7949e-06
4:5942144 A G 0.103072 -1.8649e-05
4:5948903 T C 0.722986 -1.9447e-05
4:5953053 G A 0.030986 3.2167e-06
4:5958436 A G 0.023013 1.2548e-05
4:5966801 C T 0.655102 2.7787e-06
4:5967351 G A 0.733434 -1.7743e-06
4:5971082 C T 0.439366 1.7186e-06
4:5971543 C T 0.053122 1.1875e-06
4:5972845 C A 0.025624 1.0641e-05
4:5973264 A G 1.931749 1.6487e-05
4:5974834 C G 0.919734 3.9862e-05
4:5975538 A G 0.895608 2.7793e-05
4:5977017 C T 0.553790 2.1204e-06
4:5980110 C T 0.411188 3.9480e-05
4:5982205 C G 0.031234 1.3047e-05
4:5989579 A C 0.887456 1.1151e-05
4:5990599 C T 1.776812 2.7317e-06
4:5994024 T C 0.412820 1.2722e-05
4:5995114 G A 0.227088 -4.3244e-05
4:5998878 A G 0.134970 -3.3447e-05
4:5999847 C G 0.454376 1.0064e-04
4:6002830 A C 0.276334 -2.4300e-05
4:6005034 T C 0.034512 -2.7416e-05
4:6006637 T C 0.021633 -4.9465e-06
4:6007400 G T 0.315279 5.4601e-05
4:6007942 C T 0.455603 -2.8288e-06
4:6009609 G A 1.057613 2.1954e-05
4:6014251 C G 0.743647 1.6302e-05
4:6017168 T C 0.095090 -4.8425e-05
4:6018891 T C 1.498400 -9.9050e-06
4:6020396 A G 0.363312 2.7772e-05
4:6025016 C T 0.869443 4.0577e-05
4:6026774 A G 0.634339 2.2455e-05
4:6027580 A G 0.060204 1.4983e-05
4:6030054 G A 0.094831 1.0539e-05
4:6030689 T C 0.139821 5.8251e-05
4:6032801 A C 0.261769 -2.5606e-05
4:6034039 A G 0.744554 1.3912e-05
4:6034814 C G 0.239072 3.7331e-05
4:6037162 C T 0.053857 -8.5553e-06
4:6037285 G A 0.045649 -7.4585e-06
4:6046867 A G 0.179262 -4.2216e-05
4:6048017 A G 0.277266 -2.5467e-05
4:6049030 G A 0.213723 -2.5353e-05
4:6050092 C T 0.083982 3.0412e-05
4:6058620 T C 0.311822 -1.7491e-05
4:6058701 G A 0.386060 -1.3992e-05
4:6058732 T C 0.519666 1.8822e-05
4:6062639 T G 0.258036 -1.1627e-05
4:6065167 C T 0.448080 -2.6612e-06
4:6065915 G A 0.020977 -1.4225e-05
4:6068267 T C 0.612689 1.7918e-05
4:6068353 T C 0.070876 6.4932e-06
4:6073261 G T 1.942686 -9.1660e-07
4:6076270 A G 0.535428 -1.7204e-05
4:6077634 T C 1.375174 1.3262e-05
4:6079826 C A 1.229376 5.6672e-05
4:6082807 A G 1.979230 5.5040e-07
4:6085431 C A 1.059045 5.1128e-06
4:6086752 T G 0.239494 -5.8169e-06
4:6087371 A G 0.673634 7.6814e-06
4:6090337 T C 0.065569 4.6654e-06
4:6090700 T C 0.039275 -2.3273e-05
4:6097295 G A 0.627893 1.6444e-05
4:6097363 C T 0.799336 1.6086e-06
4:6101449 T G 0.030078 -2.1811e-05
4:6101482 A C 0.036575 -1.3297e-05
4:6103062 C T 0.054156 -1.7933e-05
4:6103820 C A 1.072307 5.8068e-05
4:6106422 C A 0.092081 3.6521e-06
4:6106744 C A 0.285065 2.0938e-05
4:6106981 T C 0.106017 8.8731e-06
4:6112260 G T 0.305481 -2.3909e-05
4:6114242 C T 0.251832 -2.3086e-05
4:6114421 A C 0.988328 1.7575e-04
4:6114677 A G 0.067646 -1.5056e-05
4:6116097 G A 0.668847 -3.7793e-06
4:6116456 G A 0.559876 1.9432e-05
4:6117570 T C 0.145074 -2.1602e-05
4:6118491 C T 0.116437 -2.7219e-05
4:6120265 G A 0.656213 1.2519e-05
4:6122135 T C 1.045320 1.5999e-05
4:6123175 A G 0.039499 6.5291e-06
4:6126144 A C 0.052517 -1.2466e-05
4:6129900 T C 0.066426 -6.6030e-06
4:6130303 T C 0.244454 -3.6750e-06
4:6130390 T C 0.048403 1.9261e-05
4:6130443 C A 0.430003 -1.3773e-05
4:6133925 G A 0.370774 -2.0531e-05
4:6135717 A G 0.809947 9.9981e-06
4:6139210 T C 0.353789 -1.9526e-05
4:6140606 T C 0.097405 1.2106e-06
4:6140737 G A 1.151061 1.7646e-05
4:6142049 G C 0.113625 -2.9781e-05
4:6142614 G A 0.052153 4.9583e-06
4:6143957 C T 1.929426 2.8826e-06
4:6144040 C T 0.135612 1.3411e-05
4:6145406 C T 0.025917 1.0364e-05
4:6146871 T C 0.141657 1.4171e-05
4:6146921 G A 0.054914 4.0798e-06
4:6147361 G A 1.247847 -1.4218e-05
4:6153637 C G 0.601038 2.0021e-05
4:6154922 G A 0.324863 1.3351e-05
4:6159468 C A 0.120629 -8.5900e-06
4:6163117 T C 0.060731 4.5381e-05
4:6166456 G A 0.503147 -1.7708e-06
4:6169555 T C 0.108696 -8.5239e-06
4:6169748 G A 1.367058 -1.1859e-05
4:6170388 T C 0.027977 -8.8814e-06
4:6173521 A G 0.625659 -2.5617e-05
4:6173754 A C 1.934836 3.8059e-05
4:6175424 A G 0.030146 1.6864e-05
4:6176399 T C 0.544424 -2.1057e-05
4:6176562 T C 1.145693 1.4509e-05
4:6180333 C A 0.042168 -2.2165e-05
4:6182310 A G 0.154583 9.0384e-06
4:6186049 A C 0.399445 1.6004e-06
4:6186382 A G 0.037367 -1.6803e-05
4:6191173 A C 0.869858 1.9489e-06
4:6191204 T C 0.098248 6.1364e-06
4:6194253 G A 0.162246 3.2960e-05
4:6195032 C T 1.041046 -2.6380e-05
4:6196861 G C 0.278534 2.1805e-05
4:6198265 T C 0.349148 -2.7975e-05
4:6199980 A G 1.773565 -4.7279e-05
4:6200070 G A 1.601429 6.5124e-05
4:6200435 C T 0.315327 -9.0521e-05
4:6203067 C G 1.729680 1.7836e-05
4:6206784 A G 1.212251 4.6460e-05
4:6210296 C T 0.150157 -3.5772e-05
4:6214600 T C 0.085550 7.4581e-06
4:6219929 G A 1.009003 1.2233e-05
4:6221614 G T 0.151282 -3.6095e-05
4:6224694 G A 0.212924 2.4312e-05
4:6225197 A G 0.495670 -1.0920e-06
4:6227532 C T 0.080576 -5.8786e-06
4:6228118 T C 0.133300 -5.3698e-05
4:6230237 C T 0.468462 -1.4799e-06
4:6230810 C T 0.030122 -1.9460e-05
4:6231540 A G 0.274145 9.8759e-05
4:6235405 G A 0.653031 -3.3143e-05
4:6236339 T C 1.253596 -8.7328e-06
4:6236861 T C 0.036300 -1.4669e-05
4:6242201 G C 0.361530 -1.1193e-05
4:6244790 T G 1.051157 2.4229e-06
4:6244933 T C 0.702743 -1.5502e-05
4:6246372 T C 0.151489 -3.1746e-06
4:6247329 C T 1.911135 8.7156e-06
4:6252010 A G 0.720093 -5.9369e-06
4:6253142 T C 0.072613 5.7796e-06
4:6254075 T C 0.188306 -8.9083e-06
4:6256130 G A 0.791965 -1.6063e-05
4:6256911 G T 0.441467 -5.2565e-06
4:6257188 T C 0.876002 2.9988e-06
4:6261776 A G 0.260957 -2.1794e-05
4:6263680 T C 0.574135 -6.9268e-06
4:6263708 T G 0.192379 2.1869e-05
4:6269797 A G 0.022092 -1.3530e-05
4:6270056 A G 1.155012 1.6481e-05
4:6277049 A G 1.560481 -4.7523e-06
4:6283253 C T 1.327022 2.6436e-06
4:6287033 G A 0.167193 -5.8926e-06
4:6292915 G A 1.191165 1.8987e-05
4:6295408 A G 0.095882 1.5381e-05
4:6302519 A G 1.437765 8.5817e-06
4:6302889 A G 0.096348 1.3069e-05
4:6303354 A G 1.084057 1.7573e-05
4:6303844 A G 0.157504 -2.1763e-05
4:6304133 A G 0.024995 -1.8321e-05
4:6304326 T C 0.042379 -1.0323e-05
4:6304344 A G 1.179555 2.1354e-05
4:6304469 G A 0.154094 -1.7289e-07
4:6312079 G C 0.257921 -1.2090e-05
4:6316188 C A 0.050494 9.9136e-06
4:6316920 G C 1.339625 1.9662e-05
4:6319866 A G 0.103304 7.6689e-06
4:6322101 A G 0.253243 7.6218e-06
4:6323741 G A 1.177484 4.3348e-06
4:6324785 C T 0.922290 8.2071e-06
4:6325086 A G 1.169155 1.0360e-05
4:6327310 A G 0.160873 -1.3216e-06
4:6328507 G A 1.258815 7.1147e-06
4:6332562 C T 0.085638 -1.9252e-05
4:6333126 T C 0.625516 2.1815e-05
4:6334913 T C 0.716210 3.4819e-05
4:6335117 T C 0.063991 1.3118e-05
4:6335186 T C 1.917949 1.9508e-05
4:6337829 G A 1.690235 2.4549e-05
4:6342359 A C 1.259825 -1.7741e-05
4:6344983 T C 0.646316 1.5517e-05
4:6346712 G A 0.420993 -1.4232e-05
4:6348297 G A 1.955581 -6.2636e-06
4:6348916 A G 1.182778 2.3719e-06
4:6352274 G A 1.408329 -6.3957e-06
4:6353271 T C 0.021038 1.0693e-05
4:6354215 A G 0.084815 2.0485e-05
4:6354366 G A 0.617217 -7.7084e-06
4:6355771 A C 0.075252 2.5056e-05
4:6356513 A G 1.328188 -1.0866e-05
4:6356800 G A 0.603234 4.4429e-06
4:6363608 A G 1.903112 2.5082e-05
4:6363903 T C 0.046782 -2.8177e-05
4:6364311 A G 1.258414 2.2025e-05
4:6367169 T C 0.051671 3.8534e-06
4:6367751 T C 0.089439 -5.0321e-06
4:6369910 G T 1.845566 -7.1732e-07
4:6370705 T G 1.755298 -6.9316e-07
4:6370852 A C 0.038829 -1.2564e-05
4:6374468 C T 0.530553 -6.9220e-06
4:6374493 A G 0.195922 4.7774e-05
4:6374537 A G 0.068656 -6.0646e-06
4:6375269 G A 0.268668 -1.0694e-05
4:6376273 T C 0.422622 7.7650e-06
4:6377713 C G 1.898305 -1.0497e-05
4:6379992 C T 1.827343 3.7245e-06
4:6381649 T C 0.188337 2.8604e-07
4:6382511 A G 0.024180 1.3408e-05
4:6385280 T C 0.191903 -1.0479e-05
4:6385533 C T 1.895333 3.1223e-05
4:6390351 A G 0.052238 -1.6436e-06
4:6390468 A G 0.046414 -1.4615e-05
4:6391045 T C 0.365304 -1.3627e-05
4:6391673 C T 0.567553 -1.2609e-05
4:6392342 T C 0.903448 5.7184e-06
4:6393294 G A 0.192943 -1.5883e-05
4:6393586 C A 0.389446 2.7471e-05
4:6396375 A G 0.789616 5.8346e-06
4:6396852 C T 0.148372 6.0404e-06
4:6397236 A G 0.095498 3.1252e-05
4:6397769 G A 0.368262 -3.7837e-06
4:6398513 T G 0.525273 1.5297e-05
4:6400357 T C 0.280370 -8.7957e-06
4:6401198 T C 0.621573 5.2081e-06
4:6402159 C T 0.189934 1.9029e-05
4:6408002 A C 0.020678 -8.2365e-06
4:6409500 G A 0.523950 8.3417e-06
4:6411960 C G 0.837427 9.3770e-06
4:6412341 A G 0.243601 8.1310e-06
4:6415866 C T 0.034192 6.2888e-06
4:6416705 G T 0.475860 2.0781e-05
4:6417028 A G 0.965298 -1.0803e-04
4:6417785 C T 0.581115 4.7689e-05
4:6423001 C T 0.045949 4.2122e-06
4:6424215 G C 0.079508 1.1379e-05
4:6426532 A G 0.041733 -7.2546e-06
4:6429405 A G 0.046081 -1.4467e-06
4:6431053 A G 0.118606 -3.8226e-05
4:6433905 T C 0.483268 2.1818e-05
4:6439847 C T 0.071318 8.5405e-06
4:6440620 G T 1.305511 -2.3175e-05
4:6444816 C T 0.141752 -3.8478e-06
4:6447500 C T 0.703182 5.7844e-06
4:6447607 A G 0.280846 -1.3678e-05
4:6452845 T C 0.024302 2.4454e-06
4:6459462 T C 1.473979 -1.4048e-05
4:6459615 G A 0.144717 -7.3511e-06
4:6460096 C T 0.279265 -1.3922e-05
4:6463074 C T 0.704341 -2.6479e-05
4:6463496 T C 0.077060 2.1189e-06
4:6465520 C A 1.384785 -1.9256e-05
4:6469070 T C 0.023962 -3.4343e-05
4:6470012 T C 0.048315 -1.1170e-06
4:6471614 T C 0.047815 6.2364e-06
4:6474949 C T 0.082592 3.0977e-06
4:6488365 A G 0.034926 -1.1446e-05
4:6491166 A G 0.029816 -1.1130e-05
4:6494836 A G 0.591753 2.3892e-05
4:6495023 A G 0.348298 -1.7404e-05
4:6495568 T C 0.034658 6.1223e-06
4:6498656 A G 1.646038 1.6004e-05
4:6503654 A G 0.059782 -6.6565e-07
4:6515771 A C 0.465677 1.0623e-05
4:6515891 T C 0.030109 8.8175e-06
4:6517066 C T 0.808546 1.2001e-05
4:6518046 C A 0.207559 -1.1930e-05
4:6520957 A G 0.348852 3.5039e-05
4:6523395 G A 0.938157 4.5327e-05
4:6525163 T C 0.763685 2.0456e-05
4:6528952 A G 0.129547 -4.7642e-06
4:6530130 A G 0.201837 -5.2397e-06
4:6531166 G A 1.755036 -3.2741e-05
4:6533061 A G 0.513258 1.9906e-05
4:6536461 A G 0.670775 3.6194e-05
4:6541228 T C 0.116685 -7.8042e-06
4:6542107 C T 0.580979 1.6284e-05
4:6542904 A G 0.371366 -3.5011e-05
4:6543955 C T 0.486773 -3.5585e-05
4:6547065 C T 0.187687 -7.8824e-06
4:6547317 G A 0.216841 -9.2565e-06
4:6550218 G A 0.791822 -1.7216e-05
4:6552170 C T 0.816675 -1.0665e-05
4:6555138 A G 0.128921 1.8045e-06
4:6558458 C T 0.337007 -8.7375e-06
4:6559061 G A 0.034083 1.7246e-05
4:6560055 T G 0.059222 8.7743e-06
4:6562943 A G 0.731465 2.0667e-06
4:6567488 G A 0.097031 -2.2027e-05
4:6567829 C T 1.681885 1.2480e-05
4:6573507 C T 0.031146 1.7888e-05
4:6576439 T G 0.058576 -8.2329e-06
4:6581732 A G 0.779576 -8.3687e-06
4:6586142 A G 0.122394 -4.2111e-07
4:6592193 A C 0.053017 -2.4185e-05
4:6592476 A G 0.117165 3.9265e-07
4:6594412 A G 0.113211 -2.9436e-05
4:6594827 G A 1.911316 -5.4450e-06
4:6594947 C A 0.958152 -1.9177e-05
4:6596360 A G 1.020875 2.4033e-05
4:6600012 G A 0.959488 -6.6762e-06
4:6601888 G A 0.916446 -6.7823e-06
4:6604750 A G 0.066868 -1.6050e-05
4:6606864 G A 1.030003 -1.5281e-05
4:6607046 G A 0.021042 -8.1409e-06
4:6607295 G A 0.189662 1.3670e-06
4:6608169 T C 0.513836 -5.9678e-06
4:6610145 T C 0.861583 -1.7285e-05
4:6610889 A G 0.190839 6.6084e-06
4:6611813 C T 0.391677 1.0592e-05
4:6614168 G A 0.408193 1.6173e-05
4:6616056 T C 0.113778 1.5631e-05
4:6618090 C T 0.042957 -2.9242e-06
4:6618122 C T 0.042994 -3.1662e-06
4:6622140 A C 0.208467 2.7510e-05
4:6623342 T C 0.114853 2.1724e-05
4:6625643 C T 0.051191 -1.6872e-05
4:6627084 T G 0.375837 1.1081e-05
4:6628677 T C 1.897121 2.4085e-05
4:6631337 A G 0.370659 2.2710e-05
4:6632515 G A 0.047196 -4.5632e-06
4:6633831 C T 0.242965 -7.7771e-06
4:6642403 T C 0.052157 -2.5865e-05
4:6642641 T C 0.021378 1.9071e-05
4:6644327 G A 0.089704 -1.6952e-05
4:6647324 G T 1.641139 3.3642e-05
4:6648300 C T 1.825093 2.4308e-05
4:6649378 C T 0.148185 4.9524e-06
4:6649821 A G 1.357583 2.7145e-06
4:6650566 C A 0.238861 1.6740e-05
4:6659161 C G 0.163327 1.6315e-05
4:6669880 A G 0.911683 1.5802e-05
4:6671568 A G 0.371628 -4.1377e-06
4:6672514 A G 0.287856 8.5627e-06
4:6672607 G A 1.323908 1.5860e-05
4:6672699 G C 0.021313 -4.8296e-06
4:6673462 T C 1.339102 8.6602e-06
4:6677394 T C 0.060728 2.8605e-06
4:6681660 A G 0.040305 1.2552e-05
4:6687113 A G 1.338507 2.2713e-06
4:6689656 G A 0.695366 3.8548e-06
4:6690489 C G 0.112436 3.1566e-05
4:6690535 G C 1.893541 1.3327e-05
4:6692749 C T 0.419800 3.4303e-05
4:6694985 A G 0.455104 2.7035e-05
4:6697795 C A 0.456141 7.8741e-06
4:6699156 A G 0.077400 9.3844e-06
4:6700020 T C 0.297396 5.1891e-05
4:6701203 T C 0.994771 -2.5193e-05
4:6703862 A C 0.094767 1.3120e-05
4:6706336 A C 1.928713 1.7148e-06
4:6707841 G A 0.060870 6.5958e-06
4:6709345 C T 0.131808 -9.1813e-06
4:6710356 C T 0.072318 4.2528e-06
4:6711801 G C 0.283882 4.2521e-05
4:6712462 A C 0.024424 -8.4797e-06
4:6713025 T G 0.036885 -1.1824e-05
4:6722243 A G 0.644980 4.4287e-06
4:6724325 G A 0.038275 -4.1081e-06
4:6726070 G A 1.540419 1.8808e-05
4:6726167 A G 0.668599 -5.3430e-06
4:6729624 A G 0.368055 -2.9634e-05
4:6729687 C T 1.779719 7.9302e-09
4:6730310 A G 0.043035 6.3716e-06
4:6732660 A G 0.495487 6.0253e-06
4:6732926 G T 0.977150 -1.1153e-05
4:6733493 A G 0.544441 1.2289e-05
4:6735418 T G 0.201450 1.3292e-06
4:6735446 C T 1.159567 -1.1257e-05
4:6739195 A G 0.557462 -1.7505e-05
4:6743295 T C 0.684187 -2.5863e-05
4:6745122 T G 1.066038 2.2874e-06
4:6747880 T C 1.834061 -8.5262e-06
4:6751264 T C 0.177767 -1.1959e-05
4:6752881 A G 0.714819 -8.7642e-06
4:6753400 G A 1.141215 1.8876e-05
4:6754847 C G 0.959957 3.0086e-05
4:6755164 A G 0.035810 -4.9535e-05
4:6761053 T G 0.186650 2.2427e-05
4:6762995 C T 1.111089 -1.4833e-05
4:6763115 T C 0.175706 2.6440e-05
4:6766034 C T 0.113438 1.6387e-05
4:6766816 G A 0.520214 -1.0024e-05
4:6767336 T C 0.841245 -6.9137e-06
4:6768682 T C 0.045350 -1.3792e-05
4:6769384 C T 0.303336 -7.4966e-06
4:6769973 T C 0.047213 -1.8175e-05
4:6770944 C T 0.156909 -3.1372e-05
4:6772937 T C 0.081966 2.3519e-05
4:6773546 C T 0.094685 -1.8558e-05
4:6776649 A G 0.348818 -8.7948e-06
4:6776894 A G 0.075938 1.8920e-05
4:6777870 G C 0.557323 2.0439e-05
4:6785597 C G 1.576243 -3.2304e-05
4:6794352 A C 0.075649 5.5855e-07
4:6796423 A G 0.185943 1.5726e-05
4:6797156 G A 0.411967 -8.0985e-08
4:6799162 A G 0.093638 -1.3959e-05
4:6800680 A G 0.029181 -5.8628e-06
4:6810830 T C 0.049104 2.9942e-05
4:6822094 G A 0.021895 8.8461e-06
4:6826756 G C 0.020515 7.6770e-07
4:6830688 C T 0.026090 -2.3930e-05
4:6831804 G A 0.032570 -1.5202e-05
4:6841750 G A 0.825215 7.9911e-06
4:6843078 T C 0.072437 -1.4794e-06
4:6843702 C G 0.061802 1.1013e-06
4:6849067 T C 1.802185 -7.6918e-06
4:6850929 A G 1.699214 -6.4349e-06
4:6856564 T C 0.131577 -3.6199e-05
4:6859439 G A 1.810100 -6.5108e-06
4:6865521 T C 0.088905 -1.3174e-05
4:6868495 C A 0.776115 -3.1683e-05
4:6869065 A G 0.193382 -1.0972e-05
4:6870618 G T 0.038942 -1.9407e-05
4:6876458 G A 0.030309 -7.2583e-07
4:6883012 T C 0.358341 -1.4575e-06
4:6884329 C T 1.940119 -3.5723e-05
4:6889610 G T 0.158711 1.6136e-06
4:6891519 C G 0.350675 -1.1445e-05
4:6891996 T C 1.292035 -6.3837e-07
4:6893308 A C 1.057076 1.2836e-05
4:6893627 G A 1.514043 1.0848e-05
4:6893681 G A 0.353272 -1.4482e-05
4:6896578 T C 0.529618 4.2723e-06
4:6902642 G C 0.806897 5.3027e-06
4:6902912 A C 0.497051 -2.6280e-06
4:6903148 G C 0.242547 -1.1271e-05
4:6904967 G A 0.243801 -1.8054e-05
4:6905143 A G 0.508620 -7.4992e-06
4:6906114 T G 0.093084 -3.6628e-06
4:6906166 T G 0.551584 1.4341e-06
4:6907327 A G 0.209653 -8.5624e-06
4:6909135 A G 0.329286 6.8375e-06
4:6909513 T C 0.972441 2.8781e-05
4:6909563 A G 0.023928 1.3793e-06
4:6913449 C T 0.289338 3.0059e-05
4:6913707 G A 0.990212 -4.0904e-05
4:6915342 G A 0.390677 6.0195e-05
4:6924213 T C 0.026175 2.2547e-05
4:6925237 G C 0.236961 2.3321e-05
4:6927471 G T 1.961524 1.8008e-05
4:6927856 C T 0.195956 9.3706e-06
4:6929901 T C 0.586316 1.4448e-05
4:6934702 C G 0.039717 1.2330e-05
4:6937801 A G 0.075377 1.8790e-05
4:6941802 T C 0.926418 2.6812e-05
4:6946000 T C 0.191284 -1.9905e-05
4:6947084 C G 0.052180 1.6436e-05
4:6947807 C T 1.814319 -2.7821e-05
4:6947911 A G 1.616378 -6.4656e-06
4:6950043 T C 0.041964 -1.9107e-05
4:6956660 G C 0.080610 -1.1925e-05
4:6964540 A G 0.217266 9.9507e-06
4:6965930 T C 0.111749 -5.2381e-06
4:6973832 A C 0.153019 -1.7264e-05
4:6974155 A G 0.066691 -1.0407e-05
4:6974718 C T 0.084275 2.4564e-05
4:7002344 G A 0.971319 -1.9776e-05
4:7013021 C T 0.025261 1.7457e-05
4:7019262 A C 0.731876 -3.7513e-06
4:7023479 A G 1.701703 -1.9600e-05
4:7032749 A C 0.051365 1.1626e-05
4:7039123 T C 1.127504 -6.2543e-07
4:7045657 A C 0.733005 -7.1629e-06
4:7048842 A G 0.914868 7.8942e-06
4:7052777 G A 1.572428 -4.0235e-07
4:7057678 G A 0.030146 -1.7784e-05
4:7058191 C T 0.116135 1.4846e-06
4:7058782 G C 0.088426 -1.8692e-05
4:7060935 C G 1.567859 -1.8732e-06
4:7074960 A G 0.030088 8.8302e-06
4:7075269 C G 0.079029 -1.5196e-05
4:7079717 A G 0.056536 2.1837e-05
4:7079721 G A 1.548051 7.4040e-06
4:7084935 A G 0.028103 2.2712e-05
4:7091026 T G 0.047638 1.2112e-05
4:7095114 T C 0.031918 1.2441e-05
4:7096319 C T 0.335773 -2.4701e-05
4:7096739 A C 0.098792 -3.8461e-05
4:7101762 A G 0.439974 7.4998e-06
4:7106071 A G 0.289859 -1.9763e-06
4:7110156 A C 0.073664 1.4537e-05
4:7112862 T G 0.055635 1.7571e-05
4:7116549 A G 0.182332 3.4627e-05
4:7118314 T C 0.277436 2.0516e-06
4:7119082 T C 0.055339 1.4761e-06
4:7120940 G C 0.200260 9.5617e-06
4:7125746 C G 0.108740 -8.6076e-06
4:7126518 A C 0.897162 -3.3295e-05
4:7126542 T C 0.189040 3.4717e-05
4:7129001 G A 0.086345 1.7044e-05
4:7129066 C G 0.050929 1.7820e-05
4:7129556 A G 0.582570 -6.9403e-06
4:7134206 G T 0.250944 1.7105e-06
4:7135255 T C 0.669068 -2.3016e-05
4:7135912 T C 0.343606 5.5137e-06
4:7137119 A G 0.431461 -1.3290e-05
4:7137140 T C 0.308462 1.1605e-05
4:7137521 G A 0.312627 -1.3444e-05
4:7137550 C G 0.760058 -2.0035e-06
4:7137631 T C 0.498424 -6.8058e-06
4:7137993 T C 0.530107 -9.4747e-06
4:7140918 T C 0.147002 8.8178e-06
4:7140999 T C 0.051276 8.2384e-06
4:7142868 G A 0.911407 1.1357e-05
4:7142947 G C 0.050569 6.6038e-06
4:7144978 C A 0.062829 5.6516e-06
4:7145249 A G 0.624537 -1.5694e-05
4:7146149 A G 0.202595 -1.5681e-05
4:7147052 G C 1.142565 -1.0800e-05
4:7147734 C T 0.488096 -5.3040e-08
4:7148478 T C 0.652647 9.8754e-07
4:7149008 G T 1.038965 -4.2398e-06
4:7149482 C A 0.228703 -2.0695e-06
4:7151133 C G 0.027488 6.6158e-06
4:7151656 T C 0.484230 -8.5748e-06
4:7152622 C T 1.288808 -1.3867e-05
4:7152996 T C 0.818630 -7.5345e-06
4:7153755 T C 0.218513 6.6930e-07
4:7154806 G A 0.057008 6.2811e-06
4:7156315 T C 0.298321 1.6385e-05
4:7161927 A G 1.117093 -1.5005e-05
4:7162419 C T 0.286214 1.4097e-05
4:7163426 T C 0.226561 7.4280e-07
4:7164328 T C 0.065015 -9.0327e-06
4:7164447 A G 0.021643 -1.1158e-06
4:7164913 C T 0.302380 1.4854e-05
4:7165132 T C 0.456868 -5.0440e-05
4:7165415 A G 0.390160 1.4179e-05
4:7168484 T C 0.237416 3.0714e-06
4:7170161 T G 0.194412 2.7709e-05
4:7174691 T C 0.066773 2.3553e-06
4:7175663 A G 0.606753 1.0183e-05
4:7179295 C T 0.226071 3.5309e-05
4:7185406 T C 0.025274 2.4160e-06
4:7186240 C T 0.025876 3.0420e-07
4:7186456 A G 0.989260 -6.8683e-06
4:7188349 T C 0.047859 1.6088e-07
4:7190896 A G 0.287452 3.2987e-05
4:7191647 T C 0.077516 5.5698e-06
4:7195054 A G 0.523216 1.8683e-05
4:7196735 G A 0.513380 4.5923e-06
4:7199221 C T 0.355275 -1.0158e-05
4:7201649 G A 1.843975 -1.7889e-05
4:7203332 T C 0.181367 -8.5804e-06
4:7204493 C T 0.238545 -7.6740e-06
4:7207480 C T 0.905291 -2.0029e-06
4:7207947 T C 0.332220 9.9450e-07
4:7208813 T C 0.064838 -8.1878e-06
4:7208937 A G 0.049195 -6.6589e-06
4:7209664 A G 0.296312 1.0251e-07
4:7211039 C T 1.363900 -2.2275e-05
4:7211523 G A 0.750864 3.1476e-06
4:7213469 C T 1.388661 -2.0131e-05
4:7214221 C T 1.791757 1.0237e-05
4:7216550 G A 0.585470 -8.2239e-06
4:7218072 T C 0.771552 -9.4022e-06
4:7219933 G T 1.231266 5.3488e-07
4:7222407 C A 0.436891 1.2276e-05
4:7222671 C A 0.123553 1.2756e-05
4:7224294 C A 0.600147 -5.0910e-06
4:7226101 G T 0.473534 9.9061e-07
4:7228201 T C 0.214325 -2.3746e-05
4:7228443 A G 0.058712 -4.2628e-06
4:7229723 T C 0.062050 -2.0027e-05
4:7233372 G A 0.026267 3.2366e-08
4:7235944 A G 0.025550 3.6870e-06
4:7238157 G A 1.380784 5.9289e-06
4:7239621 C T 0.545226 3.6416e-06
4:7241772 C T 0.093084 5.0435e-06
4:7243631 T C 0.036766 -2.3534e-07
4:7247360 G A 0.130444 -1.7810e-06
4:7247650 G A 0.080494 -9.1926e-06
4:7253260 T C 0.270435 -6.8159e-06
4:7254395 G C 0.199801 -1.2793e-05
4:7255094 C T 1.698286 -7.4289e-06
4:7256988 G A 1.765949 1.0229e-05
4:7257160 T C 0.734477 -6.2189e-06
4:7259241 A G 1.118960 -6.8619e-07
4:7262933 G A 0.061812 4.8583e-05
4:7264344 G A 0.379954 2.2427e-05
4:7265619 A G 0.029293 5.3997e-06
4:7265945 C A 0.857309 1.4978e-06
4:7268023 C T 1.448369 -7.0271e-06
4:7270126 T G 1.160264 -2.6488e-05
4:7270332 A C 0.047740 1.3963e-05
4:7272188 C T 1.160696 3.9757e-06
4:7279707 T C 1.337099 -1.6422e-06
4:7282506 G A 0.506373 -6.6155e-06
4:7282957 T C 0.036456 -2.7263e-06
4:7283943 A C 0.028389 -3.5435e-06
4:7288703 A C 1.298729 5.8947e-06
4:7292664 C A 1.469947 8.7286e-06
4:7295154 A G 0.134048 1.4267e-05
4:7295439 T C 0.053160 -1.0202e-05
4:7300661 T C 1.479892 -3.0921e-06
4:7301288 C G 1.808954 -2.9923e-06
4:7304346 G A 0.582114 -1.2676e-05
4:7306300 G A 0.641730 5.4727e-06
4:7307727 G T 1.786121 -8.5929e-08
4:7308678 A G 0.098591 3.0628e-06
4:7312963 A G 0.613066 -2.4801e-06
4:7315187 G A 1.237083 -3.3920e-06
4:7319578 T C 0.037469 6.6041e-06
4:7322495 C T 0.591491 -6.2420e-06
4:7324802 G A 1.402729 5.5080e-06
4:7325454 A G 0.286880 1.2389e-05
4:7326083 G A 0.314745 -2.4336e-05
4:7327385 T C 0.104483 1.2318e-05
4:7330676 A G 0.267467 2.4197e-05
4:7330934 T C 0.549109 9.7550e-06
4:7331531 T C 0.080018 3.5929e-06
4:7331861 T C 0.077193 6.4907e-06
4:7335079 T C 0.297008 -1.1051e-05
4:7335111 T C 0.398170 1.4031e-05
4:7336772 A G 0.224273 1.7350e-05
4:7339164 G A 0.030983 -1.9477e-06
4:7339456 T C 0.935856 -9.2723e-06
4:7340213 T C 0.068241 -9.0590e-07
4:7342311 T G 0.276633 -7.6854e-06
4:7346844 C T 0.414666 -5.1772e-05
4:7351089 T G 0.097415 -6.5952e-05
4:7351293 A G 0.856473 -2.1387e-05
4:7353006 T C 0.032740 4.9964e-06
4:7353052 T C 1.062043 -1.1180e-05
4:7355683 T C 1.470733 2.7608e-06
4:7355727 G A 0.087127 -7.2427e-06
4:7359966 C T 0.117324 7.7307e-06
4:7361279 T G 1.156076 -2.4634e-06
4:7361324 T C 0.029691 1.1006e-05
4:7362647 T C 0.131862 5.6981e-06
4:7362737 G A 0.097792 5.0666e-06
4:7363007 G A 1.317431 -8.1053e-06
4:7363628 T G 0.342417 -1.0804e-05
4:7367258 C T 1.352412 -6.3862e-06
4:7367303 A G 0.027651 -1.0297e-05
4:7367892 T C 0.705786 -9.1516e-06
4:7368064 C T 0.111609 2.1101e-05
4:7369230 A C 0.351538 1.5925e-05
4:7370664 C T 0.065311 -1.2752e-05
4:7371403 T C 0.483281 -1.1072e-05
4:7372806 T C 0.835275 -1.4646e-05
4:7374433 T C 1.208902 -3.1759e-05
4:7374556 T C 0.165714 -3.2965e-06
4:7374834 A G 0.285028 -1.0436e-05
4:7379033 A G 1.362727 -2.4706e-05
4:7379505 A C 0.407833 2.5992e-05
4:7380720 C T 0.107346 -1.8976e-05
4:7380740 A C 0.120174 -9.7593e-06
4:7383704 T C 0.049682 -9.5438e-06
4:7384439 A G 1.567662 -1.2205e-05
4:7385065 A C 0.328246 -7.4909e-06
4:7385355 G C 1.647010 -8.5720e-06
4:7386023 T C 0.093757 1.1059e-06
4:7390329 T C 0.642804 -8.4540e-06
4:7391099 T C 0.277613 1.5406e-05
4:7391302 T C 0.027865 4.1383e-06
4:7392318 T C 0.126137 1.2854e-05
4:7393898 A G 0.623045 -1.1088e-05
4:7393980 A G 0.622137 -1.3141e-05
4:7394779 T G 0.560950 1.9911e-05
4:7395695 T C 0.617605 -9.9351e-06
4:7401208 T C 0.700142 -3.2170e-05
4:7401228 T C 0.099543 1.0914e-05
4:7401640 T C 0.158799 2.1303e-05
4:7402284 T C 0.375578 2.4160e-06
4:7406171 G T 1.362683 -7.0280e-06
4:7409795 C T 0.753486 -2.3912e-05
4:7412995 C T 0.108417 9.4817e-06
4:7414192 A G 0.340961 -2.1545e-05
4:7416162 T C 0.637406 3.9216e-05
4:7417423 G A 0.066813 1.1923e-05
4:7417632 G A 1.868189 1.9926e-05
4:7417880 C G 0.071794 3.0591e-06
4:7418017 G A 0.398837 4.9321e-05
4:7419924 A G 0.330252 1.9802e-05
4:7420472 T C 1.122268 -3.1584e-06
4:7420785 A G 1.688192 -2.3184e-05
4:7422453 G A 0.963816 7.1571e-06
4:7422604 A G 0.028654 -5.0139e-06
4:7423034 G T 1.453118 1.4325e-05
4:7424945 A C 0.999283 -1.3214e-05
4:7425080 A G 0.039156 -1.5051e-05
4:7426000 A G 0.224745 6.7551e-06
4:7427137 T C 0.032890 -9.0683e-06
4:7428628 A G 0.314297 9.9196e-06
4:7429462 G A 0.317139 1.4048e-05
4:7430890 T G 1.276042 -1.0622e-05
4:7433980 T C 0.044476 -2.0639e-05
4:7435058 T C 0.364730 -2.0594e-05
4:7435486 T G 0.256047 -2.1522e-05
4:7435721 T C 0.376129 -1.5325e-05
4:7435901 T C 0.058902 -5.5376e-06
4:7436486 A C 0.238736 1.0115e-06
4:7440206 G A 0.565027 -1.0911e-05
4:7441323 T C 1.663693 4.6445e-06
4:7441852 G T 0.401556 1.7551e-05
4:7445074 T G 0.031285 -7.2596e-06
4:7445880 C T 0.301697 -5.0840e-06
4:7447137 A G 0.309217 -3.2409e-06
4:7447406 C T 0.629351 1.7199e-06
4:7448557 G C 0.532371 -5.7122e-06
4:7449262 G C 1.157334 -9.5898e-06
4:7449820 A G 0.670754 -5.4108e-06
4:7454464 C T 1.956105 1.6435e-05
4:7459834 A C 0.680712 2.0372e-05
4:7460233 G A 1.788528 8.6941e-06
4:7461248 T G 0.073236 2.3095e-05
4:7461769 G A 0.833426 -1.4192e-05
4:7463803 C A 1.091295 -1.1131e-05
4:7464995 T G 0.363839 -8.9952e-06
4:7470327 G A 1.450279 9.7413e-06
4:7470358 G A 0.065657 -1.7040e-05
4:7472974 T C 0.157653 1.4312e-05
4:7473205 T C 0.367953 2.3986e-06
4:7480271 A G 0.681532 -1.1009e-05
4:7480843 C G 0.172408 -1.5677e-05
4:7481564 A C 0.302863 -2.6678e-05
4:7485926 T C 0.032040 -7.2379e-06
4:7486805 A G 0.123390 -1.0473e-05
4:7489756 T G 0.035634 2.5104e-05
4:7491167 C A 1.012311 -5.4073e-05
4:7494225 A C 0.038003 4.5085e-06
4:7494275 T C 0.032370 1.1946e-05
4:7494403 T C 0.041138 -9.9541e-06
4:7495484 A G 1.272387 1.5799e-05
4:7498246 A G 1.935441 2.0323e-05
4:7498493 T C 0.035504 -7.3821e-06
4:7504038 T C 0.041162 2.1677e-06
4:7504350 A C 0.551077 2.5335e-05
4:7506198 A G 0.169015 -1.3004e-05
4:7507353 G A 0.043480 4.9581e-06
4:7508446 A G 1.171858 1.6783e-05
4:7512587 G T 0.135078 -3.6613e-06
4:7514777 A G 0.758596 -1.4544e-05
4:7515705 T C 0.591916 -1.9671e-06
4:7517703 T G 0.055788 -1.2665e-05
4:7517916 A G 0.033821 -1.5450e-05
4:7518755 A G 0.037707 2.3227e-05
4:7519167 G A 0.205883 -2.3473e-05
4:7521146 T C 0.052918 2.0533e-05
4:7523364 C T 0.704708 -1.7378e-05
4:7525185 A G 0.035518 -1.0068e-05
4:7525666 A G 0.066025 -4.2412e-06
4:7526187 G C 1.054965 6.2550e-06
4:7528129 A C 0.105649 2.5626e-05
4:7530106 C T 0.985010 -2.6909e-06
4:7530561 G A 1.934047 -1.5694e-05
4:7533530 C T 0.038119 -2.0945e-06
4:7533895 C A 0.167961 1.6068e-05
4:7535568 T G 0.121635 -1.6402e-05
4:7536311 A G 0.445360 -2.1370e-05
4:7536777 T C 0.075143 6.1815e-06
4:7537063 A G 1.952746 -1.3732e-06
4:7537090 A G 0.023775 3.4062e-06
4:7537154 C G 0.305552 2.7488e-05
4:7537627 T C 0.511153 1.5520e-05
4:7537690 C T 0.058416 4.6611e-06
4:7538492 G C 1.844033 -3.9993e-05
4:7540278 A C 0.148922 3.2916e-06
4:7544177 T C 0.030408 -2.1389e-06
4:7544481 A G 1.896152 -2.1863e-05
4:7548723 G C 0.032156 -2.4047e-06
4:7549201 T C 0.044990 -1.1334e-05
4:7550540 G A 0.100720 1.7935e-06
4:7552451 G A 0.313062 -1.8072e-05
4:7556158 G A 0.075840 1.3420e-05
4:7558124 A G 0.023986 -5.0761e-06
4:7558781 A G 1.320630 -1.4492e-05
4:7559476 A G 0.055465 -1.4328e-05
4:7561611 A C 0.160822 2.6207e-07
4:7575790 C T 0.592011 -1.4964e-05
4:7577277 A G 0.567383 -1.6913e-05
4:7580245 G A 0.097653 -1.4503e-05
4:7581566 T C 0.026923 9.2951e-06
4:7590105 C G 0.237971 -7.6291e-06
4:7591625 T C 0.086131 -9.5283e-06
4:7592068 G T 0.550499 -1.8487e-05
4:7593685 C G 0.584586 -2.9961e-05
4:7594575 G A 0.096490 6.7536e-06
4:7599561 T C 0.094257 4.5521e-05
4:7601996 G A 0.080175 2.9282e-06
4:7606737 G A 0.022809 -1.5023e-05
4:7607924 C T 0.598328 2.0340e-05
4:7615377 G A 0.844683 2.8738e-05
4:7617586 A C 0.022854 -1.5772e-05
4:7620195 T C 0.439869 -2.7754e-05
4:7621163 T C 0.095314 3.1102e-05
4:7621490 G A 0.141215 4.1609e-05
4:7625288 C G 0.082286 -1.3410e-05
4:7625903 G C 0.650801 -1.2770e-05
4:7625907 A G 0.463794 -3.4643e-05
4:7626029 A G 0.035569 -2.3189e-06
4:7626136 C T 1.647500 -6.6901e-06
4:7626392 A G 0.279588 -9.1994e-08
4:7626768 A G 0.029850 9.4496e-06
4:7633845 T G 0.916443 3.9678e-06
4:7634509 A G 0.031323 -3.2202e-06
4:7634687 G A 1.411178 -1.6750e-06
4:7636240 T C 0.598263 -1.0731e-05
4:7637297 T C 1.146560 -1.0629e-05
4:7638169 T C 0.360181 5.4769e-06
4:7639795 T C 1.580227 -1.3506e-05
4:7644113 C T 0.079155 2.8183e-06
4:7645119 C T 0.248728 3.9176e-06
4:7645370 A G 1.865918 -2.8841e-06
4:7654022 A G 1.811096 -1.5917e-05
4:7655274 G A 0.066157 1.9197e-05
4:7655855 T C 1.450378 -1.1374e-05
4:7661649 G A 0.080984 5.3517e-06
4:7664125 T C 0.047101 2.6879e-05
4:7665501 G T 0.062985 -2.3424e-05
4:7665945 A G 1.593028 2.3477e-06
4:7666180 A C 0.037956 3.8803e-05
4:7666212 C T 0.047213 2.9361e-05
4:7667486 T C 1.376241 2.2670e-06
4:7668880 T C 0.107829 4.4827e-06
4:7669966 A G 0.103038 5.6799e-06
4:7670269 G C 0.452462 1.5913e-05
4:7670783 C T 0.114581 -2.5244e-05
4:7671155 G A 0.294159 1.7765e-05
4:7671673 C G 1.837886 3.4072e-06
4:7672174 C T 1.680067 -1.4150e-05
4:7674588 T C 0.088270 -1.5550e-05
4:7675324 G A 0.185641 -2.0647e-05
4:7677964 T C 0.076418 2.3382e-05
4:7679806 A G 1.315075 4.2029e-05
4:7682335 T C 0.088514 -1.9736e-05
4:7682485 A G 0.723030 5.8208e-05
4:7682587 G A 0.308170 2.1176e-05
4:7684544 T C 0.088899 -1.7979e-05
4:7685740 A G 0.452567 7.3425e-05
4:7686278 T C 0.048186 2.8512e-07
4:7687652 T G 0.656802 -1.1820e-05
4:7688914 A G 0.042420 -1.0516e-05
4:7689073 G T 1.903918 1.3666e-06
4:7689152 C A 1.275430 -2.0799e-05
4:7689225 C T 0.325098 -2.0205e-05
4:7689953 T C 0.081344 -6.2791e-06
4:7693469 A C 0.619016 -1.2033e-05
4:7695436 G A 0.075116 -9.4950e-06
4:7699389 T C 0.433773 5.4534e-06
4:7699703 G A 0.319621 -2.3736e-05
4:7702323 A G 0.139546 7.9899e-06
4:7702389 C T 1.300344 -1.1824e-05
4:7702864 C T 0.102001 -3.2801e-06
4:7705796 A G 0.221165 -1.3296e-05
4:7707391 C A 1.760510 -3.8857e-05
4:7709100 G A 1.241306 -1.1696e-05
4:7710204 T C 0.806054 1.9405e-05
4:7710640 A C 1.549275 -1.3314e-05
4:7711042 C T 1.878436 -1.9135e-05
4:7712161 G A 1.623167 -2.5592e-05
4:7713904 T C 0.023554 1.0284e-07
4:7714212 A G 1.282250 -4.9825e-06
4:7714490 C T 1.445275 -1.1149e-05
4:7714858 A G 0.252308 -1.7674e-05
4:7715796 T G 0.050440 -1.2085e-05
4:7716334 C T 0.454951 -2.0889e-05
4:7716910 T C 0.166819 -5.1161e-06
4:7716932 C T 1.887146 -1.8192e-05
4:7717797 A G 0.089154 1.7989e-05
4:7720077 T C 0.147325 -7.1356e-06
4:7720834 T C 0.997505 -3.4266e-06
4:7722458 A G 0.094240 -3.9057e-05
4:7722621 A G 0.072943 2.8758e-05
4:7727246 T C 0.396171 1.2127e-05
4:7727299 G A 1.014259 -1.2031e-05
4:7729045 G C 0.883964 1.3499e-05
4:7729132 G A 0.069125 -7.7659e-06
4:7733748 G A 0.239592 1.7515e-05
4:7734523 A G 0.983076 8.0385e-06
4:7737536 T C 0.031377 1.8744e-06
4:7738509 A G 0.026978 -9.6697e-06
4:7743547 A C 0.795433 -4.1393e-05
4:7744327 A C 0.060765 4.2704e-06
4:7746357 A G 1.548626 -1.7481e-05
4:7747638 T C 0.452496 -1.0224e-04
4:7750918 A G 0.473350 4.3110e-05
4:7751010 A G 0.264918 -2.1998e-05
4:7752580 A G 1.205846 1.4295e-05
4:7755379 C T 0.458061 6.0848e-06
4:7757420 C A 0.021949 2.8938e-06
4:7760243 A G 0.159258 -9.1288e-06
4:7760658 G A 0.024564 -9.7799e-06
4:7763761 G A 1.537291 3.1723e-06
4:7768698 G A 0.325815 9.9842e-06
4:7771596 G C 0.093332 1.5812e-05
4:7772268 C A 0.053979 8.4005e-06
4:7775398 A G 0.088263 1.2349e-06
4:7778663 T C 1.560648 1.4206e-06
4:7780582 T C 0.596434 -1.4840e-05
4:7783811 G A 0.254439 -5.2722e-06
4:7788681 G T 0.149041 -2.7192e-06
4:7792662 C T 0.207297 -6.4290e-06
4:7794001 C T 0.299589 1.3070e-05
4:7802227 C G 0.305389 6.7879e-06
4:7802418 T C 0.093376 2.5982e-05
4:7804225 C G 0.049161 3.9748e-06
4:7806333 T C 0.094644 -3.3011e-05
4:7810027 C A 0.324550 4.7660e-06
4:7810354 C T 0.266906 -1.0221e-05
4:7817661 C T 0.150908 2.5259e-05
4:7818257 C T 0.020457 2.1075e-05
4:7818811 A G 0.074140 -2.7864e-05
4:7821669 C T 0.055543 3.6843e-06
4:7822994 G A 0.301268 1.6700e-05
4:7826824 C T 0.438196 -3.9527e-05
4:7827326 C A 0.074109 6.3481e-05
4:7828245 T C 0.103511 1.3614e-05
4:7829708 C A 0.452975 1.7321e-05
4:7843068 G T 1.255027 2.5628e-06
4:7844081 C T 0.974991 -7.4766e-06
4:7844280 G A 0.198937 2.4569e-06
4:7847860 A G 0.101974 -3.2713e-05
4:7851239 T C 0.081728 1.2069e-05
4:7853160 A G 1.001816 -3.1335e-05
4:7855500 C T 0.074698 -1.2801e-05
4:7860301 G A 0.132522 -2.0712e-05
4:7863618 G A 1.607728 -3.3877e-05
4:7863724 A G 0.060061 7.3038e-07
4:7864457 C T 0.871480 -1.5269e-05
4:7864661 C T 0.525245 1.3989e-05
4:7868550 A G 0.042821 -1.7658e-05
4:7882362 A G 0.630137 1.7317e-05
4:7886681 A C 0.047349 -1.9346e-05
4:7888922 C G 0.073885 3.8562e-06
4:7894887 A G 0.324013 1.9121e-05
4:7899043 A G 0.035640 -2.7904e-06
4:7900972 T C 0.055166 -5.2548e-05
4:7911771 C A 0.772678 -1.1238e-07
4:7912948 G A 0.066157 -1.1611e-05
4:7931682 C A 0.807879 -1.3422e-05
4:7932833 T G 0.201834 1.3769e-06
4:7939970 G A 0.681392 5.5639e-06
4:7942862 T C 0.665117 -5.7580e-07
4:7947975 C T 0.298940 -4.9873e-06
4:7950764 C T 1.698800 -2.3356e-05
4:7955596 G A 0.165211 9.9155e-06
4:7957965 C G 0.616830 -4.1773e-06
4:7959029 A G 0.402638 -1.2100e-06
4:7965065 T C 0.847936 -1.5965e-05
4:7967287 G A 0.068163 1.1099e-05
4:7967683 T C 0.159639 -1.8125e-05
4:7967824 C T 0.034549 2.6625e-05
4:7970103 T C 0.311801 1.2197e-05
4:7972630 A G 0.079886 -1.0413e-05
4:7980637 A G 0.200185 -5.5034e-06
4:7981238 C T 1.286513 2.0780e-05
4:7983008 C T 0.035834 2.8856e-06
4:7983545 T C 0.190914 -1.0373e-05
4:7985757 A C 0.295241 1.0981e-05
4:7985830 T C 0.177726 4.4806e-05
4:7991669 A G 0.037534 9.9047e-06
4:8004834 T G 0.210976 2.6249e-05
4:8006194 T C 0.094620 -3.0638e-05
4:8006928 T C 0.610472 -9.5921e-06
4:8007261 A G 0.086240 -6.8214e-06
4:8007648 G A 0.062550 -9.6070e-06
4:8009737 T C 0.071780 -1.8549e-05
4:8010035 T C 0.025274 -1.0925e-05
4:8010112 T C 1.566689 1.7665e-05
4:8012322 A G 0.670336 2.3575e-05
4:8020875 T C 0.372053 1.3294e-05
4:8021478 C T 0.723006 1.2969e-05
4:8023484 A G 0.344456 7.9506e-06
4:8024084 G A 0.067990 -2.4729e-05
4:8028397 T C 0.654184 2.0818e-05
4:8031471 G A 1.489092 8.2099e-05
4:8037316 T G 0.620189 1.1274e-05
4:8041209 G A 0.318676 -6.1657e-06
4:8045064 T C 0.546708 2.9463e-05
4:8049312 G A 0.165694 -1.8400e-05
4:8050343 A G 0.541605 -1.7071e-05
4:8056744 T C 0.330395 3.1949e-06
4:8062202 A G 1.275369 -7.1379e-06
4:8062689 C T 1.663955 -4.5714e-07
4:8063568 C T 0.526789 -1.0815e-05
4:8069400 A G 0.309044 2.3641e-05
4:8069714 T C 0.339642 4.3364e-06
4:8070793 G T 0.251097 1.0479e-05
4:8072684 G A 0.909364 3.0306e-05
4:8075454 T G 0.058542 2.7285e-06
4:8076952 A G 0.028246 1.5784e-05
4:8080028 A G 0.949587 -6.8275e-06
4:8083311 A G 0.118589 4.1014e-08
4:8083563 T C 0.436163 -2.2726e-05
4:8084166 T C 0.049770 2.1204e-05
4:8089598 T C 0.633815 -1.2491e-05
4:8090384 T C 0.048366 2.2387e-05
4:8090697 A G 0.046445 7.8596e-06
4:8091489 C G 0.055193 -1.4841e-05
4:8095419 T C 0.582498 7.1518e-06
4:8097469 A G 0.572860 2.7025e-06
4:8103323 T C 0.986166 -3.9793e-05
4:8105010 C T 0.682800 -1.9415e-06
4:8106661 G T 0.080086 -2.4106e-05
4:8106881 C T 0.880248 -2.1094e-05
4:8108027 C T 1.574771 -1.4155e-05
4:8108315 T C 0.135102 1.4689e-05
4:8108767 T C 0.087341 -7.7291e-06
4:8111117 A C 1.656247 1.5017e-05
4:8111169 T G 0.075071 3.4139e-05
4:8112106 T G 0.531222 -8.4922e-06
4:8113890 C T 1.089997 5.6961e-06
4:8116202 G A 1.518884 -1.6453e-05
4:8117632 G T 0.066875 1.5872e-05
4:8118328 T C 0.795538 -5.9526e-06
4:8118561 T C 1.339856 7.3763e-06
4:8120666 A G 1.255816 -1.3014e-05
4:8121505 A G 0.393370 -2.0308e-05
4:8122496 G T 0.864225 2.3637e-05
4:8122520 A G 0.033849 -2.1374e-05
4:8122628 T C 0.052908 -1.3184e-05
4:8125788 T C 1.045874 -7.0182e-06
4:8126325 C T 0.069401 4.8534e-06
4:8127172 T C 0.054771 9.8936e-06
4:8127373 T C 0.083391 1.5126e-05
4:8127536 A G 0.064430 2.4636e-07
4:8127746 A G 0.067048 -3.7181e-06
4:8128224 A G 0.335280 -9.2276e-06
4:8128313 T C 0.037157 -1.9195e-05
4:8129655 C A 0.098880 -1.9697e-06
4:8130116 T C 0.331269 -3.6799e-05
4:8135719 T G 0.198485 1.4446e-05
4:8136346 C G 0.042528 -1.0705e-05
4:8136734 T C 0.123043 -9.7472e-06
4:8139771 A G 0.184406 2.4019e-05
4:8148159 G A 1.130244 5.4299e-06
4:8149114 T C 0.129598 2.3100e-05
4:8149470 A G 0.141188 -3.6018e-05
4:8152235 T G 0.079546 6.6873e-06
4:8152994 T C 0.060218 -2.3649e-05
4:8154534 C T 0.322664 -1.2470e-06
4:8155070 T C 0.050844 -9.6186e-06
4:8158046 A G 0.022561 -4.8204e-06
4:8158352 G A 0.936284 3.3273e-05
4:8169011 A G 0.329178 3.8244e-05
4:8171401 T C 0.815855 -3.8212e-05
4:8172981 T C 0.033118 1.6954e-06
4:8173975 T G 0.030581 3.2310e-06
4:8176839 G A 0.201558 9.9228e-06
4:8177935 C T 0.375225 7.7205e-06
4:8177970 T C 0.034144 -1.1858e-05
4:8183846 A G 0.124950 -3.4843e-05
4:8187442 T G 1.311023 -3.7422e-05
4:8191363 A C 0.065719 -1.3711e-05
4:8195196 A G 0.042590 1.5635e-05
4:8197927 A C 0.258206 1.4699e-05
4:8201213 C T 0.119871 1.7395e-05
4:8204854 A G 0.416125 1.8050e-05
4:8207083 G A 1.023285 -1.7007e-05
4:8207810 T C 0.738758 -2.8064e-05
4:8209798 T C 1.764419 2.3134e-05
4:8209913 T A 0.022816 8.7435e-06
4:8211624 T C 1.782065 2.3846e-05
4:8213310 T C 1.814370 -2.5471e-06
4:8214173 T C 0.707799 -7.9439e-06
4:8215225 T C 1.448165 -8.4845e-06
4:8216391 T C 1.173850 3.7536e-05
4:8218219 A G 0.717788 1.2080e-05
4:8220029 A G 0.070611 -2.8084e-06
4:8220424 T C 0.494997 1.9710e-05
4:8222157 C T 0.504959 2.4334e-05
4:8227825 G T 0.039135 -9.6669e-06
4:8229713 G A 1.503062 -8.9581e-06
4:8229774 T C 1.508675 -5.5651e-06
4:8230053 T C 0.020725 -7.4860e-06
4:8230456 G T 1.321317 -5.2398e-06
4:8230893 T C 0.616279 -1.0132e-05
4:8232966 G A 0.806598 -1.8015e-06
4:8233345 A G 0.189353 -7.4437e-07
4:8233750 G A 0.020334 -2.5653e-06
4:8234562 G A 0.037677 1.9999e-05
4:8236448 A C 0.040040 1.0624e-05
4:8242499 A G 0.108675 -2.7482e-05
4:8246502 C A 1.395899 -1.0468e-05
4:8246647 T C 0.035413 -2.2309e-05
4:8248914 T C 0.072831 1.0295e-05
4:8252789 A C 0.048158 -6.2191e-06
4:8254784 T C 1.089857 -1.9119e-05
4:8255423 C T 0.037242 8.1050e-06
4:8260752 T C 0.465806 -7.3938e-06
4:8268548 T C 0.059256 -1.2653e-05
4:8268666 A G 0.093118 1.0597e-05
4:8270628 A G 0.083775 1.0501e-05
4:8274334 C T 0.036701 -6.6586e-06
4:8276349 T C 0.555636 -4.8491e-06
4:8276491 T C 0.027073 2.7088e-06
4:8278125 A G 0.817593 2.7263e-05
4:8285906 A G 0.031741 -1.1768e-05
4:8286122 A G 0.031139 -8.6573e-06
4:8293193 A G 0.020001 -3.3927e-06
4:8293443 C T 0.147127 -1.7909e-05
4:8294196 T C 0.435255 -2.0990e-05
4:8301346 G A 1.104259 -3.2903e-05
4:8307293 T C 0.049855 -1.3821e-05
4:8307480 T C 0.086542 6.2827e-06
4:8307504 A G 0.559764 1.2641e-05
4:8311231 A G 1.425651 -1.5046e-05
4:8313040 C T 1.661085 -1.2033e-05
4:8315938 A G 1.872816 1.0682e-05
4:8316529 A C 1.611543 1.6922e-06
4:8318010 C T 0.267314 1.9506e-05
4:8320126 G A 0.768112 -3.8985e-05
4:8321709 G A 0.897186 1.4089e-05
4:8323658 A G 1.779773 -3.2625e-05
4:8326862 T G 0.563279 4.3866e-06
4:8329876 T C 0.090656 -2.9977e-06
4:8332861 T C 0.438733 4.3553e-06
4:8334382 A G 0.627257 1.1387e-05
4:8334681 T C 0.041247 5.7178e-06
4:8336091 A G 0.803925 -1.8555e-05
4:8347341 C T 0.214899 1.4036e-06
4:8348536 A C 0.148831 8.4137e-06
4:8355890 A G 0.560604 7.7219e-06
4:8357736 C A 0.441025 -1.2807e-05
4:8359248 A G 0.078889 1.2955e-05
4:8365832 A G 0.482948 3.5574e-06
4:8367082 T C 0.437860 -1.2699e-05
4:8367799 A C 1.133314 -2.6493e-05
4:8371554 C T 0.302346 1.1109e-05
4:8373088 C T 1.247820 1.2264e-05
4:8374858 T C 0.087851 2.1271e-05
4:8377323 A C 0.370122 7.3789e-06
4:8378332 C G 1.245287 1.3048e-05
4:8379276 C T 0.077921 -2.2365e-05
4:8379981 C T 0.022299 1.7227e-06
4:8381168 T C 0.036898 -6.5407e-06
4:8386720 A G 0.193164 -1.4383e-05
4:8387509 C A 0.073525 2.6285e-05
4:8390948 T C 0.072603 2.2061e-05
4:8392835 T C 0.062217 2.0547e-05
4:8394374 C T 0.038143 -2.1768e-06
4:8404700 G C 1.315626 1.7153e-05
4:8407596 C T 0.043426 -1.0782e-05
4:8407909 G A 0.085288 1.2191e-05
4:8424231 T C 0.044296 2.6532e-05
4:8444247 T C 0.173085 -4.2522e-06
4:8454639 G A 1.323463 1.4331e-05
4:8457115 T C 0.094121 3.3027e-06
4:8464536 T C 0.104636 -1.2487e-05
4:8465721 G A 0.033315 1.6907e-05
4:8479754 G A 1.022990 5.0770e-06
4:8499519 G A 0.244410 -1.4147e-06
4:8503359 G A 1.415064 2.7644e-05
4:8512170 T C 0.052034 1.8838e-05
4:8512250 C G 0.950342 1.5669e-05
4:8517810 G T 0.072185 1.2427e-05
4:8518446 G A 0.698980 2.3183e-05
4:8520270 A C 0.072369 3.9578e-06
4:8525162 A G 0.837665 -1.8816e-05
4:8527188 T C 0.025043 -5.7543e-06
4:8528028 A G 0.077740 -2.4555e-05
4:8535713 A G 0.653881 -8.4214e-06
4:8538461 A G 0.040227 3.8723e-06
4:8542066 A G 0.274362 3.6246e-05
4:8544100 T C 0.037908 1.9067e-05
4:8547002 A G 0.139151 2.7411e-05
4:8547874 C T 0.106979 1.7754e-05
4:8547967 T C 0.117382 4.6614e-07
4:8548332 G A 0.711042 -1.5524e-05
4:8550719 A C 0.151513 -1.4482e-05
4:8554373 T C 0.793400 2.7005e-06
4:8554562 G C 0.128228 2.6653e-05
4:8557853 A G 0.055655 -2.4102e-05
4:8559164 G C 0.036776 -1.7854e-05
4:8560561 A G 0.098231 9.3381e-06
4:8561119 T C 0.057991 6.2866e-06
4:8562107 C T 0.821044 2.2923e-06
4:8566758 C T 0.789272 2.2974e-05
4:8569136 G A 0.890461 2.5044e-05
4:8574412 G A 0.065725 2.8967e-05
4:8574490 C T 0.922375 1.2297e-05
4:8574650 A G 0.026022 -2.3753e-05
4:8579758 T C 0.362054 6.9122e-06
4:8580087 G C 0.126218 2.7197e-05
4:8580789 C A 1.050912 9.6809e-06
4:8582206 G C 0.810827 4.4901e-07
4:8582856 G T 0.709013 1.7241e-05
4:8584448 C T 0.953813 1.8974e-05
4:8585197 G A 0.248187 8.7628e-06
4:8585517 T C 0.031581 -7.4563e-06
4:8585665 A G 0.034678 -2.4188e-05
4:8585989 C T 0.144013 -6.3630e-06
4:8586660 C T 0.128646 1.1864e-05
4:8586927 A C 0.685479 8.6666e-06
4:8587987 T C 0.263551 -4.0362e-07
4:8589023 A G 0.224738 -1.1810e-06
4:8589416 C A 0.270055 4.7961e-06
4:8590242 G A 0.049121 7.5620e-06
4:8591787 T C 0.077026 -1.1299e-05
4:8592228 G A 0.667650 1.6379e-05
4:8594574 C T 1.396273 -1.2726e-05
4:8594616 C G 0.406881 1.8532e-05
4:8601298 A G 0.643889 3.7720e-06
4:8603895 C T 1.015629 -2.9414e-05
4:8605157 G C 0.033859 -1.4502e-05
4:8606080 G A 0.189951 -1.2576e-05
4:8606167 G A 0.052983 -5.3429e-07
4:8611686 G A 0.506393 1.8484e-05
4:8612417 C A 0.045507 -4.1301e-07
4:8612691 A G 0.871385 -2.1392e-05
4:8614190 A G 0.050351 1.3945e-05
4:8614366 T C 0.071138 1.0883e-05
4:8615939 G A 0.578167 -2.1550e-07
4:8616748 A G 0.051956 4.1108e-06
4:8620683 C T 0.103922 -7.7122e-06
4:8638990 G T 0.036045 -1.4958e-05
4:8640970 A G 0.076370 6.6260e-06
4:8644450 T C 0.043310 7.4734e-07
4:8644746 T G 1.447576 -3.2634e-05
4:8645076 T C 0.195986 3.6273e-05
4:8645334 A G 1.371060 -6.2984e-06
4:8645820 G A 1.815522 -4.0125e-06
4:8647476 C T 0.198006 3.0283e-05
4:8648305 C A 0.082480 -1.0724e-05
4:8648453 T C 0.027634 5.4341e-06
4:8649568 G A 0.079658 3.6176e-06
4:8649855 C T 0.059755 -1.3920e-05
4:8650824 T C 1.224497 6.8896e-07
4:8655375 C T 1.685425 -2.3799e-06
4:8656257 G A 0.084095 -1.4478e-05
4:8656959 C A 0.145611 4.7293e-06
4:8659464 A G 0.033471 4.8102e-06
4:8670014 G A 0.055434 1.4684e-05
4:8670970 G A 0.262786 -1.3147e-05
4:8675988 G C 1.921090 -5.9695e-06
4:8676596 A C 0.020576 4.4336e-06
4:8678364 G A 1.961018 2.9073e-08
4:8685014 G T 0.077285 6.0845e-06
4:8692633 T C 0.033016 -5.0879e-06
4:8698957 T C 0.075347 -2.6771e-06
4:8700591 A G 0.062040 -3.9435e-05
4:8702031 T C 0.054336 1.7365e-05
4:8703166 T C 0.022310 2.8157e-06
4:8703654 A G 1.808294 1.1513e-05
4:8712928 T C 0.024156 -3.0710e-06
4:8714689 C T 1.966940 -7.6945e-06
4:8724472 A G 0.116767 8.9469e-07
4:8726725 A G 0.136652 1.1458e-05
4:8727807 A G 0.087583 4.0820e-06
4:8728783 A G 1.559879 8.3192e-06
4:8729471 C T 1.885511 9.3400e-06
4:8732423 A G 0.040465 -9.6176e-06
4:9370897 T C 0.449174 -6.4834e-06
4:9371224 A G 1.380297 -1.6013e-05
4:9371376 T C 0.190329 -1.3552e-05
4:9386267 A G 0.023993 3.5316e-06
4:9386295 A C 0.147987 -1.9563e-06
4:9391217 T C 0.033910 -2.8148e-06
4:9395312 C T 1.829516 -3.2119e-05
4:9401851 T G 0.057012 -2.7533e-06
4:9402395 A G 0.365008 -1.0772e-05
4:9402618 T C 0.083262 -5.9645e-07
4:9403622 A C 0.026260 9.3876e-06
4:9419322 A G 0.231752 -6.7473e-06
4:9431441 G A 0.260855 -2.5529e-07
4:9435745 T C 0.250645 -1.1210e-05
4:9440568 T C 0.053493 -1.6769e-05
4:9443894 T C 1.279962 -7.7584e-06
4:9445551 T G 0.233585 -4.4963e-06
4:9452936 G A 1.572129 -1.9415e-05
4:9495924 T C 0.265822 -1.3699e-06
4:9496699 T G 0.143469 -2.4277e-06
4:9509791 C T 1.910047 -2.5317e-06
4:9511324 A G 0.045717 6.9213e-06
4:9518791 C G 1.643695 -4.9542e-07
4:9528266 G C 0.044738 -1.3800e-06
4:9532279 A G 0.114258 1.7532e-06
4:9558355 C G 0.081980 -1.4620e-05
4:9565337 G T 1.929474 8.6261e-06
4:9574572 A G 1.312756 1.3414e-07
4:9588339 A G 0.111218 -1.7491e-05
4:9589334 A C 0.074205 3.3608e-06
4:9590700 T G 1.650468 -1.1906e-05
4:9599609 A G 0.118674 -6.4324e-06
4:9612877 T C 1.966039 4.6857e-06
4:9634451 C T 1.926792 2.2670e-06
4:9635408 C T 0.261589 9.6555e-06
4:9637886 A G 1.266502 -2.8144e-06
4:9663694 A G 0.033311 -1.7708e-06
4:9671025 T C 0.264996 2.6681e-05
4:9684785 G A 0.070791 -1.5247e-06
4:9687410 C T 1.892640 4.5573e-06
4:9688014 C T 1.638310 1.2001e-06
4:9693253 C T 1.928862 7.2630e-06
4:9694662 C T 1.374620 -1.5156e-05
4:9717975 T C 1.147039 -6.8881e-06
4:9721066 G A 1.917847 3.3264e-06
4:9724519 T C 0.066300 -1.6924e-05
4:9731215 A G 1.327233 1.2496e-05
4:9732138 T C 0.072406 -8.5634e-06
4:9735093 G A 1.917911 1.4634e-06
4:9741681 G T 1.918323 3.8899e-06
4:9748401 A G 0.063770 -1.2533e-05
4:9760753 A G 1.926945 2.2363e-06
4:9765123 A G 0.027270 3.1297e-06
4:9766888 T C 0.369534 5.3664e-06
4:9774354 G A 0.269181 -2.4938e-05
4:9777590 A G 1.286340 9.5379e-06
4:9777971 A G 0.082405 -1.0823e-05
4:9787290 T C 0.037894 -8.0933e-06
4:9787836 A G 0.064573 2.5517e-06
4:9790428 G A 0.031452 2.6675e-05
4:9790712 C T 1.926533 -2.3931e-06
4:9801360 G A 0.032924 2.4083e-07
4:9802272 T C 1.280727 1.1736e-05
4:9805562 A T 0.034767 6.1837e-06
4:9807632 G T 0.057879 -8.9550e-06
4:9809859 G A 0.375079 -1.2965e-06
4:9810714 G A 0.052143 -8.4939e-06
4:9815440 T C 0.064549 -7.9005e-06
4:9817290 A G 0.044470 4.3078e-06
4:9828502 T C 0.180945 7.1768e-06
4:9835352 C T 0.033016 1.1621e-05
4:9838335 T G 0.213859 -4.7267e-07
4:9844767 T C 0.034954 1.2583e-05
4:9849528 T C 0.430904 1.5181e-06
4:9849864 T C 0.035882 1.6291e-05
4:9852516 G A 0.066671 7.9098e-07
4:9862300 A G 1.930773 -1.2471e-05
4:9872456 C G 0.134432 -3.6578e-05
4:9872581 T C 0.036670 5.6223e-06
4:9881158 A C 1.264574 -3.7967e-06
4:9883801 G A 1.874370 -1.9581e-05
4:9894371 T C 0.079580 1.2974e-05
4:9895070 C T 0.497350 -3.7821e-07
4:9897885 A G 0.556136 6.4272e-06
4:9909850 G T 0.309132 8.7383e-06
4:9909923 A G 1.063169 -1.2224e-05
4:9916133 G A 0.040682 -9.5248e-06
4:9917484 G C 0.044361 -2.4847e-05
4:9918133 A G 0.042535 1.4330e-05
4:9921931 C T 1.289107 -1.1919e-05
4:9922130 T C 0.382368 -5.8256e-06
4:9922170 G C 0.054785 -3.0756e-06
4:9923004 T G 1.522723 4.7713e-06
4:9926967 G T 0.532361 -3.2779e-06
4:9928314 T C 0.042151 -1.4492e-05
4:9932882 T C 0.087345 -1.8475e-05
4:9935910 G A 0.498703 -1.1084e-05
4:9946163 C T 0.441134 8.5004e-07
4:9946337 T C 0.048689 5.5108e-06
4:9956079 T C 0.377917 6.2394e-06
4:9959267 G A 0.125542 -4.1622e-06
4:9966380 G A 0.432175 2.4573e-08
4:9967843 A G 0.849993 -1.3338e-06
4:9978142 A G 1.052286 -5.2665e-06
4:9992862 T C 0.100587 8.9889e-06
4:9995182 C G 1.514825 -6.2980e-07
4:10000356 A G 0.033468 8.9020e-06
4:10005555 T A 0.535839 2.0526e-06
4:10008964 T C 0.053714 2.4656e-06
4:10010520 T G 0.716302 -5.9357e-06
4:10028077 A G 0.559584 7.9998e-06
4:10042686 A G 0.026678 1.6030e-06
4:10049995 A G 0.038024 2.2114e-05
4:10050141 T C 1.653174 -4.9487e-07
4:10056376 C T 1.577579 -1.6396e-06
4:10061147 T C 0.062448 -9.7855e-07
4:10062326 A G 1.584375 5.2373e-06
4:10065873 A G 0.572551 2.7684e-05
4:10068680 C G 0.125015 3.1425e-06
4:10094042 A G 0.118382 -1.5199e-05
4:10096020 T C 0.840457 9.4456e-06
4:10104670 G A 0.956428 4.4673e-06
4:10120609 C T 1.231820 2.7157e-05
4:10123215 T C 0.147661 -5.0805e-06
4:10125335 T G 1.402825 2.9842e-05
4:10135421 C T 0.798503 -4.7187e-05
4:10135661 C T 0.062611 -2.4440e-05
4:10139936 A G 0.042154 -1.3418e-05
4:10145794 A G 0.885630 2.5798e-05
4:10148122 A C 0.036830 -1.7380e-05
4:10149784 G C 0.396219 -1.0203e-06
4:10152302 A G 0.033947 2.4675e-06
4:10153471 C T 0.102372 -1.1804e-05
4:10169545 A C 0.139617 -1.6657e-05
4:10173019 G A 1.200046 -1.3778e-05
4:10176594 C T 0.038068 -1.1328e-05
4:10176686 C T 0.185389 -2.7164e-06
4:10182836 C A 0.026685 -8.5162e-07
4:10203462 T G 0.085733 -1.2748e-05
4:10204421 T G 0.022582 -3.6780e-06
4:10206530 G T 0.111280 5.7148e-06
4:10209873 T C 0.038248 -1.9849e-05
4:10235622 C G 0.898158 -1.9805e-05
4:10240806 A G 0.031394 1.9905e-05
4:10241991 T G 1.978897 4.0273e-06
4:10250547 C T 0.075891 2.4570e-06
4:10260765 A G 0.036365 -1.2169e-05
4:10266967 T C 1.875515 2.5151e-06
4:10269778 T C 0.023248 -4.5745e-06
4:10272013 T C 0.133025 -4.4041e-06
4:10291550 A G 0.065861 5.0031e-07
4:10293246 T G 0.155416 5.4692e-06
4:10296114 T C 1.333169 -2.8340e-05
4:10302359 A G 0.137370 -9.9310e-06
4:10304641 A C 0.228947 7.1545e-06
4:10304726 G A 0.422170 1.9008e-06
4:10305155 A G 0.021517 1.8562e-05
4:10311887 G A 1.864599 -1.4286e-05
4:10316350 G A 0.032428 1.7942e-05
4:10322400 G A 0.042042 8.7700e-06
4:10324160 A G 0.971204 -2.5556e-06
4:10328335 G A 0.049848 -2.4830e-05
4:10331294 G T 0.430482 -1.5172e-06
4:10331887 G C 0.036548 6.1660e-06
4:10335496 T C 0.066885 1.0606e-06
4:10335524 T C 1.889349 -4.8469e-06
4:10336032 G A 0.022126 6.4197e-06
4:10337742 T C 0.031064 8.9972e-06
4:10341347 T C 0.036582 2.0289e-05
4:10350765 C T 0.281859 3.0069e-05
4:10353628 C T 0.105527 -9.3998e-06
4:10360091 T G 0.158163 3.4977e-06
4:10362701 T G 0.041002 7.5767e-06
4:10365700 G A 0.041522 8.0878e-06
4:10369301 T C 0.047649 7.6250e-06
4:10370537 T C 0.107322 5.9981e-06
4:10382500 C T 0.067582 -1.0161e-05
4:10387559 A C 0.883651 -2.1067e-05
4:10387698 C T 0.027630 -1.4575e-05
4:10388313 G A 1.855389 -1.7586e-05
4:10407572 T G 0.425845 -9.4637e-06
4:10431132 G C 0.071474 1.3173e-06
4:10439114 G C 0.055091 1.1404e-05
4:10440811 T C 0.061958 8.9250e-06
4:10443384 G T 0.788653 1.5412e-06
4:10444106 G A 0.035426 -1.4226e-06
4:10445207 C T 0.071923 1.2770e-05
4:10447168 G C 0.533483 1.3361e-05
4:10447194 G T 0.042634 -9.3191e-06
4:10447640 G A 0.209269 -6.8736e-06
4:10447907 T C 0.055118 -1.7460e-05
4:10452986 C G 1.021494 -9.2893e-06
4:10456156 C A 0.268110 -1.4796e-05
4:10456414 A G 0.121329 -2.4409e-05
4:10462505 G A 0.021327 -3.1822e-06
4:10473180 C T 0.021201 -1.7415e-05
4:10475112 A G 0.395743 -3.4090e-06
4:10475280 C A 0.667045 -1.4231e-05
4:10482748 A C 0.044623 -1.3028e-06
4:10493961 T C 0.147185 1.4649e-05
4:10498830 A G 0.872207 3.0044e-06
4:10499344 C T 0.561593 4.8569e-06
4:10501373 A G 0.361816 -6.7344e-06
4:10504484 C A 0.087086 -1.1815e-05
4:10508404 A C 0.817280 9.0211e-06
4:10510881 T G 1.235934 -1.3161e-06
4:10514681 T C 1.369194 -7.5592e-06
4:10515142 T C 0.036042 4.3729e-06
4:10524671 A G 0.893739 1.2809e-05
4:10529151 T C 0.020705 -8.9348e-06
4:10531693 T C 0.025713 7.8965e-06
4:10531997 A G 0.089422 9.9063e-06
4:10532634 A G 1.459602 -2.0210e-05
4:10533535 G A 0.084101 -3.3384e-06
4:10540478 A G 0.047417 1.3870e-05
4:10540862 A G 0.087535 1.8923e-05
4:10544125 G A 0.041549 2.5462e-05
4:10545853 A G 1.586167 7.8705e-06
4:10549891 G A 0.118875 -5.4447e-05
4:10553282 G A 0.115264 -6.1981e-06
4:10575259 A G 0.113629 -1.7682e-05
4:10583154 G A 0.253715 1.4050e-05
4:10586571 A G 0.120446 3.4210e-06
4:10590016 A G 0.035715 6.8481e-06
4:10596959 T C 1.952831 1.0100e-05
4:10597009 C G 0.069159 2.8502e-05
4:10603924 T G 0.022935 3.2902e-06
4:10611109 T G 0.054795 -1.7602e-05
4:10611515 C T 0.331914 4.1846e-06
4:10613798 T C 0.119494 -2.8075e-06
4:10618030 A G 1.564095 -1.3091e-05
4:10638254 A G 0.392166 3.1145e-06
4:10641202 A C 0.126048 -7.9124e-06
4:10646731 G A 0.054758 4.7177e-06
4:10648278 C A 0.271316 -3.0407e-06
4:10660581 G A 0.041060 2.6933e-06
4:10662329 C T 0.651263 -7.2886e-06
4:10665321 G A 0.030714 3.7387e-05
4:10666272 T C 1.029286 -2.1983e-05
4:10671323 C G 0.343613 -4.8861e-06
4:10683051 A G 0.030690 2.6174e-06
4:10685033 A G 0.273325 -1.6822e-05
4:10688084 C A 1.038421 -1.8458e-05
4:10689292 A C 0.921903 -1.6078e-05
4:10690043 T C 0.972883 -8.0114e-06
4:10690720 A G 0.690766 -4.3476e-06
4:10690918 G C 0.778202 -1.1747e-05
4:10693849 C T 0.148994 -2.0355e-05
4:10699127 T G 0.266648 -2.7812e-06
4:10702098 A G 0.069914 2.3284e-05
4:10703215 A G 0.072875 1.6266e-05
4:10710493 G A 0.134946 -4.3436e-06
4:10714255 A G 0.066603 1.1984e-05
4:10717594 T A 0.080749 -8.2031e-06
4:10718223 T G 0.129856 1.4155e-05
4:10718846 G A 0.943410 -3.9967e-05
4:10722080 G T 0.105184 -1.7472e-05
4:10723466 A G 0.598736 2.9660e-05
4:10727528 A G 0.820030 -3.4399e-05
4:10735188 A G 0.208681 -1.2958e-05
4:10735592 A G 0.497251 1.1981e-05
4:10735907 G C 0.550945 -3.1292e-05
4:10736066 G A 0.082690 -4.1419e-06
4:10736981 T G 0.076839 2.2149e-05
4:10745417 G A 0.447128 -1.2307e-06
4:10760422 T C 0.049947 8.8990e-06
4:10760911 C T 0.233153 9.9216e-06
4:10761455 A G 0.071121 -1.5219e-05
4:10764602 T C 0.034576 1.7662e-05
4:10783177 C A 0.208637 -1.2984e-05
4:10784440 G A 0.102362 2.1817e-05
4:10788015 C T 0.025159 1.0575e-05
4:10794713 T C 0.071478 -1.1791e-05
4:10801026 G A 0.237682 1.0779e-05
4:10801705 T C 0.101515 1.6585e-06
4:10802915 C T 0.092876 4.1993e-06
4:10808305 A C 0.026158 8.4016e-06
4:10809272 A C 0.087970 -1.0046e-05
4:10809632 G A 0.025359 1.3700e-05
4:10818107 C A 0.474034 1.5306e-05
4:10832291 C T 1.045887 -3.0684e-06
4:10835207 T C 0.057447 3.5668e-05
4:10856611 T C 0.034546 -6.0494e-06
4:10864456 C G 0.027641 1.2873e-05
4:10870708 A G 0.895432 -1.1792e-06
4:10873401 A G 1.495762 -5.0702e-05
4:10875944 A G 0.108485 9.9739e-06
4:10879033 C T 1.974569 -7.3677e-06
4:10881838 A G 0.047577 -5.0710e-06
4:10882847 G A 0.121788 1.7788e-05
4:10889389 A G 0.086335 3.9974e-06
4:10894952 A G 0.022041 9.1941e-06
4:10900102 T C 0.251658 -9.6641e-06
4:10902887 T G 0.296451 2.5577e-05
4:10908621 C T 0.280893 -8.6138e-06
4:10910291 T G 0.980356 3.1784e-05
4:10915507 G A 0.078624 -1.5625e-06
4:10919894 A G 0.026213 -1.7516e-06
4:10929768 C T 1.347550 -2.3590e-05
4:10931705 G A 0.427419 1.4740e-05
4:10932041 C T 0.303108 -2.5638e-05
4:10935123 G C 0.064899 1.8071e-07
4:10936389 C T 0.032526 2.1427e-05
4:10936516 G A 0.065974 -1.7659e-06
4:10944487 A G 0.262266 1.5131e-05
4:10948467 G A 0.638160 1.7352e-05
4:10948912 C T 1.558812 3.7725e-06
4:10953205 A G 1.123811 -2.5822e-06
4:10956511 G C 0.182091 -5.4390e-06
4:10959658 A G 0.230590 -3.6501e-05
4:10959700 T C 0.110610 1.0750e-05
4:10959963 A C 1.416444 3.2971e-05
4:10966894 C A 0.638626 1.8550e-06
4:10970962 C T 0.968861 -1.7064e-06
4:10974887 G C 0.034947 -2.6743e-05
4:10977530 T C 0.068153 7.3412e-06
4:10980248 G A 0.846790 3.7705e-06
4:10981776 A G 0.076632 1.0482e-05
4:10987378 A C 0.064240 -9.8370e-06
4:10990869 G A 1.640370 5.5134e-06
4:10993119 G A 0.183903 -7.8911e-06
4:11001746 T C 1.392299 6.4884e-07
4:11016733 T C 0.506740 9.3978e-06
4:11020527 A G 0.142551 7.9105e-05
4:11020779 G T 0.070098 2.3492e-05
4:11021192 G A 0.046703 -2.5204e-05
4:11022174 T C 0.031761 1.1225e-05
4:11024610 A G 0.088538 1.5222e-05
4:11024825 A G 0.060343 -1.8146e-06
4:11025320 A G 1.784880 5.2797e-05
4:11026028 G A 1.467693 3.3551e-05
4:11031904 A C 0.053241 -8.6192e-06
4:11034078 A G 0.111881 -4.6646e-05
4:11035554 G T 0.962765 2.6529e-05
4:11042993 A G 0.315527 -8.1405e-08
4:11049800 A G 0.188289 -4.7393e-05
4:11050853 T G 1.742324 -1.4431e-05
4:11051335 T C 1.215396 1.7819e-05
4:11052128 G C 0.187541 -2.5868e-05
4:11052928 A G 0.085499 -5.9213e-06
4:11054892 G A 0.609537 -1.1733e-05
4:11054935 G A 0.178661 1.3524e-05
4:11060009 G A 0.419735 -1.1757e-05
4:11069265 A G 0.203323 -4.6372e-06
4:11070844 T C 0.104817 1.4208e-05
4:11073477 A C 0.034117 -5.3131e-06
4:11075260 C A 0.274678 -2.1484e-05
4:11075813 T A 0.026274 -9.2646e-06
4:11076574 T C 0.030462 -1.0246e-05
4:11081218 G C 0.148871 -3.8579e-05
4:11081758 T C 0.092550 1.2068e-05
4:11091691 G A 0.628821 -1.4580e-06
4:11099561 G T 0.089035 -2.8771e-06
4:11113336 A G 0.544247 3.3580e-06
4:11117827 A G 0.687866 4.7207e-06
4:11119049 A G 0.474850 4.4331e-05
4:11121384 A G 0.028402 -1.5236e-06
4:11121480 G C 0.719678 -8.0503e-07
4:11126658 C T 0.284280 1.3424e-05
4:11133145 G A 0.155691 -2.5590e-06
4:11139391 A G 0.043304 4.1588e-06
4:11140832 A G 0.227802 -3.5981e-05
4:11141629 A G 0.092662 -1.9316e-05
4:11142369 T C 0.055594 6.4617e-07
4:11154827 C G 0.742810 -1.4927e-05
4:11155029 A C 0.027630 -2.2652e-06
4:11160262 G A 0.238297 -6.7570e-06
4:11162918 T G 0.352534 -5.3922e-06
4:11165269 C T 0.145968 -1.0621e-05
4:11165625 A C 0.052983 -1.5464e-05
4:11169139 A G 0.182098 1.0149e-05
4:11177243 C A 0.063308 -2.0828e-05
4:11197418 G A 0.083591 -2.1121e-06
4:11200748 C T 0.260613 2.8440e-06
4:11200917 T C 0.033012 -2.4397e-05
4:11212224 A G 0.085999 3.2665e-05
4:11220641 C T 1.423954 2.4311e-05
4:11223883 G A 0.040094 -3.4545e-05
4:11225740 C A 1.087433 8.7229e-06
4:11231892 C T 0.140688 -3.4621e-05
4:11250650 A G 1.842537 -3.0181e-05
4:11256946 C T 0.342471 -3.3915e-05
4:11267353 T C 0.968531 -1.5360e-05
4:11269879 A G 1.571585 -2.7624e-05
4:11273862 G A 0.092904 1.7185e-05
4:11275561 C T 0.480490 -1.0223e-05
4:11277997 A G 0.149075 3.6388e-06
4:11281650 T C 0.039499 4.2010e-06
4:11284334 A G 0.335658 -8.0298e-06
4:11288545 C T 0.282790 9.6063e-06
4:11288684 A C 0.167288 -4.7304e-07
4:11295616 A G 0.281070 -2.7277e-05
4:11302032 A C 0.090762 3.4244e-05
4:11305277 T C 0.271880 -9.5578e-07
4:11305456 T C 1.431284 -9.7644e-06
4:11307741 A G 0.061020 -3.1233e-05
4:11308233 G A 0.063658 3.4206e-06
4:11311285 T C 0.055030 6.9567e-06
4:11323688 T G 0.081929 1.2244e-07
4:11328156 T C 0.023959 -1.7887e-05
4:11328556 C T 0.086230 3.8511e-05
4:11329392 G A 0.264132 -2.2181e-05
4:11335049 C A 0.665519 -2.2561e-05
4:11337983 T C 1.830675 1.0351e-05
4:11338687 C G 0.059878 2.3899e-05
4:11345094 C G 0.073827 1.6177e-05
4:11345392 T C 0.115920 -8.9802e-06
4:11350200 A G 0.047077 1.1722e-05
4:11352031 G A 0.422180 3.9141e-05
4:11354129 A G 0.021759 -5.4032e-06
4:11356965 T C 0.365073 4.3856e-06
4:11377393 C T 0.412133 4.5478e-06
4:11377912 A G 1.919917 6.2998e-06
4:11378315 A G 0.088912 9.1053e-06
4:11391628 T C 0.169655 -3.2682e-06
4:11394743 A G 0.243169 -1.2643e-05
4:11397472 C G 0.031629 -3.0638e-06
4:11397622 G A 0.043174 -1.6586e-05
4:11398468 T C 0.141368 -2.3091e-05
4:11401087 G A 0.430319 1.3691e-05
4:11403970 G A 0.049056 -2.1856e-05
4:11404914 T C 0.040104 2.2918e-05
4:11408918 G C 0.651855 -1.9894e-05
4:11409411 G A 0.080545 3.1116e-06
4:11411054 T G 0.481272 -5.0423e-05
4:11411721 G C 0.040176 -7.8510e-06
4:11411870 G A 1.326427 -1.2301e-05
4:11412087 G A 0.278337 -2.2584e-05
4:11412129 A G 0.678771 -1.4907e-05
4:11412625 C T 0.449865 5.2527e-06
4:11413118 G C 0.474404 -7.0102e-07
4:11413657 A G 0.248238 -1.5190e-05
4:11413989 A G 0.072324 -1.7855e-06
4:11414440 T C 0.029296 2.0361e-05
4:11415977 G A 0.154151 1.9583e-05
4:11416758 T C 0.326312 8.9586e-06
4:11418824 G A 0.090598 -6.5403e-06
4:11421759 A T 0.379563 -3.9266e-05
4:11424209 C A 0.276151 -2.3082e-05
4:11424225 G A 0.824331 4.9443e-07
4:11425097 G T 0.113323 9.2629e-06
4:11425821 G A 0.822471 -1.8840e-06
4:11427252 T C 0.104460 2.3586e-05
4:11427419 C T 0.385506 -5.0128e-05
4:11428121 A G 0.034416 -2.6172e-06
4:11429969 G A 0.261348 -1.9684e-05
4:11431400 T G 0.038340 -1.1097e-06
4:11437784 T C 0.039373 1.3442e-05
4:11438347 G A 0.346354 -1.4826e-05
4:11441144 C T 0.423438 -7.6332e-06
4:11443940 T C 0.024860 1.8430e-05
4:11445381 G T 1.052197 -9.7949e-06
4:11448155 A G 1.617000 -1.7602e-05
4:11450802 C T 0.639768 -4.1469e-06
4:11451985 T C 0.051762 -1.1133e-05
4:11458677 G A 0.424152 -1.0342e-05
4:11467604 G C 0.069911 2.0060e-06
4:11469173 C G 0.165527 2.7964e-05
4:11469726 A C 0.033349 1.5870e-05
4:11470659 A G 0.058525 -9.4792e-06
4:11477822 G A 0.295441 -1.6943e-05
4:11482224 G A 0.086043 8.0608e-06
4:11496629 A C 1.423805 1.1718e-09
4:11497049 A C 1.507634 -1.3942e-05
4:11498102 G C 0.030554 2.1686e-05
4:11498370 G A 0.559968 1.3837e-05
4:11503604 A G 0.542734 1.0697e-05
4:11504535 T C 0.134286 1.3088e-05
4:11509065 G A 0.019964 -3.9054e-06
4:11511357 C T 0.469855 -1.2853e-05
4:11513562 G A 0.396593 4.1038e-06
4:11519011 G A 0.194453 -8.0966e-06
4:11522616 C T 0.139291 1.5999e-05
4:11523636 A G 0.086169 -7.0247e-06
4:11525181 G C 0.120463 -4.1700e-05
4:11526448 G A 0.021908 1.3725e-05
4:11530345 A G 0.539817 -1.5765e-05
4:11531314 A G 0.814203 -2.2132e-05
4:11535994 G A 1.644814 -5.6856e-06
4:11536021 A G 1.052327 1.0663e-05
4:11536679 T C 0.040788 -1.4460e-05
4:11537523 G A 1.751803 9.5446e-06
4:11539698 T C 1.613603 -5.9403e-06
4:11540787 G A 0.083639 -1.1891e-05
4:11541340 A G 1.235169 -4.0426e-06
4:11541788 C A 0.440134 1.4358e-05
4:11541937 A G 0.122356 -1.2330e-05
4:11546579 T G 1.510830 2.4055e-05
4:11547255 C T 0.937940 2.7385e-06
4:11547382 C T 0.203428 -2.3923e-06
4:11547422 A G 0.054615 -4.6993e-07
4:11547835 A G 0.034923 5.4336e-06
4:11555761 A G 0.135599 7.7730e-07
4:11556107 T G 1.126983 1.4313e-05
4:11556128 A G 0.027246 -9.3232e-06
4:11558312 G A 0.079416 -1.8186e-05
4:11558950 C T 0.024316 1.0678e-05
4:11567021 G T 0.272159 -5.3577e-06
4:11568902 A G 1.677092 -1.8020e-05
4:11570985 G A 0.426290 -9.4617e-06
4:11571164 T C 1.142201 -1.9727e-05
4:11572999 A G 0.048995 -7.5360e-06
4:11573202 G T 0.044986 -4.3140e-05
4:11577136 G T 0.449559 -5.1585e-06
4:11588412 A C 0.362785 -6.6844e-06
4:11588969 C T 0.310339 7.6162e-06
4:11590243 G A 0.053523 9.0328e-06
4:11604896 T C 0.567345 -4.3064e-06
4:11605028 C T 1.477536 -1.7105e-06
4:11607797 C T 0.038438 2.4297e-06
4:11611068 T C 0.090275 3.2079e-05
4:11620826 G A 0.274910 2.1300e-05
4:11621503 T C 0.070393 -4.9653e-06
4:11623160 G A 1.699201 -1.3504e-05
4:11624026 A G 0.078138 3.5868e-06
4:11624815 T C 0.199838 -1.0248e-05
4:11628238 G A 0.728194 1.3591e-06
4:11629772 T C 0.037021 -4.0198e-05
4:11629882 A G 1.220992 -1.7209e-05
4:11632295 T C 0.041763 -1.2094e-05
4:11651305 T C 0.100023 1.4385e-05
4:11652631 A G 0.038891 3.5731e-05
4:11661097 G C 1.229631 -1.7684e-05
4:11661984 T C 0.037078 -7.3185e-06
4:11665700 A G 0.221454 -1.5363e-06
4:11674633 C A 0.030432 -2.6202e-05
4:11689356 A C 0.024591 6.1756e-06
4:11691006 T C 0.664781 -5.8261e-06
4:11696080 G T 0.099203 -9.1997e-06
4:11701106 A G 1.442266 -1.6498e-05
4:11703240 A G 0.273016 4.0123e-06
4:11703818 T G 0.033288 -2.1331e-06
4:11713119 T C 0.037099 -1.3696e-05
4:11721380 T C 0.076989 2.1103e-05
4:11721556 A G 1.241391 -1.8127e-05
4:11724036 G A 0.207943 4.3899e-06
4:11733880 A G 0.094008 3.7652e-06
4:11743594 C A 1.240109 -8.9516e-06
4:11745026 C T 0.096222 5.5527e-06
4:11745532 T C 0.164786 -2.4638e-05
4:11755043 A G 1.430557 -1.0605e-05
4:11765129 C A 0.058593 7.2144e-06
4:11765383 C A 0.233439 -2.0845e-05
4:11765739 G T 0.040104 1.7031e-05
4:11766146 A G 0.187755 -1.7987e-05
4:11769226 C A 0.026576 2.1588e-05
4:11771854 T C 0.442008 -2.5834e-05
4:11775231 A C 0.127935 -3.3269e-06
4:11776230 T C 0.308826 7.1240e-06
4:11777034 T C 0.038316 7.1058e-07
4:11778814 A G 0.039897 -9.0443e-06
4:11781171 T C 0.024180 -2.5959e-05
4:11787631 C T 0.058100 -1.9323e-05
4:11790581 T C 0.245086 -2.7264e-05
4:11793803 T C 0.049263 -5.8475e-06
4:11807314 G T 0.026213 2.8807e-05
4:11817899 G A 0.080657 -1.3757e-05
4:11823502 A G 0.268239 -1.4379e-05
4:11831038 C A 0.102260 -1.1679e-05
4:11841213 T G 0.467261 -1.4295e-06
4:11842644 C T 1.684139 -1.6181e-06
4:11844299 G C 0.131733 -2.8946e-05
4:11855863 T C 0.773113 -2.4735e-05
4:11871226 G A 0.096150 5.7800e-06
4:11878846 G A 0.433460 -5.4603e-06
4:11883249 A G 0.021827 -9.6345e-06
4:11893931 T G 0.476183 -5.0622e-06
4:11895711 T C 0.124726 5.5497e-06
4:11907559 A G 1.807971 -7.1511e-06
4:11907705 A G 0.039690 -1.7982e-06
4:11913121 C G 0.024044 3.0271e-07
4:11913192 C T 0.073018 1.3026e-05
4:11913343 C T 0.223127 -1.4848e-05
4:11915052 A G 0.144496 -8.5901e-06
4:11922195 T C 1.298725 -1.8957e-05
4:11930564 T C 0.221393 -5.4345e-06
4:11932029 T C 0.254643 -1.1981e-05
4:11932933 T C 0.239460 5.0981e-06
4:11937838 C A 0.499964 9.9479e-06
4:11950316 C A 0.144455 7.0084e-06
4:11960429 A G 0.374089 -1.2016e-05
4:11972456 G A 0.032890 3.8861e-06
4:11975305 T C 0.051647 -1.7258e-05
4:11977042 A C 0.213584 -1.5089e-05
4:11982657 C G 0.041661 -1.4623e-05
4:11983180 A G 0.678605 2.2577e-05
4:11984293 A G 0.067245 4.7105e-06
4:11985632 C T 0.028106 2.7870e-06
4:11986289 C A 1.073511 4.4328e-06
4:11987332 T G 0.035392 9.5533e-06
4:11987984 A C 0.829360 1.5137e-05
4:11991213 T C 0.915521 2.1377e-05
4:12000786 C T 0.070608 1.0794e-06
4:12001753 C A 0.022809 9.7120e-07
4:12006544 T C 0.051793 1.9117e-05
4:12010389 C T 0.061459 1.2498e-05
4:12016018 G C 0.047965 -8.2847e-06
4:12021139 T C 0.645341 1.3893e-05
4:12024423 A G 0.239820 3.2278e-05
4:12030292 A C 0.254762 2.6418e-05
4:12034568 T C 0.987465 3.1579e-05
4:12037240 C T 0.058848 -2.4166e-05
4:12039139 G T 0.083544 -1.3200e-05
4:12040793 T C 0.108818 1.2571e-06
4:12044055 T C 0.050406 -7.9528e-06
4:12045108 G A 0.092431 -1.5801e-05
4:12051532 A G 0.067214 -4.4464e-07
4:12058344 C T 0.042753 8.3628e-06
4:12062626 A G 0.133749 6.9134e-07
4:12085796 A C 0.884858 2.1212e-05
4:12088266 C T 0.225017 2.0819e-05
4:12088997 G C 0.082306 -1.6982e-05
4:12090427 C T 0.053853 -1.8716e-05
4:12098594 T C 0.107169 -1.5014e-05
4:12098774 G A 0.276841 -4.2050e-06
4:12104027 T C 0.349655 -2.3882e-05
4:12107143 A G 0.143530 -4.9692e-06
4:12114475 A C 0.062312 -1.8043e-05
4:12117907 G C 0.356631 -1.8538e-05
4:12118622 C G 0.032135 8.3839e-06
4:12120463 A G 0.106336 -1.3455e-05
4:12124570 T C 1.248269 1.2315e-05
4:12127680 C T 0.052058 2.8493e-05
4:12143367 A G 0.253753 -2.5026e-05
4:12143728 C T 0.874373 4.7475e-05
4:12146000 A G 0.804728 3.7316e-05
4:12169032 A G 0.075462 -3.0648e-07
4:12176391 C T 0.029351 9.4279e-06
4:12178268 G A 0.434599 -4.4855e-06
4:12179697 C T 0.083061 -1.3591e-05
4:12180748 G T 1.398762 1.1548e-05
4:12184653 C A 0.751303 7.6933e-06
4:12188297 C T 0.555953 -2.3643e-06
4:12196608 C T 1.599644 -1.5503e-06
4:12198420 G A 0.042525 -2.5245e-05
4:12198447 A C 0.831117 2.7119e-06
4:12202419 C T 0.081810 -1.4798e-05
4:12207858 T G 0.914879 -2.1776e-06
4:12208668 T C 0.647411 -9.8223e-06
4:12212637 T C 0.916164 -3.3397e-05
4:12213225 A G 0.268134 -6.7554e-06
4:12213876 A G 0.035708 1.2385e-06
4:12215807 G T 0.105116 5.5387e-06
4:12224388 G A 1.194361 -1.4941e-05
4:12226656 C A 0.064838 -8.1873e-06
4:12232241 C T 0.067711 -2.0079e-05
4:12233104 A C 1.219363 -2.0880e-05
4:12240184 T C 1.554610 -6.6613e-06
4:12240776 C T 0.984279 -6.1856e-05
4:12242369 A G 0.213754 2.3285e-05
4:12250101 C T 0.090945 9.7659e-06
4:12251071 A G 0.042314 2.0858e-05
4:12252178 T G 0.067534 1.7649e-05
4:12257239 T A 0.021422 1.1694e-05
4:12261688 A G 0.128347 2.2526e-06
4:12275642 C A 1.598532 -7.9350e-06
4:12282502 T C 0.032591 1.0149e-06
4:12284478 A C 0.049155 1.1782e-05
4:12294682 T G 0.441144 1.7328e-05
4:12297358 C T 0.110460 2.1539e-05
4:12298835 A C 0.059623 7.9875e-06
4:12298884 C T 0.091554 -2.0191e-05
4:12301120 G A 0.083156 1.1391e-05
4:12303625 C T 0.046914 3.5384e-05
4:12305736 G A 1.176369 -3.8627e-05
4:12305958 C T 1.691973 -6.4011e-06
4:12320759 C A 0.937032 -3.1907e-05
4:12322014 G A 1.227108 -9.9892e-05
4:12331140 A G 0.183172 -9.2603e-06
4:12331659 G A 0.801617 -4.4671e-05
4:12344126 T C 0.804374 -4.7925e-05
4:12350288 A G 0.092271 -2.3721e-05
4:12352135 G T 0.716217 -2.7608e-05
4:12355296 T C 0.059997 -6.3516e-06
4:12360318 G T 0.023925 2.4541e-05
4:12379851 T C 0.762764 -2.4885e-05
4:12393099 A G 1.006851 5.1786e-05
4:12399099 A T 0.054254 -2.4507e-05
4:12400481 G A 1.945742 2.7864e-05
4:12403433 G A 1.142011 3.3982e-05
4:12411989 T C 1.043440 3.4706e-05
4:12421482 G A 0.042675 1.0784e-05
4:12433061 A G 0.039853 3.1830e-06
4:12440267 A C 0.038163 -6.2121e-06
4:12442023 A G 0.186106 6.6427e-06
4:12444063 T C 0.070563 2.9518e-06
4:12444325 C T 0.251621 1.1588e-05
4:12447922 C G 0.054142 -1.4470e-05
4:12449455 C T 0.078893 -3.2976e-06
4:12451287 G A 1.279482 2.9247e-05
4:12458396 C T 0.156783 -5.7320e-06
4:12481078 C A 1.555398 -1.1247e-06
4:12489077 T C 0.046193 -9.7918e-06
4:12499337 C T 0.026196 -2.3942e-06
4:12506682 C T 0.108400 -8.8216e-07
4:12523573 C A 0.183896 -1.2827e-05
4:12523934 A G 0.024285 -5.8164e-06
4:12525184 T G 0.026308 -1.0064e-05
4:12536076 C T 0.150180 -1.5973e-05
4:12541131 T G 0.020273 -1.7054e-05
4:12550028 T C 0.353214 1.6440e-05
4:12551223 A G 0.025332 1.1358e-05
4:12556697 C T 0.181520 3.9379e-05
4:12568784 A G 0.093468 -1.1434e-05
4:12579382 G A 0.104269 -2.7111e-05
4:12589507 G T 0.528540 -2.0884e-05
4:12594717 C T 0.835806 -4.6506e-05
4:12595750 A G 0.177855 -1.9569e-05
4:12606491 C T 1.217711 -2.0662e-05
4:12607597 G C 0.081171 -4.4522e-06
4:12615131 T C 0.032118 2.2620e-05
4:12616206 C T 0.057678 2.8969e-06
4:12620635 C A 0.034501 -1.2459e-05
4:12620674 G A 0.039176 -6.7045e-06
4:12625212 C T 1.029973 -6.5251e-06
4:12630008 C T 0.026179 7.3460e-06
4:12648596 T G 0.095892 1.4290e-05
4:12649870 A G 0.030959 -1.1733e-05
4:12654164 C T 1.736317 -8.2616e-06
4:12658149 A G 0.115128 -7.8290e-06
4:12658199 T C 0.711457 -1.2286e-06
4:12698033 C T 0.143177 3.1069e-05
4:12698919 T C 0.895279 -2.5105e-05
4:12700938 C G 0.113071 -1.8555e-06
4:12702286 T C 0.030758 1.6455e-05
4:12718769 C G 0.114594 -5.7219e-06
4:12719861 G T 0.730564 4.5535e-06
4:12726581 T C 0.133511 -5.8256e-06
4:12733694 G A 0.108964 -2.2889e-05
4:12734271 T C 0.068534 5.3893e-06
4:12734832 A G 0.033413 -7.3585e-06
4:12735157 C T 0.177756 -1.4920e-05
4:12736121 C T 0.470049 2.5275e-05
4:12737283 G A 0.201803 3.0855e-05
4:12747831 T C 0.216032 -2.8880e-05
4:12748595 C T 0.057668 -1.2753e-05
4:12772314 C T 0.115560 2.8084e-05
4:12780368 C T 0.049852 1.5564e-05
4:12780778 G A 1.815753 -3.9151e-05
4:12789828 C T 0.169036 9.4988e-06
4:12790058 C T 1.496898 -2.9462e-05
4:12790874 C T 0.293527 9.0139e-06
4:12801334 G T 0.149551 8.8446e-06
4:12802055 T C 0.696059 7.6745e-06
4:12802868 T C 0.026053 -2.1735e-05
4:12803879 A G 0.769091 2.1789e-07
4:12812064 T C 0.095168 -1.0108e-05
4:12817059 C T 0.241680 -1.2548e-05
4:12817583 G A 0.548164 -5.7965e-07
4:12824151 A C 0.043236 2.0117e-05
4:12840829 A G 0.037575 -9.0080e-06
4:12854461 G A 0.083534 -4.6503e-06
4:12860186 G A 0.824590 -1.3237e-05
4:12862997 T C 0.534211 -1.9750e-06
4:12875351 C T 0.573101 2.5119e-05
4:12886272 G A 0.520047 -6.2192e-06
4:12887705 G A 0.048196 -2.4435e-05
4:12893958 A G 0.024509 -5.8183e-07
4:12900117 A G 0.093760 1.6028e-05
4:12902074 G A 0.783608 -2.1629e-05
4:12904012 C A 0.037639 -4.6657e-06
4:12904121 A G 0.088790 -1.0266e-05
4:12912282 G A 0.083309 1.7323e-05
4:12921594 A C 1.224990 -4.7933e-06
4:12927661 G C 0.074310 1.0104e-05
4:12930147 G A 0.547776 -2.9805e-06
4:12934586 T C 0.037680 5.7343e-06
4:12935302 A C 0.139842 1.7909e-05
4:12935474 G A 0.204037 -2.2829e-05
4:12936548 T C 0.062166 1.1418e-05
4:12938891 C A 0.038126 -1.0093e-05
4:12939091 C T 0.640479 -2.2978e-06
4:12957385 C T 0.176471 5.2902e-07
4:12957459 T C 0.222471 -1.0699e-05
4:12957952 G C 0.030510 -2.0717e-06
4:12958979 A G 0.076659 -1.6369e-05
4:12967160 A G 1.871538 -5.7407e-06
4:12971735 A G 0.044031 3.6271e-05
4:12982884 C T 0.053778 2.4954e-05
4:12984967 C T 0.724795 -2.0693e-05
4:12989727 A G 0.466218 1.8933e-06
4:12992451 T C 1.828023 -8.7428e-07
4:13000803 G A 0.356509 -8.1614e-08
4:13003758 T G 1.072365 7.7117e-06
4:13005874 C A 1.798146 -1.3859e-05
4:13007552 T C 0.030116 -8.9733e-06
4:13013421 G A 0.042579 2.6729e-05
4:13022635 T C 0.625880 2.6668e-05
4:13025823 T C 0.050076 -1.2733e-05
4:13028973 A G 0.257258 -1.9386e-05
4:13033719 A C 0.306280 -8.2642e-06
4:13035746 A C 0.049569 -5.6623e-06
4:13036442 A C 0.138172 1.4796e-05
4:13038108 A C 0.828901 8.3200e-06
4:13040117 A G 1.611366 -2.2104e-05
4:13044168 T G 0.164895 -2.2458e-05
4:13045409 G A 0.050294 2.2411e-06
4:13050642 T C 0.218955 1.5818e-05
4:13056615 G A 0.050039 1.1642e-05
4:13057870 C A 1.740434 -1.6955e-05
4:13067042 T C 0.775792 8.6518e-06
4:13067240 T G 0.549493 -6.5461e-05
4:13068479 G C 0.032931 -1.8001e-05
4:13069578 A G 0.051433 -1.3992e-05
4:13072156 A G 0.217470 1.0396e-05
4:13073618 A C 1.203187 2.1641e-05
4:13074072 T C 0.590192 8.7551e-06
4:13074531 A G 0.457902 -1.9188e-05
4:13076305 A G 0.315718 -3.3384e-06
4:13079483 A C 1.455828 -6.3202e-07
4:13082841 C T 1.747924 1.7309e-07
4:13085604 T G 0.024632 -1.5578e-05
4:13086151 T G 0.132610 2.3215e-06
4:13086455 C T 0.190713 -4.5892e-06
4:13087384 G A 0.075398 -5.7227e-05
4:13089605 T C 0.044765 -1.2064e-06
4:13090672 G T 0.288795 -1.2852e-06
4:13094261 A G 0.943808 8.6682e-06
4:13094889 C T 0.042719 -1.9211e-05
4:13102351 T G 0.440998 -1.4663e-05
4:13104205 T C 0.134674 -4.0922e-05
4:13105239 T C 0.066531 5.7146e-06
4:13107793 C T 0.283345 -4.3294e-06
4:13108170 A C 0.112402 1.8386e-06
4:13110416 T C 0.193559 1.0561e-06
4:13111166 T C 0.068700 5.4822e-06
4:13116745 A G 1.086529 3.4568e-05
4:13120238 C T 1.627634 4.2547e-05
4:13124667 A G 0.123505 2.8289e-06
4:13124794 T C 0.740923 1.9391e-05
4:13127327 G A 1.192770 4.1668e-06
4:13129120 T C 0.146614 2.0962e-05
4:13130251 T G 1.326509 -2.2430e-05
4:13139581 G C 1.217626 -9.2266e-06
4:13141387 T C 0.025635 -1.3986e-05
4:13149963 C T 0.678543 1.8077e-05
4:13150727 T C 0.034270 -1.6948e-06
4:13150782 T C 0.062761 -7.3641e-06
4:13152042 A C 0.508131 7.5016e-06
4:13153749 A C 0.071536 5.8266e-06
4:13160788 C T 0.319213 -9.9692e-06
4:13163157 C T 0.516324 -2.9845e-06
4:13173005 T C 0.058640 8.5531e-06
4:13175405 C T 0.201042 -4.8118e-06
4:13183968 C T 0.037857 7.5397e-06
4:13185531 T C 0.132573 -1.0394e-05
4:13186721 T C 0.312345 2.9459e-06
4:13189373 A G 0.440644 5.1968e-07
4:13193895 G A 0.035283 -2.3183e-05
4:13198464 A G 0.073453 -1.0561e-05
4:13207050 G A 0.683528 -7.1329e-07
4:13207935 C T 0.050430 4.7850e-06
4:13208667 C T 0.213325 7.0221e-06
4:13217219 C T 0.207699 -8.1548e-07
4:13224552 A C 0.028610 3.1108e-05
4:13242797 A G 0.451357 5.2821e-06
4:13247290 G C 0.050875 1.7482e-05
4:13252632 A C 0.182428 6.1013e-06
4:13255826 A G 0.053282 -6.1913e-06
4:13265092 C A 1.848181 -7.1030e-06
4:13265492 G T 0.251413 4.4339e-06
4:13265624 C T 0.077866 -1.3031e-05
4:13270656 C T 0.070805 -2.3334e-06
4:13271160 A G 0.208379 -7.8886e-07
4:13279869 C A 0.185746 1.0011e-05
4:13280762 T C 1.504306 2.1433e-05
4:13281120 C T 0.097181 5.9781e-06
4:13285624 G T 0.031792 4.7197e-06
4:13289682 T C 0.113874 -1.8751e-05
4:13291080 C T 0.779967 2.3014e-05
4:13300005 T C 0.025716 4.4455e-06
4:13301722 G A 0.151707 -5.7756e-06
4:13304649 T C 0.117651 -8.1584e-06
4:13306415 T C 0.185692 1.7700e-05
4:13310817 T C 0.059657 2.4065e-05
4:13325271 G T 0.048213 8.7539e-06
4:13325642 T C 0.054163 1.3055e-05
4:13333260 C G 0.065409 -8.2429e-05
4:13338269 A G 0.086124 1.1367e-05
4:13339611 A G 0.039622 -1.3957e-06
4:13346602 T C 0.104820 6.3739e-06
4:13352119 A G 0.035858 -1.6983e-08
4:13358618 T C 0.130315 -1.5984e-06
4:13360630 C T 0.182523 9.5045e-06
4:13365455 G A 0.524797 -5.8109e-05
4:13379671 G A 0.021405 7.7020e-06
4:13381349 C T 0.213159 2.3411e-05
4:13409237 T C 0.051477 5.3703e-06
4:13411109 T G 0.076431 -7.2066e-07
4:13446734 G C 0.030598 3.0207e-06
4:13452265 A G 0.504724 -4.8735e-05
4:13452514 A C 0.021375 9.1660e-06
4:13456405 G A 1.742487 -4.1752e-05
4:13462516 T C 0.057253 -3.6224e-06
4:13463507 C T 0.043028 6.9208e-06
4:13475825 T C 0.111650 -4.3318e-06
4:13478859 A G 0.039839 -8.8825e-07
4:13483049 G A 0.581132 2.1253e-05
4:13483719 A G 0.119874 5.2625e-06
4:13485020 C T 0.073341 4.8279e-05
4:13487736 C A 0.204119 1.6270e-05
4:13501776 C A 0.165000 1.4558e-05
4:13514950 C T 0.139852 2.4909e-06
4:13516784 T C 0.051810 -9.1132e-06
4:13526386 A G 1.287948 -5.6297e-05
4:13527392 G A 0.043392 6.6233e-06
4:13530604 C T 0.096225 -1.4111e-05
4:13533571 G A 0.093131 1.0715e-05
4:13534408 T C 0.477814 -1.3696e-05
4:13535022 A G 0.138815 -2.5268e-05
4:13537331 C T 0.114873 2.4139e-05
4:13537668 G T 0.351137 6.9665e-06
4:13537699 T C 0.079852 -4.1050e-06
4:13542036 A G 1.648105 -4.8727e-07
4:13545792 T G 1.324051 9.1064e-06
4:13547295 C G 0.044123 1.0398e-05
4:13548687 A G 0.199158 1.8869e-05
4:13558841 C T 0.044915 7.7280e-06
4:13566458 G T 1.423604 2.1853e-05
4:13580532 G A 0.298358 7.2648e-06
4:13584108 G A 0.316969 -1.1131e-05
4:13585166 A G 0.100563 1.4055e-05
4:13592962 A G 0.029765 -2.8703e-06
4:13599118 C T 0.106204 1.0476e-06
4:13600953 T C 0.034019 1.6307e-05
4:13600993 G T 0.029153 -1.0448e-05
4:13601337 A G 0.298307 -7.9767e-06
4:13603591 T C 0.068190 -1.0168e-05
4:13605040 T C 0.043164 1.0306e-05
4:13605290 T C 0.022340 8.1102e-06
4:13609483 A G 0.297879 -6.8195e-06
4:13612751 C G 0.078651 1.0222e-07
4:13615174 A G 0.296325 -1.2939e-05
4:13617012 T C 0.056447 1.0152e-05
4:13622986 T C 1.634798 5.1185e-06
4:13623424 T G 0.044667 6.3148e-06
4:13626978 T G 0.218745 -2.1999e-05
4:13632667 T C 0.057253 1.7955e-05
4:13636389 A G 0.091788 2.5613e-06
4:13639793 T C 0.099305 1.2073e-05
4:13645329 C T 1.335290 1.3907e-05
4:13646437 T C 0.043055 -1.5222e-06
4:13659459 T C 0.223508 -8.7984e-06
4:13661399 A G 0.050508 2.8747e-06
4:13671188 C T 1.635736 2.5337e-06
4:13677041 G A 1.591015 -5.9993e-06
4:13679848 T G 0.032322 2.8561e-06
4:13679922 T C 0.023615 5.0703e-06
4:13683688 A G 0.028062 1.1292e-05
4:13694582 T G 0.055917 8.3737e-07
4:13696774 T C 0.059211 -4.7292e-06
4:13697961 A G 1.370366 -1.0542e-05
4:13699931 A C 1.835867 1.1720e-05
4:13707440 C T 0.562113 8.3424e-06
4:13715206 T G 0.030085 -7.3085e-06
4:13715903 G A 1.264591 1.1027e-05
4:13722806 G A 0.048505 8.6791e-06
4:13726261 T C 0.046503 -1.1412e-05
4:13729419 T C 0.549965 -1.4689e-05
4:13730459 A G 0.088195 2.7380e-06
4:13730663 A G 0.478335 -1.2547e-05
4:13734587 A G 1.920220 1.6642e-06
4:13735583 C T 0.354683 -1.0757e-05
4:13736975 T G 0.043773 -9.2143e-06
4:13737767 T C 0.135667 -8.3137e-06
4:13749770 G A 0.243747 2.0522e-05
4:13752049 A G 0.602826 6.1482e-06
4:13754291 T C 0.038404 -9.5512e-06
4:13755011 G T 0.350389 -1.4464e-05
4:13761119 A G 1.029085 1.8259e-05
4:13767513 A G 0.039251 2.0745e-05
4:13768454 A G 0.057630 7.8509e-06
4:13768667 C A 0.101743 8.2925e-06
4:13768793 G T 1.676646 1.2838e-05
4:13770460 G A 0.019974 -6.1820e-06
4:13780176 C T 0.263806 -1.9304e-05
4:13784135 G A 0.226411 2.2037e-05
4:13787429 C T 0.055461 -5.2369e-06
4:13787907 T C 0.234479 2.7138e-05
4:13788044 T C 0.070380 -9.0453e-06
4:13788074 C G 0.262990 2.3061e-05
4:13788189 G A 0.802130 -5.3947e-05
4:13788566 C A 0.117794 4.4024e-06
4:13788726 A G 0.097629 -1.4277e-05
4:13791088 G A 0.541490 9.8288e-06
4:13791508 C T 0.073990 -2.0297e-05
4:13791859 C T 0.112211 -3.7963e-06
4:13791977 C A 0.053010 1.6224e-05
4:13794416 A G 0.238538 -1.0533e-05
4:13795225 A C 0.237733 -1.1579e-05
4:13796804 C T 0.674045 2.2541e-06
4:13797144 T C 0.085519 1.4812e-05
4:13797147 G A 0.075160 2.3600e-05
4:13797814 G T 1.127708 1.8966e-07
4:13798176 T C 0.061622 -2.2484e-06
4:13798870 A G 0.024023 -1.1929e-05
4:13806424 G T 0.512918 6.9827e-06
4:13807163 T G 0.127507 6.0069e-06
4:13807593 T C 0.458561 -6.5097e-06
4:13807963 A G 0.202259 4.1570e-06
4:13808819 G C 0.270667 2.7653e-05
4:13808839 T C 1.933030 -1.2350e-06
4:13809978 G A 0.861066 -1.1923e-05
4:13811689 T C 0.369816 3.8917e-05
4:13812745 G A 0.084176 -2.2209e-05
4:13812891 C T 0.083146 2.3132e-05
4:13815384 A G 0.061367 -4.1024e-06
4:13815655 T C 0.074912 8.8540e-06
4:13816146 T C 0.033617 -1.4140e-05
4:13818831 A C 1.133341 -2.0949e-05
4:13820801 G A 0.831994 -3.1337e-06
4:13821560 A T 0.396018 -3.9935e-05
4:13822302 T G 0.305352 3.7740e-05
4:13824049 C G 0.196544 -3.1372e-05
4:13825475 G T 0.731183 -5.5926e-06
4:13833459 C A 0.020902 2.9483e-06
4:13847259 T C 0.055862 -9.2639e-06
4:13852649 T C 0.552961 7.1460e-06
4:13860235 T C 0.072324 -1.0248e-05
4:13862496 C A 0.099108 5.9784e-06
4:13865184 A G 0.321630 -1.3603e-06
4:13872720 C T 0.141902 -1.1943e-05
4:13872917 G A 0.105969 -2.1722e-05
4:13876217 A G 0.061146 -1.7475e-05
4:13878739 G A 0.070081 -1.5812e-06
4:13880872 G A 0.256330 -1.6718e-05
4:13886794 A G 0.100676 -3.3760e-06
4:13897341 T C 1.542122 1.5500e-05
4:13897937 G A 0.213165 1.6971e-05
4:13900886 A G 1.791129 1.1030e-05
4:13901523 A C 0.055247 1.6083e-05
4:13904464 T C 0.195874 6.9213e-06
4:13914373 A C 0.306956 1.4405e-06
4:13917624 A G 0.305518 3.6281e-06
4:13919577 C T 1.188173 1.8219e-05
4:13925186 A G 1.788191 2.2558e-06
4:13929950 T C 0.022510 1.0455e-05
4:13932819 T C 0.124107 -4.2566e-06
4:13935710 C T 0.081460 3.4685e-06
4:13937106 T C 0.041151 -1.2795e-05
4:13954615 C T 0.330191 6.0024e-06
4:13957847 C A 0.038826 1.9149e-05
4:13965723 C T 0.027807 1.7938e-05
4:13966858 C T 1.134521 -1.9432e-06
4:13972053 C T 0.230148 -5.4820e-06
4:13974135 T C 0.402478 -2.2688e-06
4:13983057 C T 0.641271 1.3067e-06
4:14002204 C A 0.159350 -1.7190e-05
4:14010108 A C 0.042188 1.6914e-06
4:14010417 G A 0.096310 -8.2090e-06
4:14020225 A G 0.108594 1.1849e-05
4:14020385 T C 0.068724 1.0673e-05
4:14020540 A G 0.262276 -2.4648e-05
4:14021217 T G 1.151360 3.3002e-06
4:14026753 T C 0.105949 6.2083e-06
4:14029370 T C 0.053894 -8.3411e-06
4:14029556 T C 1.408710 -7.5503e-06
4:14032765 A G 0.040431 -1.6167e-05
4:14049070 T C 0.028807 -3.0544e-06
4:14049544 T C 0.156616 -1.5536e-05
4:14051548 C G 0.029612 -7.9439e-06
4:14053635 G A 0.050338 6.2656e-06
4:14054282 G A 0.070159 -1.9664e-05
4:14064059 G A 0.528016 2.6777e-05
4:14069221 C T 0.118433 -1.9220e-05
4:14073731 T C 1.165432 -1.3091e-05
4:14079176 G T 0.154298 -3.6546e-06
4:14082599 T C 0.142136 -1.1056e-05
4:14092552 A G 0.067174 9.6272e-06
4:14102069 T C 1.527911 -8.7726e-07
4:14107918 T C 0.045350 1.0865e-06
4:14118634 A C 0.052833 -8.5414e-06
4:14119015 T C 0.035722 1.5441e-05
4:14120393 C T 0.233313 -3.8464e-05
4:14122514 C A 0.047428 -1.6868e-05
4:14124931 T C 0.992167 -1.2956e-05
4:14128112 T C 0.058174 3.2920e-05
4:14136548 A G 0.076136 -1.2561e-06
4:14137964 A C 1.427878 -4.9113e-05
4:14139416 C T 0.828282 -8.7826e-06
4:14141756 G A 0.084887 -1.0171e-05
4:14148622 G C 0.055135 4.1834e-06
4:14153233 T C 0.025961 -3.7591e-06
4:14164136 A C 0.689630 -5.5814e-05
4:14168332 G A 0.383619 2.4599e-05
4:14168998 T C 0.065147 7.2740e-06
4:14169706 C T 0.030316 -1.1892e-06
4:14170147 C T 0.022276 -1.4709e-05
4:14188591 T G 1.415346 2.9874e-05
4:14201509 C T 0.709455 -2.5191e-05
4:14207316 T C 0.030605 -4.1615e-06
4:14216574 T C 0.294071 -2.9653e-06
4:14217009 G A 0.499539 6.3620e-05
4:14221252 A C 0.168917 2.0650e-05
4:14226629 G A 0.255690 1.5729e-05
4:14228004 A G 0.078461 4.3770e-06
4:14235085 A C 1.281434 5.8065e-05
4:14236012 G T 0.223130 2.8878e-05
4:14245329 C T 0.331979 2.2111e-05
4:14250778 G A 0.474979 -2.1827e-05
4:14264835 A G 0.026770 -8.5758e-06
4:14267563 G C 0.117501 2.8143e-05
4:14270011 T A 1.332809 1.0135e-05
4:14271701 A G 0.339771 -5.1503e-06
4:14271762 A G 0.075459 4.0044e-07
4:14272435 T G 0.109841 -5.8889e-06
4:14274076 C A 0.313413 -2.4763e-05
4:14276086 C T 1.588859 1.9271e-05
4:14276387 C T 0.065841 -1.3029e-06
4:14277113 C G 0.775975 -1.8819e-05
4:14279127 T C 0.459166 -1.2229e-06
4:14283426 G T 0.030530 2.4592e-05
4:14284343 A G 0.108614 3.1043e-06
4:14285948 T G 0.212944 6.6049e-06
4:14287372 G A 0.035865 6.8464e-06
4:14288306 C A 0.791655 -2.2610e-05
4:14288619 C G 0.092757 -1.0580e-05
4:14293892 C A 1.043542 3.4685e-06
4:14294745 C T 0.241027 -1.7921e-05
4:14296300 T C 0.160506 1.6542e-06
4:14300279 C G 0.084023 -2.3706e-06
4:14306031 T C 0.470420 -9.0425e-06
4:14312437 T C 0.233422 -1.4379e-05
4:14314414 A G 1.086111 8.7567e-06
4:14315124 T C 0.059531 -1.1220e-05
4:14315547 G A 0.034678 -1.1663e-06
4:14323235 A G 0.034838 -2.8748e-06
4:14323748 A G 0.030908 -8.8136e-06
4:14330291 C T 0.026559 2.1449e-05
4:14331041 G C 0.027335 2.8671e-07
4:14337091 C T 0.066021 -9.7130e-06
4:14339617 G A 1.381929 -1.1387e-05
4:14342075 C T 0.046312 4.7286e-06
4:14342217 T C 0.188071 -1.5729e-05
4:14346550 T C 0.334033 -3.0412e-05
4:14348305 T C 0.169349 -1.6327e-05
4:14349728 G C 0.085499 3.0197e-06
4:14352279 A G 0.777512 1.0906e-06
4:14362812 G T 0.136877 -6.0132e-06
4:14365200 G A 0.530111 3.7514e-06
4:14367587 G A 0.212965 2.9819e-06
4:14367685 G A 0.430571 2.3688e-07
4:14367719 T C 0.131951 1.3857e-05
4:14369108 G A 0.218017 -1.4816e-05
4:14375630 A G 0.027477 1.1635e-06
4:14375792 T C 0.083544 1.8377e-05
4:14383666 G C 0.333101 4.7435e-06
4:14384488 T G 0.119021 2.2246e-05
4:14385214 C T 1.363818 -1.1792e-06
4:14385522 G A 0.194412 -7.8441e-06
4:14385809 C T 0.524793 -1.8893e-05
4:14390228 A G 0.194861 -3.7118e-06
4:14390603 G A 0.194684 -6.8438e-06
4:14392473 T C 0.059827 -7.7442e-07
4:14394495 T C 0.076000 -9.0170e-07
4:14397659 A G 1.844642 -9.7815e-06
4:14400376 A G 0.513689 3.9196e-05
4:14410197 G T 1.089290 -4.5599e-05
4:14414984 G A 1.963717 7.1764e-07
4:14418694 C A 1.752789 5.5028e-06
4:14419174 A T 0.416893 4.6748e-05
4:14431387 G A 0.094943 2.5550e-06
4:14435120 A G 0.677166 2.6731e-05
4:14441442 A G 0.979944 1.2784e-05
4:14449508 C T 0.113030 -3.5646e-05
4:14450751 A C 0.074092 -8.3253e-06
4:14452836 C T 0.088008 1.5332e-05
4:14455102 G A 0.023370 -1.4848e-06
4:14455437 C A 0.044487 1.5380e-05
4:14460935 A G 0.075765 2.0411e-05
4:14467695 C T 0.262966 -2.9236e-06
4:14468276 C T 0.105949 -8.9950e-07
4:14471255 A G 0.956608 1.0448e-05
4:14490138 T G 0.920437 9.0357e-06
4:14495604 T G 0.113051 -3.6421e-05
4:14502839 C G 0.020841 2.9149e-05
4:14503184 C T 0.925636 1.0615e-05
4:14526081 A G 0.049923 -5.1676e-06
4:14539944 A C 0.037187 2.6134e-06
4:14552385 C T 1.946555 1.9827e-05
4:14555287 G A 0.075527 5.0233e-06
4:14555587 A C 0.110919 -1.7421e-05
4:14558853 A C 0.630677 -1.0726e-05
4:14558941 C T 0.171395 -2.8171e-06
4:14560275 T C 0.044510 1.0887e-05
4:14564502 G A 1.669112 2.4522e-07
4:14566254 C T 0.082429 -1.4570e-05
4:14568212 T G 0.059527 -2.8249e-06
4:14573215 T C 1.873945 7.9988e-06
4:14574840 T C 0.106363 2.2586e-05
4:14576373 A G 0.049563 -8.6145e-06
4:14592876 C T 1.759150 2.8264e-06
4:14595113 C G 0.036687 -4.8903e-06
4:14611210 A G 0.041685 -5.1043e-06
4:14615047 A G 1.449049 1.4610e-05
4:14624436 T C 0.030507 1.7208e-05
4:14637594 G A 0.126511 1.5540e-05
4:14641444 T C 0.104140 -4.3165e-07
4:14643667 C A 1.324258 -2.2299e-08
4:14648325 A G 1.790537 2.8073e-06
4:14650040 A G 0.047878 -2.9890e-06
4:14655701 A G 0.195646 3.5221e-06
4:14657147 C A 1.161757 4.1358e-06
4:14668645 C A 0.089419 7.6800e-06
4:14669786 T C 0.411365 -1.8185e-06
4:14673512 G C 1.574917 1.5699e-05
4:14674246 C T 0.562038 -2.4225e-05
4:14675684 G A 0.686754 -3.5739e-05
4:14678186 A C 1.111871 4.6553e-05
4:14679827 G C 0.183417 -7.3722e-06
4:14682103 T C 0.049372 -4.6388e-06
4:14683651 T A 0.048566 2.8028e-05
4:14684783 T C 0.110518 8.7307e-05
4:14686946 C T 0.026199 5.1060e-06
4:14687515 A C 0.055268 -1.7793e-05
4:14691708 T C 0.228832 -2.8888e-06
4:14704766 G A 0.057698 -3.0127e-06
4:14705416 C A 0.187208 -1.7294e-05
4:14709301 C T 0.354894 3.3093e-05
4:14713847 C T 0.089456 4.4898e-05
4:14713975 T G 0.069574 -1.5112e-05
4:14714234 A G 0.091520 -3.7080e-05
4:14716428 T C 1.629450 4.6195e-05
4:14716555 C T 0.046074 3.7179e-05
4:14717301 T C 0.125103 -7.6002e-06
4:14727807 T C 1.937385 1.4885e-05
4:14740977 A G 0.261191 -2.7779e-05
4:14744878 A G 0.114197 -3.7854e-06
4:14745825 T C 1.265846 2.4078e-05
4:14749750 C T 1.205298 1.0713e-05
4:14756736 C G 0.024530 3.6366e-05
4:14764763 C T 1.927070 1.9725e-05
4:14771349 T G 1.480436 -1.0401e-05
4:14774726 C G 0.071658 -2.7271e-05
4:14777979 C T 0.021993 -1.0350e-06
4:14783956 C T 0.214474 1.8995e-05
4:14784441 C T 0.293289 1.2314e-05
4:14786271 C T 1.924266 1.5959e-05
4:14786477 A G 0.041304 -1.1107e-06
4:14805560 T C 1.585674 -1.0591e-05
4:14806174 G A 0.878592 -3.9227e-07
4:14811981 A G 0.047397 -9.9947e-06
4:14812190 G A 0.154175 -1.1128e-05
4:14814258 A G 0.041525 -7.5918e-06
4:14814612 T C 0.504506 1.2336e-05
4:14814766 C T 0.042926 -2.6516e-05
4:14819796 C T 1.008102 8.3737e-06
4:14823946 G A 0.454849 7.6124e-06
4:14830699 A G 0.090469 5.8603e-05
4:14830762 C A 0.402842 1.6017e-06
4:14831131 G A 0.481218 1.3883e-05
4:14831800 C T 0.055805 -6.8719e-06
4:14832006 G A 1.573217 3.0976e-06
4:14832866 C G 1.177848 1.8058e-06
4:14836495 C T 0.168281 -1.8328e-05
4:14839792 A G 0.146308 -2.5331e-05
4:14843286 G A 0.198050 -2.9878e-05
4:14843481 G A 0.025084 2.5062e-05
4:14847751 C T 0.316687 -1.2443e-05
4:14854347 C T 0.250258 1.5388e-05
4:14855260 A G 0.081630 8.3544e-06
4:14856767 A G 0.076044 -5.3658e-06
4:14856837 A C 0.049236 1.4311e-05
4:14857649 T C 0.330531 -2.6133e-06
4:14859816 C T 0.139821 2.2734e-05
4:14860842 C T 0.390966 2.1375e-07
4:14861478 C T 0.630062 2.0664e-05
4:14862961 G A 0.507172 4.7394e-05
4:14863850 C T 0.036511 1.8234e-05
4:14865643 A G 1.563531 6.7691e-06
4:14865904 T A 0.547395 1.4997e-05
4:14868420 A G 0.039424 1.8357e-06
4:14868943 T C 0.336429 6.6434e-05
4:14870383 T C 1.180748 5.0309e-05
4:14873849 T C 0.479130 1.6786e-05
4:14876512 C T 0.363801 1.4334e-05
4:14893478 C T 0.968198 3.2539e-05
4:14893707 C T 0.264666 2.0296e-05
4:14896043 A G 0.100526 1.5169e-05
4:14905322 A C 0.668908 1.7788e-05
4:14910313 T C 0.054295 -1.3272e-05
4:14919063 T C 1.127963 -3.2628e-05
4:14919332 T C 0.259651 -6.9142e-06
4:14921183 C T 0.159067 -4.1796e-05
4:14921855 G A 0.025087 1.3302e-05
4:14922060 A C 0.031894 -1.3314e-05
4:14926218 A G 1.185671 2.2721e-06
4:14929712 G A 0.554392 8.2196e-06
4:14931459 C T 0.701924 -2.1540e-05
4:14933433 C T 0.063006 1.3714e-05
4:14936518 T C 0.114938 -2.8615e-05
4:14938262 C T 0.040873 6.9957e-06
4:14951478 A G 0.120255 -9.5020e-06
4:14956689 C T 1.301336 -7.2046e-06
4:14957444 A C 0.168645 -1.0428e-06
4:14964429 A G 0.060643 4.3858e-06
4:14983060 C T 0.061744 -2.0153e-05
4:14983302 C T 0.044388 3.5239e-05
4:14985293 C G 0.211799 -2.7362e-05
4:14990124 A G 0.057936 -1.8228e-06
4:15001311 T G 0.046880 -5.5466e-06
4:15046608 A G 0.032502 7.5478e-06
4:15051734 A C 0.056141 3.9288e-05
4:15052947 G T 1.054067 -8.7760e-06
4:15056775 C T 0.081786 2.8183e-06
4:15061168 A C 0.047853 -1.1052e-05
4:15061864 A G 0.175808 -1.9561e-05
4:15075423 T G 0.120932 -2.7119e-05
4:15079533 T C 0.087947 5.4126e-06
4:15081374 C T 0.093040 -1.0716e-05
4:15084981 A G 0.028783 -6.6450e-06
4:15090352 G A 0.021772 -2.2972e-05
4:15090360 C T 0.065821 -2.3554e-05
4:15101916 G A 1.058878 -1.7936e-05
4:15104421 T C 0.111127 2.0595e-06
4:15112798 T C 0.052221 2.4706e-06
4:15118979 T C 0.193695 -1.6507e-05
4:15124377 C A 0.106336 -2.7069e-06
4:15127630 A G 1.093281 -1.3315e-05
4:15130577 C T 0.046329 -1.9479e-06
4:15133544 T C 0.168907 -1.4673e-05
4:15133870 A G 0.026461 1.2469e-05
4:15141990 T C 1.749008 -4.4451e-06
4:15144890 A G 0.209562 -8.8613e-08
4:15145929 G T 0.940058 -9.8981e-06
4:15147403 T C 0.684184 -7.2220e-06
4:15148248 G A 0.075146 -1.5280e-06
4:15148377 G A 1.798880 1.5071e-05
4:15148901 A C 0.052483 3.8636e-05
4:15149569 A G 0.492522 1.5948e-06
4:15149829 A G 0.020501 -9.8377e-06
4:15151134 T C 0.066222 -1.2512e-05
4:15153353 T C 0.144081 -1.3423e-05
4:15153951 A G 0.264907 2.4961e-06
4:15172285 C T 0.337249 -1.0626e-05
4:15184130 C A 0.044225 4.6564e-06
4:15185173 A G 0.173173 -1.5690e-06
4:15191532 A G 0.029085 -2.1619e-06
4:15197087 T C 0.022072 1.1461e-06
4:15200699 G A 0.276576 2.5826e-05
4:15204463 A G 0.136768 2.2169e-06
4:15204641 A G 0.952385 9.3273e-06
4:15207714 C T 0.187738 -1.4419e-05
4:15210828 G A 0.069989 9.4670e-07
4:15211702 A G 0.325496 -9.6400e-06
4:15212201 C T 0.335270 1.6374e-05
4:15213954 A G 0.957574 -2.0813e-05
4:15213956 G A 0.032771 3.7221e-06
4:15219264 A G 0.093900 1.1785e-05
4:15219655 A G 0.056162 1.0922e-05
4:15227612 A G 1.051371 -1.2709e-05
4:15231157 A T 0.198682 -1.3272e-05
4:15235845 T C 0.023231 3.6876e-06
4:15237535 T G 0.752976 -3.5626e-06
4:15238169 C T 0.343885 2.5879e-05
4:15239767 T C 0.179164 8.8319e-06
4:15240401 C T 0.828068 -1.1456e-05
4:15242941 A C 0.089120 -9.4240e-06
4:15258165 A C 0.052660 8.2765e-06
4:15260952 T C 1.036575 -7.3324e-06
4:15263437 G A 0.039928 -1.2164e-05
4:15278954 C A 0.672672 2.0436e-06
4:15293326 T C 0.086267 3.0431e-05
4:15298554 A C 0.140742 3.2973e-05
4:15302839 A G 0.051490 -8.7661e-06
4:15308367 A G 0.035678 -1.8675e-06
4:15308562 C A 1.204316 1.2749e-05
4:15308694 C T 0.023608 6.6593e-06
4:15324456 T G 0.079314 -3.1534e-06
4:15324748 T C 0.049896 -1.9614e-05
4:15329786 C T 0.054210 7.4958e-06
4:15332007 G A 0.043178 -1.8653e-05
4:15334159 A G 0.058973 -1.3461e-06
4:15334857 C T 0.043980 -2.3626e-05
4:15339609 T C 0.061319 1.5814e-05
4:15342400 G A 0.046142 -2.3747e-05
4:15352357 C T 0.079501 9.4906e-06
4:15354235 A G 0.108801 6.9477e-06
4:15354385 C T 0.060687 -3.4053e-05
4:15364283 G T 0.692030 -1.1338e-05
4:15369132 G T 0.047292 -2.0939e-05
4:15370557 A G 0.046404 1.9636e-05
4:15377360 C T 0.302132 -8.7063e-06
4:15380747 G A 0.057277 5.2251e-06
4:15383534 C T 0.697004 -1.0411e-05
4:15387226 C A 0.175390 1.9237e-05
4:15388248 C T 0.050331 -6.0583e-06
4:15388478 A G 0.036613 -2.6412e-05
4:15394463 T C 0.538851 -7.0909e-06
4:15397906 A G 0.073086 1.8918e-05
4:15400473 T C 0.637174 -4.6446e-05
4:15415746 T C 0.034097 -8.5250e-06
4:15421023 T C 1.843601 9.1797e-06
4:15425160 T C 0.041179 1.8228e-05
4:15429102 T C 0.039805 1.2123e-05
4:15444544 A C 0.728708 2.3270e-05
4:15472428 C T 1.925581 5.3837e-06
4:15474996 T C 0.783574 2.1518e-05
4:15481585 C G 0.033073 -1.9660e-05
4:15481976 G A 0.925309 1.9065e-05
4:15482360 T C 0.071015 1.4336e-05
4:15485184 C T 0.104973 7.9875e-07
4:15506708 A G 0.207794 8.7651e-07
4:15509291 A G 0.290066 1.2013e-05
4:15512850 G T 0.021925 -3.3367e-05
4:15516389 T C 0.045374 -6.1215e-06
4:15525110 A C 0.021915 9.2326e-06
4:15534868 G A 0.022908 -3.2933e-06
4:15535737 A G 0.059534 4.0485e-07
4:15541609 A G 1.483125 6.0981e-05
4:15542197 G A 0.445350 1.5522e-05
4:15567883 T C 0.037643 -1.0110e-06
4:15569018 A G 0.517174 4.6601e-06
4:15573120 T C 0.025764 -2.3800e-05
4:15582723 G A 0.032071 4.1858e-06
4:15593169 G C 0.065511 2.6804e-06
4:15608677 G A 0.082514 1.0605e-06
4:15615074 A G 0.090235 -9.7436e-06
4:15627927 A G 0.301007 7.4849e-06
4:15631169 T C 0.050501 -1.2347e-05
4:15655721 G A 1.324955 3.2801e-05
4:15668798 A G 0.092802 -5.0805e-05
4:15671421 C A 0.085988 2.1097e-05
4:15677834 T C 0.066371 -7.4254e-06
4:15678038 G C 0.021657 -6.1075e-06
4:15681414 C A 0.497544 1.5546e-05
4:15688604 C G 0.266087 2.5398e-05
4:15689928 A G 0.591195 4.6508e-06
4:15690233 A C 1.971397 1.6956e-07
4:15697466 T C 0.541500 6.9628e-06
4:15709192 A G 0.261117 1.7730e-05
4:15709252 A G 0.051181 -1.0099e-05
4:15713608 G A 0.033617 -9.8104e-06
4:15722573 T C 0.188537 2.9094e-05
4:15724816 C T 0.040227 2.0810e-06
4:15726564 A G 0.207240 -1.9938e-05
4:15728221 A C 0.279149 1.3436e-05
4:15733030 A G 1.834524 2.5385e-05
4:15737348 A G 1.094039 -1.8363e-05
4:15737863 A G 0.336637 1.3801e-05
4:15739416 C G 0.283885 1.3457e-05
4:15740745 C G 0.134630 2.9514e-05
4:15742716 G A 0.526068 -1.7868e-05
4:15743573 T C 0.407210 2.7013e-05
4:15749000 T C 0.033553 8.7102e-06
4:15749703 T C 0.370455 1.1020e-05
4:15749881 T G 0.172228 -2.3601e-05
4:15751051 A G 0.081120 -1.4265e-05
4:15766844 A G 0.050487 -5.5280e-06
4:15767752 T C 0.653368 7.1300e-07
4:15781086 A G 0.021460 -4.6133e-06
4:15785321 A G 0.128891 3.7433e-06
4:15785659 T C 0.339255 2.8962e-05
4:15798022 G A 0.049960 -1.4692e-05
4:15800724 C T 0.051864 -1.1213e-05
4:15806969 T C 0.059398 -3.6071e-05
4:15811373 C T 0.686166 2.1205e-05
4:15814814 C T 0.202864 1.1810e-05
4:15822033 C T 0.059884 -1.1716e-05
4:15824742 T C 0.113741 5.8691e-06
4:15836237 A G 0.071981 1.6239e-05
4:15840839 G A 1.374174 3.3941e-05
4:15850685 T C 1.021086 5.6444e-06
4:15852104 C T 0.623228 2.4890e-05
4:15856654 C T 0.891488 -1.5348e-05
4:15862041 A G 0.390361 -8.3134e-06
4:15865522 T G 1.603261 1.5329e-05
4:15872808 G T 0.044619 -3.2533e-06
4:15879297 G C 0.021514 3.1453e-06
4:15884011 G A 1.090099 -2.2556e-07
4:15886206 A G 0.102858 -2.9242e-05
4:15886610 G A 0.099231 2.7431e-05
4:15891538 G A 0.038153 2.0764e-05
4:15891903 T C 0.020467 3.7633e-07
4:15895250 A G 0.066813 -1.6218e-05
4:15896341 T C 1.691085 2.3686e-05
4:15900365 G A 0.063910 -1.4202e-05
4:15901980 C T 0.835061 1.2738e-05
4:15903068 A G 0.102783 -2.6508e-05
4:15903972 C T 0.498373 3.2778e-06
4:15910047 T C 0.258553 2.4942e-05
4:15910385 G A 1.168444 1.5950e-05
4:15914034 A G 0.274777 2.6138e-05
4:15914276 A G 0.383412 -2.7580e-05
4:15915036 C A 0.985561 1.2906e-05
4:15916695 G A 0.236730 -8.9438e-06
4:15919105 T C 0.490156 5.8954e-06
4:15922722 A T 0.683504 6.7702e-06
4:15927292 C T 1.586959 1.2691e-05
4:15935267 A G 0.024917 -2.9408e-07
4:15935881 A C 0.157555 7.8489e-06
4:15936267 A C 1.933656 1.2158e-05
4:15937085 T C 0.903907 8.0891e-06
4:15937526 A G 0.688168 8.5656e-06
4:15938392 T C 0.180857 -2.4564e-05
4:15939915 G C 1.752119 3.4301e-05
4:15942964 T C 0.052599 6.4457e-06
4:15943278 C T 0.022517 -3.1535e-05
4:15943547 C T 0.047567 -2.1860e-05
4:15949551 A G 0.401485 -6.0326e-06
4:15955502 G A 0.191604 2.6857e-06
4:15958096 T C 1.707945 -2.7192e-06
4:15958890 A G 0.083833 2.5395e-05
4:15960257 C A 0.066705 -2.6666e-06
4:15963294 A G 0.079396 9.7849e-06
4:15963882 A G 0.030799 -1.8731e-05
4:15964485 A G 0.936481 1.0185e-05
4:15964763 T C 0.758072 -1.3791e-05
4:15965966 C T 0.413952 3.6865e-06
4:15967933 A G 0.051093 6.0764e-06
4:15969938 C T 1.046343 -3.0902e-06
4:15970349 G T 0.487810 -1.0964e-06
4:15974222 A C 1.789735 1.9046e-05
4:15975243 C G 0.298416 3.5804e-06
4:15977980 A C 0.604662 1.2219e-05
4:15983944 T C 0.192090 -2.1029e-05
4:15984033 G A 1.323629 -2.1219e-05
4:15991275 A G 1.428758 2.0507e-05
4:15994019 A G 0.100662 9.3289e-06
4:16001207 T C 0.350576 1.9865e-05
4:16002288 C T 0.604135 1.4504e-05
4:16002317 T C 0.248510 2.2480e-05
4:16004220 C T 0.026270 5.1164e-06
4:16005061 C T 0.387009 -1.3288e-06
4:16012648 G C 0.885113 -1.5104e-05
4:16012786 T C 0.053445 3.3122e-05
4:16014154 A C 0.061802 -3.0986e-06
4:16018244 T C 0.213781 1.5850e-05
4:16018292 T C 0.025074 1.2349e-05
4:16018324 T C 1.868927 1.6549e-05
4:16020162 T C 0.201820 1.0810e-05
4:16026458 G A 1.574696 2.9045e-05
4:16026696 T C 0.087362 1.0573e-05
4:16026983 C T 0.098782 1.8825e-05
4:16027774 C G 0.161811 -3.9998e-05
4:16030628 T C 0.048971 3.6381e-06
4:16031448 T C 1.488629 2.4248e-05
4:16032193 T C 1.117787 3.0092e-05
4:16037352 T C 1.112140 2.4123e-05
4:16042866 T C 0.402512 1.8644e-05
4:16044489 A G 0.132056 -5.9445e-06
4:16045635 C G 1.689695 -7.0987e-05
4:16051033 C T 0.119351 -2.9352e-06
4:16053713 C T 0.033437 2.5578e-05
4:16056076 C A 0.424801 2.4816e-05
4:16063351 T C 0.026624 2.0807e-05
4:16068100 G A 1.548806 -6.0514e-06
4:16068822 T C 0.110970 -1.6283e-05
4:16075033 C T 0.060972 -3.2182e-06
4:16077401 A G 0.041148 6.1856e-06
4:16077475 C A 0.020328 1.3513e-06
4:16077515 A G 0.039989 1.2389e-06
4:16084259 G A 0.501294 7.2316e-06
4:16085824 A C 1.596920 -9.7339e-06
4:16087856 T G 1.026369 -9.0012e-06
4:16105234 T C 0.093182 -1.4174e-05
4:16109602 A G 1.155358 9.7307e-05
4:16110329 G T 0.085941 1.2906e-05
4:16119506 A G 1.309078 2.2969e-05
4:16119672 C T 0.389327 5.9195e-06
4:16121830 G A 0.900110 1.5114e-05
4:16123663 C T 0.098292 6.8083e-06
4:16124566 A G 0.033097 -1.3129e-05
4:16125136 T C 0.340196 2.4994e-05
4:16127289 G T 0.073038 2.7884e-05
4:16138797 G A 1.535302 -6.6986e-06
4:16158688 C T 0.030558 -1.3150e-05
4:16163209 C T 1.522121 -4.4051e-06
4:16165036 A G 0.030224 -1.0449e-05
4:16166404 T C 0.711199 8.3319e-06
4:16168246 T C 0.053738 1.3885e-05
4:16178386 C T 0.812962 -1.0848e-05
4:16204674 C A 0.468302 7.3223e-06
4:16205098 G A 0.194347 -5.7986e-06
4:16211184 C G 0.031411 6.5988e-07
4:16215919 G A 0.120898 -2.1458e-05
4:16218496 A G 0.647493 -8.1032e-07
4:16219016 A G 0.030853 -4.8499e-06
4:16225211 T G 0.765827 -1.3075e-05
4:16241116 A G 0.041515 -9.1678e-06
4:16247445 T C 0.132389 1.3416e-05
4:16255237 G A 0.059024 -7.5645e-07
4:16271939 A G 0.060792 -3.0168e-06
4:16277252 T C 0.182591 -9.4502e-06
4:16280808 C T 0.063526 1.2998e-05
4:16306902 G A 0.042685 2.8563e-05
4:16322811 A G 0.036589 -7.4114e-06
4:16323041 T C 0.494766 -2.6567e-05
4:16331917 A G 1.691741 -2.2085e-05
4:16335000 C T 0.300483 -1.7726e-05
4:16335198 C T 0.823512 -1.6217e-05
4:16342480 T C 0.329368 6.6753e-06
4:16344030 G A 0.030105 2.0204e-05
4:16353313 A G 0.331860 1.0499e-05
4:16378585 A G 0.159163 -1.0861e-05
4:16386742 A G 0.073926 -1.0022e-06
4:16386973 A G 0.044602 -1.0443e-05
4:16388469 G A 0.045418 -4.3401e-06
4:16390974 T C 0.176420 -1.6545e-05
4:16397256 T G 0.023394 7.2633e-06
4:16399023 T C 0.337296 6.0321e-06
4:16416908 G A 0.181486 -2.3786e-05
4:16420368 C T 0.827496 -2.6862e-06
4:16425935 G A 0.195503 1.5411e-05
4:16430200 A C 0.480990 -2.0107e-05
4:16432460 T C 0.148089 -1.9402e-05
4:16433449 G A 0.273461 1.9107e-05
4:16434761 C G 0.979241 -1.2253e-06
4:16443207 T C 0.116488 -1.1111e-05
4:16447313 A G 1.204197 8.5510e-06
4:16447873 T G 0.046272 1.5395e-05
4:16448976 C T 0.189187 -6.3576e-08
4:16451818 C T 0.052221 6.8189e-06
4:16452196 G A 0.110535 -3.1261e-06
4:16462250 G A 0.063515 5.6218e-07
4:16465933 T C 1.660025 -8.7003e-06
4:16468136 G T 0.545814 -1.2521e-05
4:16469668 A G 0.483696 -3.2623e-08
4:16478955 A G 0.044279 -1.6428e-05
4:16486711 G A 0.073610 -1.5355e-05
4:16486726 C T 0.480783 -2.7075e-05
4:16487781 C A 1.652555 -8.4306e-06
4:16499833 G A 0.451486 1.9025e-06
4:16500823 C T 0.088657 1.8410e-05
4:16502767 T C 0.027246 -4.8282e-07
4:16505869 A G 0.088803 1.8414e-07
4:16508781 A C 0.856235 -3.3118e-05
4:16513748 C T 0.499526 2.6654e-05
4:16520010 C T 0.180364 -8.6864e-06
4:16521723 G T 0.688852 -1.2450e-06
4:16521801 A G 0.143265 1.2172e-05
4:16522293 C A 0.168417 2.2192e-05
4:16524239 A G 0.054543 -3.1934e-05
4:16526794 T G 0.994061 9.7689e-06
4:16527549 G A 0.069591 -9.4003e-06
4:16530791 T C 0.047961 4.1611e-06
4:16531505 G A 0.667599 1.3411e-05
4:16533376 C A 0.253902 1.0172e-05
4:16534153 T C 0.178205 3.0391e-05
4:16537256 A G 0.140304 5.6713e-06
4:16541420 G A 0.042396 1.7034e-06
4:16546675 G T 0.438441 1.4709e-05
4:16546887 C G 0.225116 -3.5006e-05
4:16548146 C T 0.189418 1.4050e-05
4:16551411 C T 1.739101 -8.9253e-06
4:16556638 C T 0.061625 2.1626e-07
4:16567680 T C 0.049073 4.5364e-05
4:16571110 C T 0.132250 -4.2475e-05
4:16572298 A G 0.058392 -8.1166e-06
4:16572637 T G 0.037367 -2.4174e-05
4:16572822 G T 0.997787 -1.4946e-05
4:16577143 G A 0.054764 1.9118e-06
4:16580650 C T 0.090262 1.2679e-06
4:16581303 C T 0.918612 -1.1938e-06
4:16585199 G A 0.872915 -6.2021e-06
4:16586393 G A 0.208107 7.9631e-06
4:16587885 C T 0.683514 1.0123e-05
4:16589837 A C 0.070268 3.3385e-06
4:16591562 A G 0.229780 1.3199e-05
4:16592363 C A 0.058705 6.6874e-06
4:16606940 T C 0.839307 -1.7428e-06
4:16614389 T C 0.063478 -1.6181e-05
4:16617712 G A 0.102362 1.5526e-05
4:16621644 A G 0.148997 -1.0962e-05
4:16621729 C T 0.782517 -2.4609e-06
4:16638056 G A 0.125991 1.3670e-05
4:16642700 G A 0.045636 -5.9216e-06
4:16646025 A G 0.161145 -1.8475e-05
4:16648682 C T 1.019981 2.2178e-05
4:16652331 C G 0.423461 9.7486e-06
4:16652449 C T 0.034175 -1.1611e-05
4:16653326 C T 0.585681 -6.2156e-06
4:16653659 A G 1.911061 7.4811e-07
4:16654276 A G 0.047196 -5.6850e-06
4:16654722 C T 0.135843 -7.8902e-05
4:16656074 A G 0.069275 -2.8100e-05
4:16660365 A C 0.952277 -3.2966e-05
4:16662423 C T 0.064556 2.6150e-06
4:16665262 T C 0.055019 -1.9542e-05
4:16668627 A G 0.053806 -1.4807e-05
4:16672919 C T 0.259287 9.2127e-06
4:16673412 T C 0.437115 4.8993e-06
4:16674884 A G 0.070961 -4.7383e-06
4:16676676 A G 0.108628 6.0813e-06
4:16676839 G C 0.103511 3.9973e-05
4:16678084 C T 1.146539 -2.3908e-06
4:16680651 C T 0.349706 2.9884e-05
4:16681217 C T 1.514947 -2.1002e-05
4:16682344 T C 0.057654 1.5026e-05
4:16684347 T C 0.073242 7.5093e-06
4:16689015 A G 0.030571 8.1832e-06
4:16693715 A G 0.687672 -2.0995e-05
4:16695520 T C 0.060972 -1.3667e-05
4:16700469 G A 0.043076 4.0704e-06
4:16701448 T G 0.869239 -1.2158e-05
4:16702713 A G 0.032210 -1.3486e-05
4:16704333 G A 0.502548 9.7994e-07
4:16706542 C T 0.115842 1.8402e-05
4:16710593 A G 0.043212 -1.5498e-05
4:16711689 T G 0.972835 1.0213e-06
4:16712887 G A 0.085890 1.9385e-05
4:16715527 A C 0.033342 1.6272e-05
4:16719357 T C 0.148253 9.9147e-06
4:16725959 G A 0.137278 1.1108e-05
4:16729622 T C 0.020838 7.8537e-06
4:16732455 G C 0.075779 9.7936e-07
4:16734665 T C 0.103596 1.4754e-06
4:16735814 A C 0.048478 9.0575e-06
4:16736755 T C 0.984072 3.5591e-06
4:16738114 A G 0.123726 1.3644e-05
4:16743262 T C 0.667875 -1.5571e-05
4:16744084 G T 0.404069 2.1334e-06
4:16744305 A G 0.025346 2.2421e-05
4:16746701 G A 0.041168 7.6983e-06
4:16747687 A G 0.198913 2.4095e-06
4:16747970 T C 0.127395 5.2430e-06
4:16748482 A G 0.077074 -1.0075e-05
4:16751729 T C 0.059901 -1.2191e-05
4:16767411 T C 0.100713 9.8368e-06
4:16770405 A C 1.813149 -2.0144e-06
4:16772709 T G 0.028140 -1.6788e-05
4:16774650 C G 0.131189 1.7743e-06
4:16783628 A G 0.292783 -5.9733e-07
4:16785988 A G 1.860995 -6.7514e-07
4:16786351 C A 1.821890 4.2338e-06
4:16787619 G A 0.021762 -5.3502e-06
4:16790379 A G 0.034087 5.3142e-06
4:16791197 G T 1.942689 1.0562e-05
4:16802900 C T 0.047897 1.0184e-05
4:16804771 T C 0.233925 8.6730e-06
4:16808526 A G 0.052942 8.8235e-07
4:16812198 G A 1.841391 -7.2864e-06
4:16816301 T C 1.799829 1.4765e-05
4:16816630 G A 0.688484 4.6045e-05
4:16816760 C T 0.064219 3.6378e-05
4:16816914 C T 0.511639 -8.4241e-06
4:16818833 C T 0.038751 -2.1270e-05
4:16822571 G C 0.047428 -1.7935e-05
4:16824441 A G 0.782024 -1.3488e-05
4:16824676 T C 0.057372 -4.1793e-05
4:16834473 G A 1.274070 -2.5603e-05
4:16836059 C T 0.355829 -1.5111e-05
4:16838998 C T 0.038612 -8.6675e-06
4:16846935 A G 0.054261 1.1802e-05
4:16857133 A T 0.061452 4.9475e-05
4:16858339 C T 0.486062 3.5158e-05
4:16862515 A C 0.348288 -2.1277e-05
4:16869810 A G 0.995155 1.2118e-05
4:16871315 G T 0.527374 -6.6793e-06
4:16874032 C T 0.496248 -6.4436e-06
4:16886127 C T 0.023884 6.3099e-06
4:16886183 T G 1.157534 1.0744e-05
4:16886185 C T 0.661745 -8.1455e-06
4:16886605 C T 0.057542 -2.2121e-05
4:16887327 A G 0.077003 -1.8505e-05
4:16888312 G A 0.053071 9.4892e-06
4:16898536 C T 0.111446 8.5581e-07
4:16907953 C G 0.042165 3.5611e-06
4:16916345 T G 0.824481 -2.1965e-05
4:16920838 C T 0.572377 -1.8376e-06
4:16920855 T G 0.620845 -3.9970e-07
4:16926754 T C 0.070621 2.8695e-06
4:16928681 C T 0.087902 1.9281e-05
4:16939034 A C 0.024411 8.2099e-07
4:16955978 G A 0.145291 -1.8231e-05
4:16966334 T C 0.351433 -2.1679e-05
4:16973824 C A 1.936318 1.4371e-05
4:16983146 A G 0.064294 1.9111e-05
4:16996503 C A 0.735174 3.5921e-07
4:17019679 C A 0.072277 -8.2422e-06
4:17026797 C T 1.891114 1.5409e-07
4:17028159 G A 0.790279 -9.7458e-06
4:17028448 A G 0.025114 1.3684e-05
4:17032022 G C 0.075663 -1.2742e-05
4:17037043 C T 0.762471 -8.9381e-06
4:17041514 C G 0.026213 -2.1615e-05
4:17042528 C T 0.615755 -4.0895e-06
4:17043092 G A 0.238559 -5.8897e-06
4:17045997 G A 1.043739 -1.7447e-05
4:17047470 A G 0.561545 -4.2799e-05
4:17048777 C T 0.062608 -6.3821e-06
4:17054934 G C 0.380158 1.7379e-06
4:17056376 C T 0.059303 2.5303e-05
4:17061108 G C 0.138437 9.7037e-06
4:17062834 T C 0.255194 1.0078e-05
4:17063852 T C 0.088021 5.0197e-06
4:17072550 C G 0.577626 1.6324e-05
4:17078668 C T 0.122377 2.5499e-05
4:17083800 T C 0.020739 -8.4166e-07
4:17091721 C T 0.120928 -9.6904e-06
4:17092010 T C 0.183502 1.0203e-05
4:17098109 G A 0.049573 -3.1651e-06
4:17099921 C T 0.158969 5.5002e-06
4:17102166 G A 1.905053 -1.6216e-05
4:17103744 C T 0.064042 1.5773e-05
4:17106331 T C 0.864830 1.2677e-05
4:17108353 C T 0.204921 9.4541e-06
4:17123612 G A 0.145064 -1.0392e-05
4:17129294 G C 0.231382 -9.2753e-06
4:17134058 G A 0.284433 9.9376e-06
4:17134960 G A 0.452231 -1.0150e-05
4:17135343 T C 0.152975 2.6096e-05
4:17148320 T C 1.823294 1.8227e-05
4:17154568 T C 1.676908 1.0882e-05
4:17174754 T C 0.727807 5.5302e-06
4:17179172 A C 0.148725 -1.1302e-05
4:17181751 A C 0.034984 1.6739e-06
4:17186933 G A 0.431873 -1.1589e-05
4:17198263 A G 0.230039 -8.0107e-06
4:17205620 C T 0.629889 -2.1436e-05
4:17209481 C T 0.967015 2.9499e-05
4:17233112 A G 0.054020 1.7318e-05
4:17235770 C T 0.101729 -7.1927e-06
4:17236812 T C 0.183910 -8.7644e-06
4:17237387 A C 0.940398 3.1325e-05
4:17241284 A G 0.080620 9.7473e-06
4:17241961 C T 0.111677 -2.1323e-06
4:17248004 C T 0.107897 -4.4048e-06
4:17248161 C T 0.163334 2.3139e-05
4:17256620 T C 0.066558 -6.4861e-05
4:17257300 T C 0.644858 -1.4089e-05
4:17261407 C G 0.038211 -1.1099e-05
4:17264077 T C 0.794052 -1.4631e-05
4:17271509 T C 0.072698 1.6237e-05
4:17271720 G A 0.875271 5.4071e-06
4:17273603 C A 0.803194 -9.3030e-06
4:17273978 G C 0.066688 -1.9656e-06
4:17275696 C T 1.578099 4.3209e-05
4:17276324 T C 1.151129 6.7404e-05
4:17276947 C T 0.068088 -5.5813e-05
4:17279997 A G 1.522379 4.2669e-05
4:17282108 C T 0.089463 8.2818e-06
4:17282313 T G 0.055740 -8.3440e-06
4:17285032 G T 0.027440 -1.1195e-05
4:17286644 T C 0.067058 -3.8726e-05
4:17287997 A G 0.045955 -1.1201e-05
4:17288384 G C 0.885824 9.8520e-06
4:17289928 G A 0.068183 1.7933e-05
4:17291007 C T 0.470090 -1.3993e-05
4:17291077 A G 0.055706 -7.6717e-07
4:17292932 C G 1.384931 2.0275e-05
4:17293408 A C 1.267229 1.2938e-05
4:17296363 A C 0.052299 -1.5048e-05
4:17301175 G A 0.045537 -3.8023e-06
4:17302576 A G 0.317900 3.2579e-06
4:17303466 G A 0.190863 -1.5998e-05
4:17303816 T C 0.104286 1.1855e-05
4:17304946 A C 0.042290 1.2202e-05
4:17315910 C T 1.277565 1.8618e-05
4:17317318 A C 0.049454 -4.7432e-07
4:17321989 A G 0.043919 -2.6778e-06
4:17322823 T C 0.390272 -1.1425e-05
4:17333100 T C 1.063662 1.2805e-05
4:17334654 A G 0.081688 -8.0147e-06
4:17337406 C G 1.928254 -5.9778e-06
4:17342510 C A 0.036215 9.7362e-06
4:17356713 T C 0.071665 -5.1767e-06
4:17358133 T C 0.046153 -2.4383e-05
4:17360132 G T 0.442293 -8.2112e-06
4:17373377 T C 0.103491 1.3566e-05
4:17373562 C T 0.045918 -2.0081e-05
4:17374779 C T 0.191424 1.7845e-05
4:17374951 C T 1.532239 1.3944e-06
4:17379583 C T 1.177784 2.1284e-05
4:17387183 G C 0.099258 -1.8871e-05
4:17388159 T C 0.083357 -1.0885e-05
4:17389207 T C 0.467547 -2.3112e-05
4:17393371 C T 1.498370 -1.5164e-05
4:17398854 A G 0.048451 4.0621e-06
4:17401698 A G 0.113030 -1.3350e-05
4:17407016 T C 0.407357 -2.8649e-05
4:17409273 A C 0.052473 -3.0082e-06
4:17410789 C T 0.033427 -1.7799e-05
4:17414773 C T 0.711171 3.4750e-05
4:17414927 C G 0.106156 -2.0312e-06
4:17417415 G A 0.072800 8.1908e-06
4:17419953 A C 0.444071 -1.8806e-05
4:17421241 G T 0.065382 2.5519e-05
4:17438951 T C 0.029752 2.2784e-06
4:17458467 G A 0.972655 1.1929e-05
4:17459013 A G 0.115597 -1.2576e-05
4:17459388 G T 0.102658 -1.2936e-06
4:17465704 A G 0.470818 -2.6619e-06
4:17467715 C T 0.422530 -1.8019e-05
4:17469817 C T 1.292919 1.0741e-05
4:17470561 C T 0.104181 2.8675e-06
4:17479359 C A 0.100155 2.3525e-06
4:17483682 G A 0.413911 -9.3077e-06
4:17483729 C T 0.064637 6.4963e-06
4:17486575 G A 1.318125 2.2742e-05
4:17488072 C T 1.363733 7.3895e-06
4:17498167 G T 0.672227 -1.1616e-05
4:17504425 C T 0.065997 -6.8533e-06
4:17508837 T C 0.030632 -2.6738e-05
4:17514277 T G 0.178191 -2.9954e-05
4:17520066 T C 0.493185 -1.3649e-06
4:17520776 A G 0.657243 -4.2587e-05
4:17524570 G C 0.266855 3.0538e-05
4:17526682 C A 0.493273 3.6714e-06
4:17528463 A G 0.072035 -3.9416e-05
4:17536447 A C 0.943434 9.6575e-06
4:17540639 T C 0.054244 -2.7620e-05
4:17542279 G A 0.047417 -8.1059e-07
4:17545732 C T 0.902072 -1.2485e-05
4:17548441 A G 0.052286 6.3796e-06
4:17551474 G C 0.706439 2.1582e-06
4:17553843 G A 0.892487 1.2924e-06
4:17557321 C T 0.408237 -1.9233e-05
4:17563370 A G 0.050647 -2.4382e-05
4:17565617 G T 0.670717 2.8070e-05
4:17570658 C T 1.248721 -1.5879e-05
4:17571307 G A 0.041376 -8.1506e-06
4:17587018 G A 0.094518 2.9895e-05
4:17590671 A G 1.145601 -5.4364e-06
4:17595536 G A 0.084037 -2.1069e-05
4:17600884 G A 1.243040 -1.7348e-05
4:17615983 A C 0.168791 -5.4558e-06
4:17619176 G A 0.058225 5.6080e-06
4:17627332 C T 1.187551 -1.6934e-05
4:17631253 C T 1.223899 -2.5431e-05
4:17631508 G T 0.051616 3.4045e-06
4:17632603 A G 0.036212 9.8878e-06
4:17635336 A G 0.073909 -8.3914e-06
4:17636638 C G 0.034005 -1.8450e-05
4:17636977 G A 0.033277 -1.8368e-05
4:17637210 G C 0.180221 2.1434e-06
4:17640880 G C 0.061034 -2.5110e-05
4:17643050 A G 1.179528 -1.6556e-05
4:17657256 T C 0.022361 -2.0154e-05
4:17660082 T C 1.175312 -1.8004e-05
4:17662624 A G 0.026978 -1.0235e-05
4:17663715 T C 0.037017 -1.6224e-05
4:17664359 C T 0.039254 -9.0027e-06
4:17676306 T G 0.081657 6.0225e-06
4:17686090 A G 0.392442 -2.6975e-06
4:17690072 C T 0.037323 -2.1454e-05
4:17694943 G A 1.163973 -1.1249e-06
4:17703949 C T 1.163001 -3.3035e-07
4:17707449 T C 0.118732 1.2702e-05
4:17718837 G C 0.050994 1.0909e-05
4:17720818 A G 0.265975 3.4559e-05
4:17754714 T G 0.633608 -3.1156e-05
4:17756273 A G 1.587166 -2.9356e-05
4:17767269 C A 0.969412 6.9899e-06
4:17775076 T C 0.062985 -3.8434e-05
4:17780716 G T 0.428510 -1.3095e-05
4:17797966 A G 0.311431 4.7979e-06
4:17805379 A G 0.058147 -2.4087e-05
4:17818885 C T 1.140940 -9.9943e-06
4:17822919 A T 0.036133 1.5060e-05
4:17823462 T C 0.025675 -1.0145e-05
4:17829990 C G 0.253345 1.4781e-05
4:17841465 G A 0.388015 3.3048e-05
4:17841948 A T 1.451129 -1.1888e-05
4:17848100 T C 0.127816 3.7284e-05
4:17854031 C T 1.457103 -1.3612e-05
4:17855182 C T 0.020066 -3.6984e-06
4:17871203 C T 0.100213 3.0499e-06
4:17875149 A G 0.049165 -1.2802e-05
4:17875766 C T 0.022803 -6.0850e-06
4:17876551 A G 0.063641 -2.5298e-05
4:17883683 C G 0.246307 1.4911e-05
4:17884986 C T 0.272764 1.4519e-05
4:17886146 G A 0.129758 -1.6157e-05
4:17891922 C T 0.041570 -1.5815e-05
4:17904598 C T 0.031085 -2.5616e-05
4:17908243 A G 0.049015 -1.1505e-05
4:17910840 C T 0.033672 1.5948e-05
4:17936680 G A 0.044133 6.5062e-06
4:17951032 C T 0.043569 -6.4306e-07
4:17952209 A G 0.132059 -8.3315e-06
4:17972372 A G 1.468088 -6.9326e-06
4:17996046 G A 1.154019 -1.5179e-05
4:18011736 A C 0.126191 2.7195e-06
4:18012789 A G 0.054921 5.4811e-06
4:18025484 A G 1.475564 -6.2318e-06
4:18026539 G A 0.067439 -3.1204e-05
4:18026748 T C 0.043586 -8.6671e-07
4:18033488 C T 0.316258 8.9097e-06
4:18035807 T C 0.076248 -1.4095e-05
4:18036793 A G 0.039958 5.6833e-06
4:18040190 T C 0.065113 2.7195e-05
4:18046952 G A 1.316517 -5.2250e-06
4:18065553 A C 0.071590 -1.1116e-05
4:18072820 T C 0.034403 -4.4030e-06
4:18079517 A G 0.438135 -1.9607e-05
4:18086245 C A 0.035518 -8.3213e-06
4:18091806 T C 0.102358 -2.4351e-06
4:18131245 T G 0.691096 9.0630e-06
4:18147151 C T 0.145842 -6.4806e-06
4:18150570 A G 0.038683 -4.6300e-06
4:18152521 T C 0.051552 1.4936e-05
4:18162104 C A 0.393098 -2.0035e-05
4:18167956 T G 0.122669 1.7905e-05
4:18169827 G T 1.479504 -2.8730e-05
4:18171582 T C 0.306701 -3.2256e-05
4:18190669 G C 0.041532 2.1105e-05
4:18193446 G A 0.568539 -3.1045e-05
4:18201922 G A 0.558394 -3.1511e-05
4:18208368 A G 0.093091 -8.3595e-07
4:18220698 G A 0.024108 -1.3459e-05
4:18227132 C T 1.475040 1.4186e-06
4:18229532 T G 0.232616 -8.2276e-06
4:18236118 A G 0.712045 1.2976e-05
4:18236766 T C 1.457201 5.5178e-06
4:18239803 A G 0.405500 1.0147e-05
4:18241903 G A 0.789911 8.2867e-06
4:18256070 G A 0.080708 -1.0346e-05
4:18258108 A G 0.027732 -2.3335e-06
4:18262204 T C 0.020834 -9.5767e-06
4:18265469 A G 0.077227 -1.3923e-06
4:18278257 G A 0.358447 -3.1235e-06
4:18279302 T C 1.732913 2.1629e-05
4:18289756 C T 0.225459 1.3213e-05
4:18295819 T C 0.064903 9.4517e-07
4:18297592 T C 0.635828 -8.3791e-07
4:18298662 G A 0.260906 6.0315e-07
4:18302621 C T 0.805238 9.8876e-06
4:18303861 T C 0.042899 2.4975e-06
4:18308795 G A 0.043810 -1.4821e-05
4:18315750 C T 0.340023 -3.2888e-05
4:18319695 G A 0.419372 1.1436e-05
4:18327511 C T 0.070220 1.8661e-05
4:18329877 G A 0.223311 1.7716e-06
4:18342377 T C 0.130553 1.0148e-05
4:18345114 A G 0.055319 -1.0502e-06
4:18347397 T C 0.036096 -1.1793e-05
4:18367051 C T 0.040128 7.9826e-06
4:18377606 G A 0.035141 1.0063e-05
4:18378898 A G 0.087872 -1.0218e-05
4:18378914 T C 0.057430 -4.1244e-06
4:18381312 G A 0.928179 -3.9571e-06
4:18382212 G T 1.039020 -1.5436e-05
4:18406637 T C 0.038629 9.4543e-06
4:18407421 A G 0.088763 1.0202e-05
4:18408903 T C 0.132270 -1.9631e-05
4:18417178 G A 0.450476 -3.1894e-05
4:18422330 C G 0.078876 -2.1794e-05
4:18434623 T C 0.344086 -1.2333e-05
4:18451179 A G 0.149562 -8.0399e-06
4:18457008 G A 0.752908 1.2852e-05
4:18458182 C T 0.029096 -1.1048e-05
4:18459846 G T 1.099044 -3.3149e-07
4:18460153 A G 0.027471 4.4324e-06
4:18461716 G A 0.059351 -1.2504e-05
4:18511288 A G 1.712423 -1.8364e-05
4:18517112 C T 0.047523 5.6603e-06
4:18517496 C T 0.047577 2.0455e-05
4:18530132 G A 0.054074 -5.1878e-06
4:18532056 G A 1.941887 -9.6412e-06
4:18533013 A G 0.117076 9.0682e-07
4:18533609 A G 0.117035 1.3297e-05
4:18536677 A G 0.029674 1.0250e-05
4:18537268 C T 0.671118 2.8086e-05
4:18540138 T C 1.120836 -2.7986e-06
4:18541314 G A 0.188670 5.5277e-05
4:18544248 G A 0.087358 -1.2171e-05
4:18548235 C T 0.027372 -5.0657e-06
4:18578473 T C 0.066939 -9.5582e-06
4:18596438 A G 0.432366 -3.0988e-05
4:18596481 T C 0.029735 -8.5205e-06
4:18607906 G A 1.534989 3.8945e-05
4:18609283 G A 0.056542 4.7759e-06
4:18609876 C A 0.077142 3.1373e-05
4:18609899 A G 0.068772 2.0979e-05
4:18619167 A T 0.057392 -1.7642e-05
4:18622227 G A 0.187922 6.5000e-05
4:18626125 T C 1.934241 -1.4188e-06
4:18627612 A C 0.184675 -5.2207e-06
4:18629525 A C 0.351967 -2.6333e-05
4:18632783 G T 0.140994 8.6384e-06
4:18649360 C G 0.519897 -2.9421e-05
4:18652941 A G 0.066586 3.2793e-05
4:18654444 C T 0.555582 -2.1253e-05
4:18664200 T C 0.245882 7.5991e-06
4:18664417 G A 1.891355 1.4796e-06
4:18667162 G C 0.028864 -3.5874e-06
4:18668094 G A 0.402750 -1.6379e-05
4:18671327 A G 0.436551 -4.7360e-06
4:18676192 A G 1.912495 5.9258e-06
4:18682378 A G 0.063968 -6.3009e-06
4:18687013 C A 0.033675 1.3159e-05
4:18696356 G A 1.397072 2.0748e-05
4:18698956 G A 0.033961 3.0426e-07
4:18700399 G A 0.108869 -1.6154e-06
4:18700782 T C 1.240129 -8.1763e-07
4:18712397 G A 0.247935 6.9182e-06
4:18712717 A G 0.145125 -2.6567e-05
4:18716492 A G 0.094498 -7.6667e-06
4:18716786 A G 0.027675 -1.2482e-05
4:18724365 A G 1.350596 -8.3855e-07
4:18747206 G A 0.346347 -2.2346e-05
4:18751530 A G 1.023846 1.2558e-05
4:18752174 G A 1.215467 -2.0900e-07
4:18752731 C A 1.642662 1.1837e-05
4:18752760 T G 0.365916 3.7278e-05
4:18752956 T C 1.288682 2.4100e-05
4:18755096 G A 0.066327 -5.5410e-06
4:18764078 T C 0.036572 -2.4749e-06
4:18767235 A C 0.082269 1.7027e-05
4:18767535 A G 0.673593 -1.6903e-05
4:18770841 A G 1.484584 -7.9079e-06
4:18779829 A G 0.247844 1.3289e-05
4:18779862 C A 0.529573 5.8610e-06
4:18780681 A G 0.225021 2.2646e-05
4:18786977 C T 1.482646 1.6825e-05
4:18787189 A G 0.605804 -1.7710e-05
4:18789275 C A 0.212764 1.2373e-05
4:18789372 G A 0.397939 -9.1715e-07
4:18795170 C T 0.251590 2.1724e-05
4:18798665 A G 0.106989 2.8360e-05
4:18799353 A C 0.202184 1.6578e-05
4:18800893 A G 0.088249 -2.4292e-05
4:18811564 G A 0.179572 -1.4092e-05
4:18812666 G A 0.045972 -5.1346e-06
4:18813590 G A 0.135599 3.2758e-06
4:18813683 G A 1.606930 1.7841e-05
4:18830257 C G 0.255595 -1.7714e-05
4:18832194 G A 0.022452 -1.5502e-06
4:18833625 C T 0.031377 -5.0714e-06
4:18834102 G A 0.312729 2.2458e-05
4:18834324 C T 0.113408 -2.5026e-06
4:18834541 G A 1.955901 4.0900e-06
4:18834819 A G 0.162896 7.0387e-06
4:18836582 C T 0.116543 1.0668e-05
4:18838556 T C 0.104575 -1.8722e-07
4:18840158 A G 0.728303 2.2617e-05
4:18841427 C A 1.250465 1.6608e-05
4:18842836 G A 0.041168 1.5375e-05
4:18843526 G A 0.054363 6.7989e-06
4:18843625 G C 0.033808 4.5225e-07
4:18850450 A C 0.023316 -7.1292e-06
4:18852672 A G 0.153475 1.2891e-05
4:18853213 A C 0.114781 -2.6730e-05
4:18863838 C T 0.094797 5.4655e-06
4:18865249 T G 0.773358 -1.3234e-05
4:18865455 G T 0.048526 1.0568e-05
4:18880180 G A 0.138356 -5.1671e-06
4:18893122 C T 0.038013 1.2844e-06
4:18893675 A G 1.443942 -3.9792e-07
4:18894117 G A 0.389310 1.1381e-05
4:18900428 A G 0.652004 1.8229e-05
4:18903096 G C 0.028688 2.4278e-06
4:18906202 T C 1.206505 1.2339e-05
4:18917280 T C 0.204982 7.1387e-06
4:18937351 T G 0.789007 -1.4042e-05
4:18941726 C G 0.090231 -2.1486e-05
4:18942382 T C 0.100648 -4.9296e-06
4:18944656 T C 0.390507 -4.1072e-06
4:18945365 G A 0.091754 2.0906e-06
4:18956615 T C 0.065314 3.2040e-07
4:18957245 C G 0.600466 3.8148e-06
4:18968564 A G 0.028249 1.8520e-05
4:18973826 G A 0.102630 1.7627e-05
4:18974967 A C 0.042086 6.6974e-06
4:18975268 G A 0.125379 -3.0768e-05
4:18985469 C T 1.452690 -1.3190e-05
4:18994565 C T 0.130016 -2.3951e-05
4:18998307 G A 0.055023 -1.0088e-05
4:19004860 T C 0.140627 1.7399e-05
4:19005715 G A 0.070587 -2.0718e-06
4:19008029 C G 0.076581 -4.5550e-05
4:19015803 G T 0.220788 2.5959e-05
4:19029195 A G 0.043922 -2.7993e-05
4:19037953 C T 0.198560 6.0144e-06
4:19038083 T G 0.191458 -1.2582e-05
4:19041829 C G 0.080324 1.8688e-05
4:19048100 T A 0.078526 -3.5693e-05
4:19048146 T C 0.040475 4.1355e-06
4:19055363 T C 0.071172 -1.6605e-05
4:19055446 G T 0.516215 1.9179e-05
4:19056340 T C 0.073559 5.1142e-06
4:19056854 G A 0.180000 2.0722e-05
4:19057061 G A 1.223535 -2.4950e-05
4:19075878 T C 1.351290 2.7120e-05
4:19088386 G T 1.044106 -2.0275e-05
4:19092933 C G 1.408169 3.6989e-05
4:19093088 C T 0.115951 1.9774e-05
4:19096163 T C 1.451245 4.1959e-05
4:19097568 G T 0.054333 -1.2567e-05
4:19097601 T C 0.076166 2.3062e-05
4:19105048 T C 0.037850 3.7860e-06
4:19106749 A C 0.389881 -8.8009e-06
4:19110910 G A 0.031268 -2.0536e-05
4:19114742 C T 0.086468 2.9902e-06
4:19120064 G A 0.501685 1.4894e-05
4:19127752 C T 0.070502 1.0082e-05
4:19131940 C T 0.042783 -6.5026e-06
4:19143130 T C 0.144027 7.5264e-06
4:19143641 C T 0.064838 2.4179e-05
4:19145110 C A 0.367531 -6.4671e-06
4:19162459 A G 0.134568 1.3184e-06
4:19171165 C A 0.087872 -7.0039e-06
4:19193248 A C 0.111603 3.8834e-05
4:19195867 C A 0.029344 -2.0547e-06
4:19202343 C T 0.478481 -3.8823e-05
4:19203742 T C 0.059065 1.0689e-05
4:19216532 T C 0.029249 -1.5484e-05
4:19224867 T C 0.135925 8.9737e-06
4:19225971 A G 0.207964 2.2328e-05
4:19236173 T C 0.127582 -1.0084e-06
4:19253659 C T 1.571748 3.4356e-05
4:19256465 T G 0.049444 -4.9100e-06
4:19269407 A C 0.069010 -1.5296e-05
4:19270505 G A 0.528200 -1.7646e-05
4:19277771 C T 0.033682 -2.9278e-06
4:19287497 A G 0.077982 -7.4981e-06
4:19296293 G T 0.046170 -5.1622e-07
4:19300573 T G 0.034022 -3.1367e-06
4:19300647 G A 0.445829 1.0026e-04
4:19302670 G T 0.118079 1.1568e-06
4:19307060 T G 0.257200 2.2788e-05
4:19331621 A G 0.043004 -5.9142e-06
4:19334303 C T 0.090201 4.3687e-05
4:19342885 G A 0.113364 6.1320e-05
4:19348785 C T 0.188054 3.6811e-05
4:19357139 C T 0.140722 -5.9308e-06
4:19375573 T G 0.048645 -4.0192e-06
4:19378787 C A 0.115366 -1.7049e-05
4:19380575 G T 0.039115 9.5559e-06
4:19381041 T C 0.049719 2.5003e-06
4:19382446 A C 0.128337 1.6875e-06
4:19394471 G A 0.605488 2.0542e-06
4:19395064 T C 0.424760 -1.8299e-05
4:19405887 A C 0.044293 -6.0703e-07
4:19417956 G A 0.046846 1.1467e-05
4:19418789 G A 0.201130 -1.8488e-05
4:19425514 G C 0.020821 -5.9862e-06
4:19433619 C A 0.034760 1.3332e-05
4:19441500 C T 1.620532 3.8199e-05
4:19443957 A G 0.082928 -7.6512e-06
4:19474646 T C 0.604777 3.0824e-06
4:19477412 G A 0.243893 1.5747e-05
4:19486781 T C 0.058307 -2.2281e-05
4:19497694 C T 0.039190 -8.6557e-06
4:19505610 T C 0.111082 -1.3115e-05
4:19508722 G T 0.606828 5.9683e-05
4:19510607 A G 0.048998 1.1113e-05
4:19524644 G A 0.114676 4.8715e-05
4:19543776 A G 0.033393 -7.5446e-06
4:19566078 T C 0.093995 -1.6811e-05
4:19569606 T C 0.048896 -1.6809e-06
4:19587611 C T 1.487331 -1.7916e-05
4:19587685 A G 0.050147 -8.1710e-06
4:19595129 C T 0.049056 -6.3630e-06
4:19600209 A G 0.431145 -1.3490e-05
4:19602663 G A 0.301846 1.6303e-05
4:19609576 C T 0.183050 -7.4016e-05
4:19625289 C T 0.070098 4.2506e-06
4:19664931 G A 0.110481 -1.1702e-05
4:19669377 C T 0.316629 1.6499e-05
4:19688923 T C 0.140096 -3.8922e-06
4:19691771 G A 0.215253 4.1123e-05
4:19716618 C T 0.338204 4.8319e-06
4:19724641 G A 1.818691 -1.9606e-05
4:19727949 A G 0.902513 4.3897e-05
4:19732175 T C 0.062941 5.1845e-06
4:19738832 T C 0.344147 -1.1702e-06
4:19743751 A G 0.037843 -1.4908e-06
4:19745946 C G 0.144734 2.4200e-05
4:19752087 G A 0.210922 3.3449e-05
4:19805731 G A 1.891352 1.2883e-05
4:19808336 G T 0.036868 9.7059e-06
4:19811821 T C 0.067809 2.8606e-06
4:19814683 T G 0.864690 2.8162e-05
4:19823407 G T 0.195391 7.1733e-06
4:19828770 G A 0.568291 -1.7237e-07
4:19839725 A G 0.040159 5.3118e-06
4:19847106 G A 1.185997 1.6177e-05
4:19849441 C T 0.626927 2.6688e-05
4:19850887 A G 0.063376 -1.2186e-05
4:19857997 G A 0.595244 -5.0064e-06
4:19875240 G A 0.046278 1.5134e-05
4:19884209 T C 1.586854 1.2226e-05
4:19902437 C A 0.098588 1.5906e-05
4:19909836 T C 0.044867 1.2736e-05
4:19909903 G C 0.163293 -2.1675e-05
4:19913781 T C 0.063529 -1.9067e-05
4:19930248 T C 0.105530 1.0502e-05
4:19933115 G A 0.078533 -4.9393e-06
4:19934939 T C 0.145278 3.9479e-06
4:19935516 T C 0.090996 1.8607e-05
4:19965353 A C 0.036786 -3.1311e-06
4:19975070 G A 1.357774 -2.2686e-05
4:19977706 T C 0.105201 9.5935e-06
4:19994163 C T 0.083557 1.0095e-05
4:19996488 T C 0.099156 -2.8142e-05
4:19997481 T C 1.030493 -6.3424e-05
4:20000432 G T 0.101216 2.5685e-05
4:20005327 G A 1.888132 9.5645e-06
4:20013212 T C 0.078587 -1.5410e-05
4:20025939 G A 0.041757 8.8422e-06
4:20031486 C T 0.035552 -2.3211e-05
4:20034703 C G 0.295632 1.8195e-05
4:20047097 C T 0.089684 -5.5475e-06
4:20048228 A G 0.069047 6.7107e-05
4:20048988 G A 0.058477 -1.3270e-05
4:20050733 A G 0.686910 2.1698e-05
4:20053816 C T 0.321752 7.0647e-05
4:20055540 C T 0.068826 -1.1891e-05
4:20063484 A G 0.399030 -9.9380e-05
4:20065364 T C 0.026369 1.5214e-05
4:20067226 T C 1.291854 -1.0098e-05
4:20075488 A G 0.027763 -2.2492e-05
4:20080783 T G 0.228104 1.8999e-05
4:20081653 A G 0.147396 2.2918e-05
4:20088134 T G 0.027562 -7.0643e-06
4:20092791 G T 1.387236 -1.1603e-05
4:20096275 G A 1.629950 -9.1450e-06
4:20100026 A G 0.148834 -3.5545e-05
4:20100650 C A 0.126035 2.5039e-05
4:20101037 T G 0.341519 -1.9557e-05
4:20102603 T C 0.025995 2.5063e-05
4:20102782 A G 1.721935 -8.0085e-05
4:20119402 G C 0.078281 -8.8931e-06
4:20124487 G A 0.248969 4.7565e-05
4:20125240 T C 0.097871 -3.6144e-06
4:20129263 C G 0.041287 -1.5256e-05
4:20131389 T G 0.032271 2.6966e-05
4:20132983 A G 0.058300 2.0173e-05
4:20138324 T G 0.061557 5.7266e-06
4:20138510 G A 0.409220 -5.6993e-06
4:20139963 G A 0.157864 2.1143e-05
4:20140372 T C 0.100308 -3.3714e-06
4:20140426 C T 0.037633 -2.0572e-06
4:20151904 C A 0.722466 2.7091e-05
4:20154192 C A 0.032676 -2.7221e-06
4:20171691 T C 0.063815 3.6330e-06
4:20173329 C T 0.248908 5.0492e-05
4:20173834 T C 0.047785 2.5325e-06
4:20174515 G A 0.210391 -2.7490e-05
4:20194649 G A 0.071658 7.5025e-07
4:20201089 C T 1.399187 -2.7774e-06
4:20217453 C T 0.081885 -1.7394e-05
4:20217877 T C 1.354248 1.8166e-05
4:20218127 C T 0.107975 -9.9009e-06
4:20218366 A G 0.068721 1.1620e-05
4:20218766 C A 1.102651 -3.9506e-06
4:20219250 A G 0.058698 2.6814e-06
4:20228742 C T 0.040631 7.3184e-06
4:20242529 A G 1.190852 3.8543e-05
4:20244991 T C 0.026032 2.1803e-05
4:20248023 G A 1.412211 -1.2348e-05
4:20261629 T C 0.044419 8.4998e-06
4:20264405 T C 0.628573 -2.3766e-05
4:20264871 C T 0.042899 -1.0640e-05
4:20266177 C T 0.609010 8.0186e-06
4:20267509 C A 0.032706 -1.1306e-05
4:20274232 A G 0.238793 4.6301e-05
4:20280330 G A 0.092720 8.8580e-06
4:20284532 A G 1.409254 -1.7880e-06
4:20288549 C T 0.037667 -1.1310e-05
4:20292239 T C 1.698759 1.2756e-05
4:20294494 C A 0.044589 3.5083e-06
4:20295112 C A 0.457732 -1.5009e-05
4:20300280 A G 0.034947 2.7579e-05
4:20306314 G A 0.146022 -1.3867e-05
4:20309742 G A 1.285177 -6.0641e-07
4:20322789 C A 0.354554 -8.4366e-06
4:20322913 C A 1.233881 5.1485e-06
4:20328938 T C 0.046693 -1.2844e-05
4:20336142 A G 1.718981 4.5654e-06
4:20337509 G A 0.042539 4.4017e-06
4:20362716 T C 0.394498 -2.8554e-05
4:20370937 C T 0.079903 -1.0795e-05
4:20378137 T C 0.033835 1.0639e-05
4:20386044 C A 1.753472 -3.8909e-06
4:20393601 T C 0.025726 -6.0403e-06
4:20395574 A G 0.042369 1.1568e-05
4:20396428 C T 0.148429 5.8561e-06
4:20400802 A G 0.211058 3.5105e-05
4:20409138 T C 0.127177 7.0805e-06
4:20413259 G A 0.192042 1.5074e-06
4:20413365 T C 0.057627 -8.1250e-06
4:20413731 A G 0.058307 -7.2672e-06
4:20430602 T C 0.914324 2.1097e-05
4:20432533 A G 0.530046 4.7834e-06
4:20435188 A G 0.213118 -5.3745e-06
4:20440804 C G 0.138975 1.1731e-05
4:20442599 T C 0.023952 -5.8032e-06
4:20444868 G A 0.039972 -2.0071e-06
4:20446190 G C 0.213414 3.0531e-05
4:20453005 G A 0.079464 4.7090e-06
4:20466552 A G 0.023503 3.6229e-06
4:20466684 T C 0.055516 -1.4373e-05
4:20467022 G T 1.503378 2.0716e-05
4:20468170 C T 0.037663 2.3797e-05
4:20468224 A C 0.048488 -9.8392e-06
4:20469565 T C 0.033723 1.3315e-05
4:20472944 T C 0.102464 6.1981e-06
4:20473278 T G 0.467751 1.4985e-05
4:20476626 C T 0.045432 7.5088e-06
4:20476800 A G 1.497431 -5.9765e-06
4:20479498 C T 0.094121 1.1242e-05
4:20480356 A G 0.053765 -1.7005e-05
4:20482461 G C 0.481802 2.1991e-05
4:20483828 G A 0.027182 -1.0812e-05
4:20483893 C T 0.344184 -8.6572e-06
4:20486230 A G 0.185188 -1.0639e-05
4:20486294 C T 0.043276 -6.8158e-06
4:20486651 T C 0.068007 -3.6584e-07
4:20492114 C T 0.334097 -3.3849e-05
4:20494994 A G 0.073300 -1.8864e-05
4:20495050 T C 0.108495 1.1277e-07
4:20495135 T C 1.422986 -1.3807e-05
4:20499956 A G 0.038357 -2.3014e-06
4:20509658 A G 0.303672 1.1218e-05
4:20513398 C A 0.024554 2.6107e-06
4:20513882 T C 0.265332 -4.4998e-05
4:20514242 T C 0.043324 2.1414e-07
4:20515850 C T 1.733454 -1.3773e-05
4:20518618 A G 0.116723 3.9834e-06
4:20530374 C T 0.473432 -8.8064e-06
4:20534686 A G 1.646422 -6.3002e-06
4:20535923 T C 0.646660 -5.1628e-06
4:20537533 A G 0.107774 1.7787e-05
4:20537784 T G 0.127374 -1.2758e-05
4:20543709 G A 0.201089 -1.3710e-05
4:20544416 G T 0.441375 1.1395e-05
4:20544690 T C 0.050579 1.3886e-05
4:20544756 C A 0.176437 -1.6209e-05
4:20547838 T C 0.922011 1.0099e-05
4:20549002 A G 0.213087 -3.0029e-05
4:20551207 T C 0.036946 1.3004e-05
4:20552624 C T 0.065970 3.2489e-06
4:20555062 C T 0.064291 -2.4368e-05
4:20558526 G A 0.072950 -1.5121e-05
4:20565744 C T 0.579102 1.8541e-05
4:20567660 T C 0.037010 1.6420e-06
4:20568689 G A 0.043691 -6.3807e-06
4:20569944 G A 0.050736 4.3543e-06
4:20571049 G A 0.693574 -5.7154e-06
4:20578704 G A 0.352997 2.8334e-05
4:20589112 G T 0.043426 -2.1502e-05
4:20593674 C G 0.087168 -2.0384e-05
4:20596047 A G 0.042423 -3.2906e-06
4:20596661 A C 0.058984 -2.3832e-05
4:20596679 T C 0.032309 4.0177e-06
4:20600314 G A 0.614807 2.2879e-05
4:20613630 C T 0.190393 -2.7418e-05
4:20616486 T C 1.114299 -5.0593e-05
4:20620683 A G 1.596404 -5.7371e-06
4:20621690 A G 0.320552 -2.0952e-05
4:20627938 A G 0.779012 1.1797e-05
4:20644611 G A 0.322276 -1.0197e-05
4:20645772 T C 0.124457 1.5776e-05
4:20646888 C T 0.122904 -1.0517e-05
4:20652241 C T 0.138461 1.4259e-05
4:20664321 C T 0.396144 -2.5588e-06
4:20667343 T C 0.284460 4.3023e-06
4:20680353 A G 0.030275 -1.0198e-06
4:20681823 C T 0.076000 -5.4772e-07
4:20684353 G A 0.385655 -3.6365e-06
4:20685378 A C 0.183050 -2.4980e-05
4:20693413 T C 0.027573 1.1910e-06
4:20702246 T C 0.107723 8.6214e-06
4:20727093 A G 0.075095 -2.9157e-06
4:20732334 C A 0.148582 2.1688e-05
4:20733891 C A 0.359796 -1.2107e-05
4:20736090 T C 0.615364 1.4303e-05
4:20749360 T C 0.150384 7.8874e-06
4:20749748 G A 0.030724 -1.8659e-05
4:20749885 C T 0.025012 -5.6693e-07
4:20752334 T C 0.058358 2.5520e-05
4:20755240 A G 0.977418 -3.5138e-06
4:20758931 A G 0.053921 -3.3796e-06
4:20762342 A G 0.047037 -2.0660e-06
4:20779797 C G 0.058565 2.0527e-06
4:20780035 C T 0.438404 1.7102e-05
4:20781086 G A 0.813530 8.5800e-06
4:20781920 G T 0.056202 -1.9177e-05
4:20787077 T C 0.254749 -2.9976e-05
4:20796348 G C 0.039404 -1.3900e-05
4:20796706 T C 0.878008 2.5873e-08
4:20799699 A G 0.129455 5.2290e-06
4:20806697 T G 0.109175 -3.6021e-06
4:20809664 C T 0.079461 6.9961e-06
4:20811100 G A 0.930389 2.6896e-06
4:20820808 G A 1.206179 -1.3844e-05
4:20821396 A C 0.036453 2.3582e-05
4:20824274 C A 0.144333 -3.3818e-05
4:20825006 T C 0.051997 -5.9616e-06
4:20826419 G T 0.024380 2.1025e-05
4:20830808 A G 0.054938 -1.7262e-05
4:20832402 C T 0.569892 -2.0844e-06
4:20833134 G A 1.534204 1.7746e-06
4:20839816 C T 0.921294 8.5263e-07
4:20842804 C T 0.338517 -6.7392e-06
4:20849620 C T 0.041158 -2.3280e-05
4:20851050 G A 0.487259 -3.9368e-06
4:20856831 T C 0.824069 -1.3767e-05
4:20861260 G A 0.368201 -3.2290e-05
4:20866918 T C 0.337426 -9.8551e-06
4:20878885 G A 0.402090 7.6974e-06
4:20882591 A G 0.635134 1.2151e-05
4:20887721 A G 0.199434 2.8808e-05
4:20889181 C G 0.174367 -2.6958e-05
4:20893517 T C 0.050246 1.8928e-05
4:20896323 T C 0.086267 -1.7759e-05
4:20897889 G T 0.855875 -1.0629e-06
4:20902112 C T 0.345446 -4.4130e-05
4:20910771 A G 0.044762 2.2485e-05
4:20918446 G A 0.046550 1.0432e-05
4:20925343 T C 0.031574 1.1233e-05
4:20935235 T G 0.080576 8.2119e-06
4:20935488 C T 0.294404 3.7679e-05
4:20938500 T A 1.578113 1.4870e-06
4:20938619 T C 1.540674 3.9008e-06
4:20940428 T G 0.123431 1.5770e-06
4:20943218 G A 1.101009 3.7998e-06
4:20948340 C T 0.035804 2.0775e-06
4:20959274 T C 1.165265 -1.2434e-05
4:20959946 G A 0.043287 1.2107e-07
4:20961238 G A 0.072739 -1.3011e-05
4:20970732 C T 0.079719 -9.0261e-06
4:20972919 A G 0.138067 1.7375e-05
4:20980907 A G 0.176991 -2.3428e-05
4:20992543 T C 0.261334 -4.1367e-06
4:20997560 T C 0.052843 -2.1845e-06
4:20998684 G A 0.484533 -4.1847e-06
4:20999218 G A 0.781796 -3.4369e-06
4:21005251 T C 1.034151 -7.1656e-06
4:21011081 T C 0.103457 -1.5623e-05
4:21012648 T C 0.051976 1.7748e-05
4:21013378 C T 0.083605 9.6011e-06
4:21014496 T C 0.023143 -1.7960e-06
4:21015412 G A 0.106669 -8.6050e-06
4:21015523 C T 0.657203 -1.5933e-05
4:21016367 T C 0.152207 -3.5918e-05
4:21029260 T C 0.079964 -6.3751e-06
4:21041092 C T 0.052252 1.6154e-05
4:21047696 T G 0.071243 1.5475e-05
4:21051091 C A 0.199825 7.0969e-06
4:21054488 T G 0.036436 -1.5730e-05
4:21059497 G A 0.057709 -1.2536e-06
4:21060780 A G 0.102226 9.3587e-06
4:21079671 T C 0.477474 -2.6478e-05
4:21091360 C T 0.323599 -6.4499e-06
4:21092657 T G 0.106941 2.2200e-06
4:21098882 A G 1.899056 -1.3201e-05
4:21101406 A G 0.318931 -6.2486e-06
4:21102564 A G 0.162865 -1.3418e-06
4:21113779 C A 0.812418 -2.4707e-05
4:21115173 C A 0.494246 -1.8005e-05
4:21120773 G A 0.080120 2.4407e-06
4:21131328 T C 0.944726 -1.7703e-05
4:21136459 G A 1.010393 -6.1275e-06
4:21140847 G A 0.112500 1.8837e-05
4:21144444 T G 1.275192 -3.8872e-05
4:21146358 A C 0.681579 4.5947e-06
4:21159280 G A 0.023860 -2.2629e-06
4:21174825 G C 0.042447 -3.5633e-06
4:21180124 C T 0.034039 -3.1679e-05
4:21180383 C T 0.089793 9.4145e-06
4:21185708 T C 0.100533 1.9064e-05
4:21187162 T C 0.035878 -2.6892e-05
4:21188755 T C 0.059408 -1.5244e-05
4:21191777 C T 0.059993 -1.3242e-05
4:21192041 G C 0.400598 1.4628e-05
4:21211605 C T 0.656825 1.1694e-05
4:21215236 A T 0.083224 -3.0476e-06
4:21216943 A G 0.036915 1.0622e-05
4:21219399 A G 0.049243 1.5464e-05
4:21222669 T G 0.078719 -6.5279e-06
4:21222866 G A 0.778896 1.3885e-05
4:21223801 C A 0.033498 2.6523e-05
4:21238957 A G 0.130485 -9.6988e-07
4:21243381 C G 0.117831 -3.5244e-05
4:21243462 C G 0.200712 5.1672e-05
4:21250302 A G 0.068649 -1.7286e-05
4:21251022 T C 0.029646 -5.8290e-06
4:21260188 T G 0.027848 3.1789e-06
4:21263091 T C 0.657801 8.4582e-06
4:21263503 T C 0.057212 2.7092e-06
4:21265036 C T 1.442725 3.2667e-06
4:21268809 C T 0.850612 -3.8776e-06
4:21268928 T C 0.204952 1.0892e-06
4:21272816 T C 0.064756 -2.0234e-05
4:21273375 T C 0.544597 -1.9527e-05
4:21273931 T G 0.040832 -4.7274e-06
4:21279392 A G 0.021936 1.3465e-05
4:21288182 G A 0.115992 1.4687e-05
4:21294220 A G 0.079814 -2.5460e-06
4:21294642 A C 0.152275 2.6687e-06
4:21295638 C T 0.098581 -2.5517e-05
4:21297227 A G 0.076601 2.7454e-05
4:21300290 T C 1.125396 -2.1483e-05
4:21305906 G T 0.071094 3.1966e-05
4:21306003 T C 0.143588 -3.9319e-05
4:21310210 A G 0.175346 -1.0290e-05
4:21316245 A G 0.086862 3.0134e-07
4:21317827 A G 0.022667 -1.7545e-05
4:21320012 C T 0.173167 2.0873e-05
4:21321264 G A 0.170178 8.5557e-06
4:21333139 G T 0.097602 -2.9905e-05
4:21334285 G A 0.607565 -2.0811e-05
4:21334552 G A 0.511513 -4.5197e-06
4:21334909 C T 1.308894 -3.2842e-05
4:21338885 T C 0.023200 -1.8450e-05
4:21343772 T G 0.093737 -7.9413e-06
4:21348980 C T 0.163858 -3.4119e-05
4:21351260 C T 1.284052 -3.5189e-05
4:21351470 G A 0.269327 -3.0731e-05
4:21365779 A G 0.138737 -3.3480e-05
4:21366366 G A 0.104517 -1.6025e-05
4:21381364 T C 1.778253 2.3149e-05
4:21383163 G A 0.090714 -1.8767e-05
4:21396053 A G 1.776659 2.2877e-05
4:21401744 C A 0.088895 -5.9332e-05
4:21403673 A G 0.036235 -2.5955e-05
4:21406005 C T 0.625768 -2.3189e-05
4:21406467 G A 0.116165 1.9150e-05
4:21406900 A C 0.143588 9.3182e-06
4:21406923 T G 0.507267 2.1898e-05
4:21415503 C T 0.976803 2.5636e-06
4:21418767 T C 0.049841 5.1455e-06
4:21424434 T C 0.767394 1.1312e-05
4:21437545 A G 0.071406 4.8278e-06
4:21438786 C T 0.197543 -1.2270e-06
4:21441736 G C 0.151397 -2.3977e-05
4:21450018 A G 0.055329 -1.2641e-05
4:21451030 C T 0.197632 7.5554e-06
4:21451312 T C 0.148378 2.0707e-05
4:21453377 C G 1.567288 1.1591e-05
4:21453446 G A 0.918268 3.8666e-06
4:21453916 T G 0.038466 8.2851e-06
4:21456067 G A 0.106261 -1.7209e-06
4:21460884 C G 0.780055 5.8802e-06
4:21461421 C T 0.083418 2.9559e-06
4:21466648 G A 0.297002 4.4810e-06
4:21466872 C T 0.421411 -1.6922e-06
4:21476990 T C 1.362462 7.3795e-06
4:21477236 T C 0.036613 -2.6458e-05
4:21482941 T C 0.074616 -2.0311e-05
4:21489702 G A 0.458418 9.0917e-07
4:21493391 T G 0.563674 6.6002e-06
4:21504613 A G 0.221628 -4.9414e-06
4:21511850 T C 0.388341 2.9923e-05
4:21526047 G C 0.109148 -1.7323e-05
4:21527335 T C 1.653606 2.6151e-05
4:21535380 T G 0.364169 2.1958e-06
4:21539014 G A 0.440049 1.9865e-05
4:21542129 T C 0.067191 -1.9145e-05
4:21550297 C T 0.753360 9.3486e-06
4:21553758 T C 0.813782 1.0926e-05
4:21561030 C T 0.865697 -3.1986e-06
4:21564766 C T 0.086590 7.6616e-07
4:21567120 G T 0.084744 -1.4892e-05
4:21569747 G C 0.097269 9.3195e-06
4:21573040 G A 0.086879 -2.8296e-06
4:21575623 A G 0.386454 1.7831e-05
4:21579327 C T 0.192274 -1.5636e-05
4:21584373 C T 0.020589 3.2421e-06
4:21601372 A G 0.359868 2.2750e-06
4:21602587 G T 1.642628 1.5796e-05
4:21607058 T C 1.277103 1.3846e-05
4:21622164 C T 0.273631 3.0731e-05
4:21639071 C T 0.118630 -1.4072e-08
4:21642693 A G 0.070747 2.0517e-07
4:21644188 G A 0.099299 3.3833e-06
4:21647862 T C 0.408376 1.0909e-05
4:21662729 A G 0.580703 2.4398e-07
4:21667050 T C 0.091520 6.9120e-05
4:21668554 A G 0.116981 -4.2384e-06
4:21669436 A C 1.381253 9.1224e-06
4:21671728 A C 0.072124 2.4897e-05
4:21678252 G A 0.091686 -2.4257e-05
4:21678262 C T 0.080045 -2.1939e-06
4:21689431 C T 0.294445 9.9877e-06
4:21690492 C T 0.043922 -2.7346e-06
4:21690997 A C 0.062475 -7.8334e-07
4:21700138 C T 0.022038 1.8294e-06
4:21701989 T C 1.223753 -2.5842e-05
4:21704839 C T 0.097704 2.6916e-06
4:21706691 A G 0.175234 5.2667e-05
4:21707160 T C 1.223321 -3.4024e-05
4:21712050 A G 0.842728 7.5435e-06
4:21715692 T C 0.047179 -3.3082e-05
4:21718241 T G 0.046965 5.4017e-06
4:21727549 A C 0.089048 8.0480e-06
4:21740250 C T 0.025818 1.0191e-05
4:21743383 T C 0.048111 1.6167e-05
4:21744029 T C 0.044871 -7.7438e-06
4:21746254 A G 0.082266 1.4216e-05
4:21749029 T C 0.195830 -3.0771e-05
4:21749840 G A 0.036956 8.7311e-06
4:21752180 G A 0.059269 4.6780e-05
4:21754742 C T 0.268664 -7.5494e-05
4:21755380 C T 0.024173 9.1206e-06
4:21759229 T C 1.273679 1.5482e-05
4:21760591 C T 0.200892 -5.0096e-05
4:21769720 A G 0.076904 2.9411e-05
4:21779286 A G 1.462672 -1.1587e-06
4:21788903 A C 0.040815 5.7380e-07
4:21793693 G T 0.025322 5.7612e-06
4:21794660 A C 1.736357 2.0981e-05
4:21796594 T C 0.323510 -7.1784e-06
4:21797118 T G 0.950658 6.8180e-05
4:21804857 A C 1.019138 8.3427e-05
4:21816507 T C 0.089902 6.9182e-06
4:21825466 T C 0.027090 1.7917e-05
4:21827374 C T 0.192763 -3.4095e-05
4:21841902 T C 0.753649 -2.8954e-05
4:21861342 A G 0.222100 -3.3044e-05
4:21861687 A G 0.050555 9.6479e-06
4:21866369 T G 0.070387 1.5123e-05
4:21870551 C A 0.022646 1.0540e-05
4:21871510 A G 0.926486 3.9501e-05
4:21872437 T C 0.108305 1.2480e-05
4:21890302 G A 0.573574 3.5323e-05
4:21891877 G A 0.094535 -9.8678e-06
4:21897296 C A 0.080885 -2.0554e-05
4:21907483 C T 0.028813 9.4120e-06
4:21921234 C A 0.081946 2.4218e-05
4:21921708 T C 0.488245 1.3972e-05
4:21928206 A C 0.026835 -8.9560e-06
4:21928357 G A 0.029861 6.9414e-06
4:21934152 C T 0.020260 -1.3610e-07
4:21937226 C T 0.029034 8.0615e-06
4:21938440 G A 0.076265 -1.2993e-05
4:21945600 G A 0.634098 1.4781e-05
4:21951723 A G 0.196156 -9.7988e-06
4:21959862 C T 1.069764 3.0115e-05
4:21962518 A G 0.078784 -1.6091e-06
4:21972367 T C 0.685078 -1.0788e-05
4:21978470 A G 0.074449 -2.0941e-06
4:21982832 T C 0.071821 -3.9074e-05
4:21990125 G T 0.469257 -7.3416e-06
4:21993682 A G 0.038853 -1.4242e-05
4:22006628 C A 0.222294 1.3132e-05
4:22011602 G A 0.112232 1.5645e-05
4:22016628 T C 1.972825 4.9350e-06
4:22023205 A G 0.026726 -4.2317e-06
4:22030668 G A 1.587251 1.5104e-05
4:22079709 G A 0.040036 1.2469e-06
4:22084564 G T 0.081480 -3.1678e-05
4:22094076 G A 1.531753 -3.9840e-06
4:22110752 C T 0.181761 1.9418e-05
4:22111275 C T 0.390854 -1.3754e-05
4:22118239 C T 0.023285 1.1121e-05
4:22132613 T C 0.033951 -2.6797e-05
4:22174771 C T 0.974297 -2.3890e-05
4:22175280 A G 0.026689 4.6071e-06
4:22181663 A G 0.336698 4.4331e-06
4:22200659 G A 0.076132 -4.3598e-05
4:22204325 G C 0.044279 1.5854e-05
4:22205496 G A 0.127402 4.7558e-06
4:22212976 T C 0.771971 -3.1097e-05
4:22215450 C T 0.131107 2.7752e-05
4:22224153 G A 0.464055 -2.0514e-05
4:22225772 T G 1.112915 -1.2918e-05
4:22230223 T C 0.022826 5.9041e-06
4:22237056 G A 0.240792 -2.1433e-05
4:22237340 G T 0.941353 -3.6637e-05
4:22240695 C A 0.513611 -1.9153e-05
4:22246444 T C 0.073715 2.7819e-05
4:22246675 C T 0.481190 1.6270e-05
4:22251633 A G 0.473014 7.3599e-06
4:22257688 A G 0.351351 -1.1122e-05
4:22260067 T C 0.039598 1.6413e-06
4:22266174 C T 0.088834 -2.5067e-05
4:22281284 T C 0.741930 1.0376e-05
4:22304303 G A 0.600704 -4.3653e-05
4:22312376 C T 0.308962 3.2138e-05
4:22312982 G A 0.075071 -1.0015e-05
4:22313959 T C 0.085591 1.2754e-05
4:22314439 G A 0.634267 2.3081e-05
4:22318165 T C 0.100288 -3.4956e-06
4:22321784 A C 0.244423 -1.0213e-05
4:22321891 G C 0.213985 -3.6113e-05
4:22322963 A C 0.080583 2.0882e-06
4:22329671 G T 0.091914 2.3199e-05
4:22339893 T C 0.130757 -1.5693e-06
4:22344738 C T 0.164694 -3.4970e-06
4:22347533 T C 0.405864 -3.6642e-05
4:22348262 C T 0.074840 -4.8985e-06
4:22348934 C G 0.392666 2.0728e-05
4:22357532 T C 0.038336 8.7582e-06
4:22391596 C T 0.030330 -4.4450e-06
4:22393777 C T 0.131247 -3.8850e-06
4:22393873 G A 0.403022 -3.5415e-05
4:22395570 G A 0.950461 -1.5289e-05
4:22396927 A G 0.031969 -6.5840e-06
4:22400915 T C 0.082024 1.3707e-05
4:22401279 A G 0.044228 -1.3664e-05
4:22406043 A G 0.095508 -1.3414e-07
4:22410613 G A 1.560549 9.6226e-06
4:22414416 T C 0.133837 -3.0513e-05
4:22417552 T C 0.060439 2.5362e-05
4:22418804 A G 0.055438 -2.4030e-05
4:22423223 T C 0.024972 3.8556e-06
4:22430209 C T 1.517875 -1.2841e-05
4:22447097 T C 0.022347 3.8010e-06
4:22450059 C T 0.029215 5.7215e-06
4:22450308 C T 0.110538 -2.6962e-05
4:22457299 T C 0.040431 -3.5476e-06
4:22457692 C T 0.060411 -1.8629e-06
4:22461886 A C 0.043943 9.1614e-06
4:22462657 T C 1.685659 -3.1472e-06
4:22466161 T C 0.382150 -2.2528e-05
4:22466495 A C 0.084305 -1.9971e-05
4:22468512 G A 0.090122 1.0357e-05
4:22469846 C T 0.091047 8.2918e-06
4:22470618 C T 0.199029 1.6872e-05
4:22471029 T C 0.046700 3.4324e-05
4:22484813 C T 1.431410 1.3912e-05
4:22490538 T C 0.239266 -1.8657e-06
4:22492533 A G 1.114659 4.6863e-06
4:22493273 A C 1.405867 7.9430e-06
4:22494524 G T 0.033407 -1.4490e-05
4:22496213 C T 0.200814 -1.2992e-05
4:22498319 T C 0.234931 5.4384e-06
4:22498522 G A 0.281682 -1.2252e-05
4:22499019 T G 0.235628 -8.3279e-06
4:22500871 T C 1.544675 6.4317e-06
4:22501347 A G 0.072698 1.9679e-05
4:22504316 T C 0.042841 -3.1477e-06
4:22505372 A C 0.059956 1.5522e-05
4:22507898 A G 0.953008 -1.0086e-05
4:22508257 G A 0.376639 -9.5443e-06
4:22509597 T C 0.995516 1.5547e-06
4:22513952 T C 0.040526 2.4126e-05
4:22519072 G T 1.321096 1.8026e-05
4:22519340 A G 0.065878 1.8327e-05
4:22520088 G A 0.070404 -2.2024e-05
4:22523225 T C 0.229253 2.3481e-05
4:22529809 T C 0.029820 -1.0743e-05
4:22532889 A G 0.083279 1.8412e-05
4:22533762 T C 0.581931 -5.6759e-06
4:22535138 A C 1.861794 2.5764e-05
4:22554923 C A 0.899314 -1.4729e-05
4:22574476 T C 0.108359 -7.1243e-06
4:22584931 A G 0.962639 3.5404e-05
4:22585110 T G 0.051429 -3.9241e-06
4:22594019 T C 0.240493 -9.3507e-06
4:22596620 C A 0.982188 1.7718e-06
4:22602144 G A 0.048087 2.1936e-05
4:22604700 C T 0.624816 -1.2039e-05
4:22612082 C T 1.097782 -2.4468e-05
4:22613370 C T 0.281250 1.4698e-05
4:22614302 G T 0.294292 2.4300e-05
4:22645401 C T 0.054649 -5.6236e-06
4:22657329 A G 0.178161 8.4466e-06
4:22661278 T G 0.746016 -1.9421e-05
4:22668888 T C 0.085305 -2.2134e-05
4:22672803 A G 0.039506 -4.6013e-06
4:22672887 A G 0.051963 -4.3741e-05
4:22681330 A G 0.973560 1.8952e-05
4:22693867 A G 0.071332 -2.9363e-06
4:22698761 C G 0.027083 -1.3390e-05
4:22706860 T G 0.308089 -8.0406e-06
4:22715227 T C 0.753798 3.1465e-05
4:22732522 A G 0.162328 -1.5780e-05
4:22737081 G A 0.034569 -2.1675e-05
4:22748287 T C 0.023455 -1.9942e-05
4:22749270 C G 0.057263 -4.4771e-06
4:22751216 T C 1.794916 -1.9373e-06
4:22753101 C A 0.030649 -2.2086e-05
4:22754043 A G 0.086685 3.4995e-05
4:22757756 G A 0.616680 5.1305e-06
4:22762828 A G 0.264142 2.3995e-06
4:22792357 A G 0.156123 1.1406e-05
4:22793514 G A 1.644453 -1.2542e-05
4:22795586 C G 0.345136 -1.4007e-05
4:22798238 C A 0.318006 -1.0133e-05
4:22800070 G A 0.082255 1.8356e-05
4:22800709 T C 0.042913 -1.7952e-05
4:22812834 T C 0.037007 -1.6724e-05
4:22815465 A G 0.091173 3.2984e-06
4:22819370 G A 1.960936 3.9192e-06
4:22819747 G A 1.096596 -6.0171e-07
4:22823580 T C 1.686281 -6.0769e-06
4:22823736 G A 0.126212 -3.4521e-06
4:22832447 T C 1.663781 1.0693e-05
4:22833423 C T 1.511666 1.0626e-05
4:22835159 G A 0.080889 -2.3063e-06
4:22843320 A G 0.152917 -1.9241e-05
4:22849545 C T 1.438645 -1.9281e-06
4:22854539 G A 0.049583 2.2820e-06
4:22859661 G T 0.172255 6.8413e-06
4:22878129 C A 0.398289 1.3210e-05
4:22879222 T C 0.092016 6.9995e-06
4:22887252 T C 0.083530 -8.3612e-06
4:22912357 T C 0.032186 -2.4142e-05
4:22914724 C T 0.031540 -8.8898e-06
4:22916317 C T 0.051422 -2.9239e-05
4:22918094 A C 0.344178 6.0128e-06
4:22931698 G A 0.286421 -4.5012e-05
4:22931982 T C 0.155946 -7.3965e-06
4:22932946 T C 0.034743 4.7483e-06
4:22937281 G A 0.187235 -2.2939e-05
4:22943834 A G 0.074589 3.8464e-06
4:22955142 T G 0.350314 8.1786e-06
4:22957199 C T 0.033067 -1.8028e-05
4:22963858 T C 0.062149 4.3224e-05
4:22969672 G C 0.021745 -1.1146e-05
4:22978445 G A 0.156460 -1.7780e-05
4:22979781 A G 0.028440 -1.9681e-05
4:22989315 G A 0.044388 -7.7542e-07
4:23007005 A G 0.122863 1.3885e-05
4:23014660 A G 0.116753 2.9364e-06
4:23031679 G A 0.414744 -1.0886e-05
4:23038516 C A 0.466347 2.6762e-05
4:23040557 T C 0.038707 -8.7565e-06
4:23053691 A G 0.123097 6.9330e-06
4:23057538 G T 1.234282 3.0421e-05
4:23072302 A G 0.030119 -9.7571e-07
4:23080419 G A 0.172602 -6.6420e-06
4:23088051 C T 0.590321 -1.3425e-05
4:23091517 A G 0.417556 -2.1803e-05
4:23091565 G T 0.027127 -1.8202e-06
4:23092039 A T 0.096592 2.6838e-07
4:23113956 A G 0.073878 1.8110e-05
4:23118935 C A 1.975219 1.5803e-05
4:23128417 T G 0.195476 8.0346e-07
4:23132272 T C 0.049573 -5.7838e-06
4:23135905 C T 0.087423 1.8707e-05
4:23143096 A C 0.496731 1.6165e-05
4:23150841 T C 0.178984 -7.2432e-06
4:23151986 T C 0.028983 -4.3235e-06
4:23157442 G A 0.081072 2.2801e-05
4:23160597 A G 0.031425 9.0366e-06
4:23162122 C A 0.404640 -1.4577e-05
4:23163284 T C 0.143275 1.2180e-05
4:23171027 G A 0.557880 -1.3768e-05
4:23171613 G A 0.029769 1.0356e-06
4:23174241 T C 1.789452 2.0147e-05
4:23189686 A G 0.871827 7.4866e-06
4:23190978 A G 0.031561 8.1821e-06
4:23200040 T C 0.028225 4.8406e-06
4:23214983 A C 0.056743 5.8060e-06
4:23217505 A G 0.081446 1.0400e-05
4:23218249 A G 0.028372 -1.5041e-05
4:23218777 A G 0.030187 -1.5399e-05
4:23219632 A G 0.443531 -5.5571e-06
4:23222406 G A 0.103977 2.4412e-05
4:23225480 G A 1.251267 2.4282e-05
4:23233883 T C 0.167989 1.5447e-05
4:23237373 G A 1.856888 3.5042e-05
4:23249435 C T 0.040373 2.9514e-05
4:23272197 C G 0.201858 -4.7437e-06
4:23272760 T G 0.421796 -8.1160e-06
4:23274066 A G 0.047431 7.2402e-07
4:23289721 G A 1.211731 9.8679e-06
4:23292458 T C 1.633768 3.2542e-07
4:23307246 C T 0.412565 -7.0147e-06
4:23315062 G A 0.061027 -1.9331e-05
4:23317689 A G 0.067384 7.1506e-06
4:23319850 A G 1.892351 -1.1997e-05
4:23325040 A G 0.191175 -7.0335e-06
4:23326660 A C 1.169182 1.7322e-05
4:23332100 G C 1.111620 1.3795e-05
4:23332578 G C 1.374484 1.4424e-05
4:23334338 T C 0.042263 -5.0474e-06
4:23334610 A G 1.927336 -1.1433e-05
4:23339035 A C 0.157164 1.3662e-05
4:23345268 A G 0.110419 -4.2361e-05
4:23355747 T C 0.061180 -1.7941e-06
4:23358032 T C 0.058844 3.9276e-05
4:23367244 T C 0.034688 -6.1715e-06
4:23368639 T C 0.185916 5.4691e-06
4:23369168 A G 0.045768 -8.2870e-06
4:23387069 A G 1.536380 -1.1536e-05
4:23387315 T C 0.477573 -3.5149e-05
4:23388347 A G 0.050178 2.8361e-06
4:23408210 G A 0.031445 7.1809e-06
4:23413809 C A 0.868706 1.8872e-05
4:23429665 G A 0.054482 4.0698e-05
4:23443139 T C 0.041111 -5.9021e-06
4:23447666 C T 0.768241 3.5905e-05
4:23449712 T C 0.076210 -3.2477e-06
4:23454910 C T 0.270826 -8.6005e-05
4:23456099 G A 0.049240 1.3828e-06
4:23457752 G A 0.020134 6.3060e-06
4:23460707 T G 0.021429 1.8991e-05
4:23473797 A G 1.523076 -1.1493e-05
4:23477592 G A 0.206366 -1.3460e-05
4:23477661 C T 0.059803 -1.6880e-05
4:23483330 C T 1.255364 -2.1168e-05
4:23484608 A G 0.074160 5.8947e-05
4:23485264 G T 0.509875 -5.7959e-05
4:23500674 G A 0.069193 -1.7688e-05
4:23504482 C T 0.997641 3.2143e-05
4:23506362 A G 0.532463 1.0359e-05
4:23507920 C G 0.107101 1.8427e-05
4:23509513 C A 0.289060 2.6429e-05
4:23521796 T C 0.159727 -4.2160e-05
4:23524663 T C 0.629402 -6.2371e-05
4:23536608 G A 0.021987 -5.2187e-06
4:23551739 G A 0.167904 1.3271e-05
4:23551870 G A 0.032577 2.4739e-06
4:23553744 T C 0.034631 -1.3027e-05
4:23560631 G T 0.134211 5.3729e-06
4:23561141 C T 0.034807 -9.8079e-07
4:23561662 T C 0.907127 2.3641e-05
4:23563931 G A 0.499805 -1.7534e-05
4:23573553 G A 0.068996 2.4915e-06
4:23573601 A G 0.344286 4.8968e-05
4:23580077 A G 0.025665 3.3625e-06
4:23580943 C T 0.101145 -1.1333e-05
4:23580970 T C 0.098095 -6.1474e-06
4:23583439 C G 0.214634 3.7332e-06
4:23583719 T C 0.763121 -1.5067e-05
4:23594189 C T 0.136928 -8.3907e-07
4:23596325 T C 0.808209 3.0192e-06
4:23606980 T G 0.058168 -1.8143e-06
4:23614998 A G 0.754315 1.2941e-05
4:23628776 A C 0.032604 -8.9816e-06
4:23629890 T C 0.680155 5.0519e-06
4:23639667 T C 1.715255 1.9291e-05
4:23663235 A G 1.325703 9.9621e-06
4:23663714 C G 0.526762 -2.3212e-05
4:23666681 T C 0.035953 -8.4093e-06
4:23667866 G A 0.032088 3.7471e-06
4:23669223 A C 0.116967 1.0091e-05
4:23674534 A G 0.052806 -2.4797e-05
4:23678241 A G 0.177889 -4.7633e-06
4:23683165 A G 0.563289 -5.4711e-06
4:23686078 C T 0.057253 5.6283e-06
4:23696671 A G 0.038547 -1.5509e-05
4:23713513 T C 0.043096 1.6848e-05
4:23714304 C T 0.086090 1.3333e-07
4:23718253 C T 1.745880 -1.6658e-05
4:23718521 A G 0.040492 -9.3433e-06
4:23718672 G A 0.068969 3.9536e-05
4:23721126 C T 1.115183 -9.3834e-06
4:23724014 A C 0.190458 -1.5828e-05
4:23730660 C T 0.279357 2.3595e-05
4:23730852 T C 0.117250 -8.0889e-06
4:23731951 T C 0.178657 1.9066e-05
4:23735280 G A 0.183318 2.0997e-05
4:23736523 G A 0.094114 7.5812e-06
4:23738068 T C 0.031299 -5.7204e-06
4:23739796 G A 0.218306 -1.3335e-05
4:23747580 C A 0.383024 -2.1859e-06
4:23750569 A G 0.042858 -1.5314e-05
4:23753399 T G 0.687111 -6.1368e-07
4:23754316 A T 0.163212 2.7399e-05
4:23756751 G A 0.086519 3.6252e-06
4:23759262 A G 1.245838 1.1817e-07
4:23761108 G T 0.634730 2.0463e-06
4:23762081 C A 0.909701 1.5223e-05
4:23764073 T C 0.112099 -1.4536e-05
4:23771190 A G 0.052721 -4.7985e-07
4:23771349 G A 0.781378 -1.0193e-05
4:23771648 G C 0.067085 -4.8997e-07
4:23772962 A G 0.088208 8.1403e-06
4:23775138 G T 0.193637 -1.8530e-05
4:23776124 T C 0.021364 -3.3167e-05
4:23777085 G A 0.255503 -2.4466e-05
4:23777148 G A 0.080804 6.2873e-06
4:23778865 C T 0.103106 -3.4367e-05
4:23781805 G A 0.086882 6.5136e-06
4:23784560 A G 0.700115 3.8358e-06
4:23787181 G A 0.123951 -4.1116e-05
4:23788341 C T 0.652331 -1.7592e-05
4:23789051 C T 0.064614 -2.5415e-05
4:23793430 G A 0.083160 3.0807e-06
4:23794036 T A 0.118072 -4.5589e-06
4:23801187 T C 0.922018 -1.2418e-07
4:23808125 A G 0.021004 -7.1083e-06
4:23814707 A G 0.097657 -3.1848e-05
4:23815294 C G 0.041495 -6.1365e-06
4:23815662 T C 0.691184 1.7250e-05
4:23818439 C T 0.112048 -1.3181e-05
4:23818884 T C 0.493603 7.3688e-06
4:23823467 A G 0.076193 2.6594e-05
4:23825546 C T 0.088290 -1.8549e-05
4:23827841 T C 0.060925 -4.0538e-05
4:23831452 C G 0.058178 3.5546e-05
4:23835511 A G 0.157779 2.1186e-05
4:23845240 A G 0.029160 -3.3726e-06
4:23845423 G T 0.112211 -2.0214e-05
4:23851222 A G 0.092995 -1.3011e-05
4:23851538 T C 0.538406 2.1954e-06
4:23853011 C T 0.255007 -2.2560e-05
4:23854149 C G 1.181588 1.7875e-05
4:23857287 T C 1.421007 2.8384e-05
4:23858343 T C 0.452438 3.4287e-05
4:23858827 G A 0.072389 2.3923e-05
4:23861677 C T 0.061833 -4.0265e-06
4:23862329 C T 0.373691 9.8313e-05
4:23863873 G T 0.277215 -1.1628e-05
4:23868979 G A 0.364852 -1.6951e-05
4:23869454 T C 0.318227 -2.2222e-05
4:23870325 A G 0.064413 -3.5938e-05
4:23873828 C T 0.381365 7.0093e-06
4:23874981 T C 1.395773 2.0225e-06
4:23875186 G A 1.966396 1.5179e-06
4:23877918 G T 0.109984 -1.4797e-05
4:23880985 C T 0.588489 4.5430e-05
4:23881348 T C 0.286717 -2.2628e-05
4:23885595 C T 0.054278 8.8829e-06
4:23889124 A G 0.084557 -1.1894e-05
4:23889813 G A 1.079464 5.3629e-06
4:23898043 T G 1.547552 -6.4462e-06
4:23898430 T C 0.628784 3.3045e-05
4:23899075 A G 0.030105 -2.4508e-06
4:23908890 A C 0.226680 -2.0532e-05
4:23911002 C T 1.229614 2.0619e-05
4:23918514 A G 0.341577 -2.5363e-05
4:23922880 A G 1.349175 2.5742e-05
4:23924070 G A 0.067520 -1.7219e-05
4:23924897 C T 0.036116 -6.6722e-06
4:23925044 T C 0.037034 -1.4818e-05
4:23927512 C A 0.065025 -1.1282e-05
4:23936125 T C 0.038088 -6.6868e-06
4:23940852 A C 1.672094 -2.7415e-05
4:23943593 C T 0.084414 -3.5781e-06
4:23951581 T G 0.749984 1.2071e-05
4:23952659 T C 0.036354 1.5729e-05
4:23953865 G A 0.748240 -2.9455e-05
4:23957254 G A 0.281923 -1.7940e-05
4:23959725 A G 0.030405 -3.3722e-06
4:23974502 A G 0.031170 2.7410e-06
4:23988064 A C 1.197989 1.6923e-05
4:23997969 C T 1.597505 8.5824e-06
4:24000757 C T 0.037102 -9.8535e-06
4:24002558 A G 0.301554 -4.2580e-05
4:24032897 C T 1.163521 -1.9510e-06
4:24035222 A G 0.035362 4.2724e-06
4:24035473 C T 0.331591 1.5112e-05
4:24038657 A G 0.035396 -1.4243e-05
4:24041241 C T 0.253022 -3.3026e-05
4:24042349 T C 0.210384 2.3107e-05
4:24043290 A C 1.178582 2.0870e-05
4:24045663 A G 0.065953 -7.6751e-06
4:24047686 G A 1.194793 1.5760e-05
4:24062425 T C 0.076975 1.2835e-05
4:24064277 A G 0.093189 -1.3530e-05
4:24064621 T C 0.472905 -4.4846e-06
4:24080831 T C 0.480041 1.9929e-06
4:24082468 T C 0.141382 1.2837e-06
4:24083112 T C 0.085016 -5.7914e-06
4:24085544 A G 0.038710 5.6680e-06
4:24107726 T C 0.035691 -4.1300e-06
4:24117465 A G 0.020280 -1.4364e-05
4:24126143 T G 0.062309 -7.6578e-06
4:24127677 C G 1.106472 1.6508e-05
4:24128428 C T 1.432219 4.0919e-06
4:24132262 T C 0.241581 -1.6739e-06
4:24133007 G A 0.337252 9.9629e-06
4:24134520 T C 0.246647 2.4703e-06
4:24135578 G A 0.557571 -4.7786e-06
4:24137170 A G 0.217711 6.5701e-06
4:24139983 A G 0.048016 -8.1992e-06
4:24147238 C T 0.030949 -3.1469e-05
4:24151522 A G 0.046122 7.8655e-06
4:24151604 C T 0.448243 1.0042e-05
4:24154002 A C 1.606474 -1.7003e-05
4:24163358 A G 0.061877 -9.8335e-06
4:24166077 A G 0.028052 1.6567e-05
4:24176267 T C 0.064189 -6.7087e-06
4:24177735 T C 0.155542 -2.5901e-05
4:24190135 A G 0.171718 2.9070e-06
4:24195161 T C 0.129241 3.3606e-05
4:24197397 C T 0.156205 2.9840e-05
4:24199678 C T 0.528581 -7.8193e-06
4:24202779 G A 0.094804 1.1312e-05
4:24210179 T C 1.603887 -3.8460e-05
4:24214699 T G 1.780705 -2.4847e-05
4:24218545 A G 0.045520 -1.0575e-06
4:24221356 C T 0.286051 5.2985e-06
4:24225918 G A 1.146033 -2.9291e-05
4:24227603 T C 0.262969 -1.8026e-05
4:24234074 T C 0.952355 -1.1277e-05
4:24238021 A G 0.056029 -1.8014e-05
4:24238470 A G 0.998055 -2.2217e-06
4:24241295 A G 0.035236 1.8125e-05
4:24242353 C T 0.353456 -7.2418e-07
4:24251189 A G 0.147913 -5.3653e-06
4:24255951 G A 0.050953 2.1823e-05
4:24257914 G A 0.393842 7.8787e-06
4:24258113 A G 0.048563 3.8553e-05
4:24263681 A G 0.055257 -4.4869e-06
4:24268594 C T 0.642719 -6.1622e-06
4:24268623 A G 0.747312 -4.9034e-05
4:24271383 G A 0.028929 6.0006e-06
4:24273936 A G 0.080521 1.0578e-05
4:24275114 C T 1.714962 -5.7360e-06
4:24277679 C T 0.085941 -1.8372e-05
4:24284585 C T 0.039992 3.1710e-05
4:24285426 G C 0.573247 -4.4180e-06
4:24287792 A G 0.145210 1.6968e-05
4:24287979 A G 0.074759 -1.3008e-05
4:24289034 T C 0.959773 7.6356e-06
4:24291220 A C 0.634352 -6.9262e-06
4:24292487 T C 0.095001 -6.3817e-06
4:24292663 A C 0.634716 1.0463e-05
4:24296519 T C 0.111504 2.6414e-07
4:24299235 C T 0.038347 -1.4468e-05
4:24301451 G C 0.503259 -8.4977e-06
4:24303147 A G 1.254130 6.6469e-06
4:24311597 T C 0.069224 1.2855e-06
4:24315113 A G 0.078247 1.0188e-05
4:24332547 T C 1.137145 9.4770e-06
4:24337003 G T 0.029983 2.3418e-05
4:24337878 G T 0.038979 -1.5752e-05
4:24339109 A G 0.090942 -1.9609e-05
4:24341935 C T 0.086546 -2.1459e-05
4:24342102 G C 0.392125 -4.6268e-05
4:24351324 A G 0.033033 -9.9685e-06
4:24355449 T C 0.036572 -8.4431e-08
4:24357393 A G 0.043212 7.4236e-06
4:24360771 A G 0.057957 -1.0483e-05
4:24360987 A G 0.698300 6.9220e-06
4:24375720 T C 0.378162 2.1893e-05
4:24375833 T C 0.142473 6.1388e-06
4:24377614 T C 0.920366 6.7189e-06
4:24379666 C A 0.388012 4.2305e-07
4:24382884 T C 0.021592 -1.1602e-05
4:24393041 A C 0.402396 -1.7828e-05
4:24395863 A G 0.060520 2.4685e-05
4:24397147 T G 0.084288 7.4821e-06
4:24397676 A G 0.353354 1.3629e-05
4:24400510 C A 0.024044 -6.3694e-07
4:24406860 G A 0.051385 1.9402e-05
4:24406965 G A 0.944851 1.4251e-05
4:24407005 C G 0.023200 2.8177e-05
4:24407081 A G 0.039849 -1.0226e-05
4:24407717 A G 0.029238 -1.0289e-05
4:24410024 A G 1.473072 5.4443e-05
4:24410367 T C 0.137445 8.9298e-07
4:24410662 A G 0.724040 7.0279e-06
4:24415312 C T 1.564626 2.4396e-05
4:24422187 C A 0.653803 1.0122e-05
4:24424154 C T 0.831933 2.8364e-05
4:24433341 C T 0.143456 2.1545e-05
4:24434045 T C 0.072596 -1.0838e-05
4:24434411 C T 0.025934 8.0815e-06
4:24436905 G T 0.058164 9.3074e-06
4:24438635 A C 0.114809 8.0110e-06
4:24439865 A G 0.635838 -1.8893e-06
4:24442147 A G 0.050804 1.0964e-05
4:24443965 A C 0.336599 1.7555e-05
4:24448620 C T 0.585630 2.7950e-05
4:24451810 A G 0.107720 -4.6522e-06
4:24452167 A G 0.052010 -1.5750e-05
4:24454338 A C 0.397786 -3.4661e-05
4:24458563 T C 0.022092 4.6302e-06
4:24464265 A G 0.108822 3.2038e-05
4:24465132 A G 0.038156 -1.7258e-06
4:24467785 C T 0.034488 -1.5367e-06
4:24470847 T C 1.125545 -1.2901e-05
4:24473139 C A 0.050018 2.9748e-06
4:24473203 T C 0.137404 9.4673e-06
4:24474956 A G 0.861301 1.2026e-05
4:24477369 C T 0.080348 -2.7313e-06
4:24478454 A G 0.067476 -4.2972e-05
4:24484082 C T 0.020144 -8.6904e-06
4:24489338 T C 0.590661 2.8702e-05
4:24490057 G A 1.169672 6.7120e-05
4:24490728 A G 0.040920 -3.0197e-06
4:24490928 A C 0.029592 3.1877e-05
4:24492147 A G 0.025859 4.7865e-07
4:24493051 G A 0.081582 1.0770e-05
4:24496834 A C 0.112810 1.6306e-05
4:24497545 G A 0.199478 -1.7374e-05
4:24500195 T C 0.052616 6.8621e-06
4:24508788 T G 0.337715 2.6675e-05
4:24508911 A T 0.123539 -1.3593e-05
4:24509177 A G 0.044164 -4.3253e-06
4:24512590 C T 0.380178 -1.8425e-05
4:24513322 C A 0.030571 7.3820e-07
4:24517427 C T 0.041236 -1.0203e-05
4:24522944 G A 0.039928 4.5075e-06
4:24526743 G A 0.032295 2.2843e-06
4:24528048 A G 0.469872 2.0460e-05
4:24530196 G A 0.154440 1.5225e-05
4:24537272 G A 0.074925 -2.2031e-05
4:24539202 T C 0.294737 -3.8090e-05
4:24540785 G A 0.053435 -2.3745e-05
4:24547120 G T 0.026131 -2.4091e-05
4:24551809 C T 0.038211 -2.9460e-06
4:24552966 C A 0.653745 -6.5922e-06
4:24557471 C T 0.023880 1.1778e-05
4:24559184 C T 0.032513 1.1004e-06
4:24574915 T G 0.240779 1.7615e-05
4:24575021 T C 0.169032 1.1661e-05
4:24577380 A T 0.101039 -3.1525e-05
4:24578097 T C 0.041835 -1.0902e-05
4:24587212 G A 0.181802 1.1909e-05
4:24591141 G C 0.098126 -1.5350e-05
4:24596149 G A 1.389664 1.1733e-05
4:24602665 T C 0.054339 5.4119e-06
4:24602818 A G 0.145750 7.2729e-06
4:24617305 A G 0.036684 -3.8324e-06
4:24619445 A G 0.040183 -1.1995e-05
4:24624240 C T 0.551815 -1.6059e-05
4:24625327 T C 0.113224 6.5587e-06
4:24632244 G A 0.038897 -1.2940e-05
4:24637895 C T 0.065899 1.0050e-06
4:24641861 G A 0.798768 3.2916e-05
4:24641886 T G 0.061343 -2.4604e-05
4:24644261 T C 0.029130 -6.6225e-06
4:24647227 T C 0.690212 -8.2711e-07
4:24652142 T C 1.842993 3.6600e-05
4:24653548 A G 0.049933 -5.7102e-06
4:24657033 T C 0.175451 -5.1366e-06
4:24661074 A G 0.833735 -2.7824e-05
4:24664614 G T 0.746071 -2.4128e-05
4:24673532 C T 1.254688 -1.6120e-05
4:24675303 C T 0.192535 -6.1314e-06
4:24679315 C T 0.068105 3.6623e-06
4:24686145 C T 1.051942 4.0481e-06
4:24695605 C T 0.885130 -1.9571e-06
4:24696408 A C 0.045313 -1.1984e-05
4:24706731 A G 0.047183 8.5580e-06
4:24716834 T C 1.044225 -5.8410e-06
4:24720370 G A 0.119834 -9.7741e-06
4:24725521 A G 1.616119 -9.0443e-06
4:24728480 A G 0.464348 -1.3334e-05
4:24728484 T G 0.127565 -1.0691e-05
4:24728943 A G 0.188456 3.9772e-06
4:24736258 G T 1.109872 -3.5327e-05
4:24743635 C T 0.103599 -2.5107e-06
4:24754107 C A 1.625489 5.8817e-07
4:24754220 A G 0.109416 -1.0757e-05
4:24760988 C G 0.566349 1.9192e-05
4:24761449 T C 0.398490 2.0523e-05
4:24769962 C A 0.653986 1.0643e-06
4:24770455 C T 1.801780 2.0122e-05
4:24773146 T C 0.085438 1.3758e-05
4:24773476 A G 0.122054 -1.3532e-05
4:24776622 A C 0.437163 1.9793e-05
4:24776756 T C 0.045857 7.4055e-06
4:24776982 T C 1.127544 1.4268e-05
4:24778280 G T 0.030639 7.1649e-06
4:24778427 G A 1.977476 4.1649e-06
4:24786904 G A 0.166234 -1.0981e-05
4:24789070 C T 0.071233 -1.2868e-05
4:24793605 A C 1.342145 6.9541e-06
4:24799863 A G 1.920250 -2.2348e-05
4:24801976 C T 1.299616 2.1421e-05
4:24803271 T C 0.027297 4.6021e-06
4:24804386 T C 0.372726 2.2037e-06
4:24806609 A G 0.042702 -5.1290e-06
4:24807706 A T 1.751483 -1.1444e-05
4:24807904 T C 0.110559 -2.7235e-06
4:24814120 C T 0.398153 -1.9119e-05
4:24814238 C T 1.015700 8.9747e-06
4:24818509 T C 1.232963 1.8022e-05
4:24826076 T C 0.389208 1.0067e-05
4:24831203 T C 0.057219 3.8127e-06
4:24855540 C T 0.325200 1.7210e-06
4:24858195 T C 1.555779 1.0324e-05
4:24863367 C T 0.053982 -8.5726e-06
4:24865967 T G 0.104140 -1.4296e-07
4:24871245 T C 0.083330 2.0827e-06
4:24871246 A G 0.022422 -2.2155e-05
4:24872106 A G 0.176733 1.5532e-06
4:24876608 G A 0.126130 1.2937e-05
4:24882447 G A 0.042100 -7.4403e-06
4:24882611 T G 1.040159 5.4702e-06
4:24889149 T C 1.667994 -1.9227e-05
4:24890972 C T 0.020617 -6.4016e-06
4:24892761 A G 0.210085 4.3109e-06
4:24898963 G T 0.355955 8.8448e-06
4:24902343 T C 0.293337 2.7517e-06
4:24906477 T C 1.076948 5.1657e-06
4:24918669 C T 1.951321 2.0465e-05
4:24925272 C T 0.422292 3.0488e-05
4:24928819 T C 0.105568 -4.1996e-05
4:24936925 C T 0.605794 3.3716e-05
4:24937383 C A 0.030452 8.3751e-06
4:24937470 C T 0.024356 -2.7831e-05
4:24939362 T C 0.041430 9.4330e-06
4:24951588 A G 0.062312 -2.0790e-05
4:24951679 A G 0.079784 2.5814e-05
4:24952711 A G 0.056889 8.5878e-06
4:24955319 C T 0.033264 3.0241e-05
4:24958116 T C 1.510820 1.9396e-05
4:24961422 T C 0.183652 1.8435e-05
4:24964671 C A 0.049260 4.8074e-07
4:24971999 A G 0.066841 -4.0316e-05
4:24972102 A G 1.339292 1.0533e-05
4:24976058 T C 1.415193 2.2766e-05
4:24979363 A C 0.280441 1.9710e-05
4:24981689 T A 0.511819 3.5998e-05
4:24985395 G A 0.518221 3.8527e-05
4:24990454 T C 0.065746 -1.6784e-05
4:24991618 C T 0.284365 -1.2375e-05
4:24995018 C T 0.299416 -4.9970e-07
4:24996289 G C 0.180041 2.1649e-05
4:24999299 G T 0.246752 -6.4922e-06
4:25001926 C A 0.840521 -1.5806e-06
4:25004388 G A 0.069108 -4.3379e-06
4:25005356 C T 0.090734 1.0595e-05
4:25006335 T G 0.540082 -8.5892e-06
4:25007964 C G 0.643967 5.0252e-06
4:25016070 C G 1.361649 -1.4325e-05
4:25016964 T C 0.025145 -8.1236e-06
4:25017166 G A 0.912975 1.3547e-06
4:25018269 G A 0.031265 -2.2198e-05
4:25020194 A G 0.167795 -1.3203e-05
4:25022816 C T 0.455719 -1.6289e-05
4:25025389 T C 0.863626 1.1037e-05
4:25026195 A G 0.263000 -4.6808e-07
4:25026411 C G 0.047037 -7.7467e-06
4:25026940 C T 0.620818 1.0169e-06
4:25027371 T C 0.026121 -1.7160e-05
4:25028472 G A 0.173585 1.7156e-05
4:25028592 A G 0.079518 1.5816e-05
4:25029741 A C 0.044157 -4.1894e-06
4:25030840 C G 0.024193 -1.1609e-06
4:25032135 T C 0.380294 -1.2202e-05
4:25033551 A C 0.103783 7.2924e-06
4:25035244 G A 1.552464 1.8654e-06
4:25037436 G A 1.179062 1.3232e-05
4:25037883 G T 0.044585 -2.3193e-05
4:25038957 A C 0.024108 -1.7192e-05
4:25039000 T C 0.026760 4.5462e-06
4:25041017 C T 0.353136 -2.6400e-05
4:25041054 C T 1.838797 7.1056e-06
4:25041513 G T 1.486124 2.9685e-05
4:25045754 G T 0.435786 -2.6052e-05
4:25045895 A G 1.370958 1.5616e-05
4:25046431 G T 1.807427 -8.5291e-06
4:25053498 C A 0.329909 -2.3805e-05
4:25055709 T C 0.030898 -8.3425e-07
4:25056578 G A 0.428123 -8.1158e-06
4:25058145 T G 0.027797 2.1362e-05
4:25058232 G A 0.879979 -4.1538e-06
4:25063548 G T 0.860981 4.7235e-06
4:25066358 G A 0.568124 -2.0321e-05
4:25067377 T C 0.685088 -2.7649e-05
4:25067465 T C 1.665801 2.3288e-05
4:25068062 C T 0.474476 1.3936e-05
4:25068536 C T 0.047734 -1.2596e-05
4:25071291 C G 0.529556 -9.9329e-06
4:25078993 A C 0.744738 1.2709e-05
4:25084240 T C 0.049845 -1.4946e-05
4:25087279 A G 0.218163 1.8096e-05
4:25092115 C T 0.049080 -1.8805e-05
4:25094730 G A 0.546579 -1.1141e-05
4:25095158 C T 0.077587 -2.7295e-05
4:25098343 T C 0.040397 -1.3797e-06
4:25101584 C G 0.401410 1.5649e-06
4:25101740 C T 0.682409 -3.6206e-05
4:25108270 A G 1.961511 -7.3396e-06
4:25110663 A G 0.062791 -4.5320e-06
4:25114664 T C 0.911904 -4.4074e-06
4:25117995 C T 0.031890 -1.3460e-05
4:25119614 C T 0.020018 -4.0087e-06
4:25125703 G C 0.084397 1.7299e-05
4:25132431 T C 0.341604 9.2022e-06
4:25133065 C T 1.977000 -9.4180e-07
4:25141346 T G 0.222821 -2.4057e-05
4:25148136 T G 0.272407 -1.3046e-05
4:25155850 T C 0.028586 5.1286e-07
4:25159476 G T 0.052245 2.2072e-06
4:25171827 G T 0.073555 -2.4826e-05
4:25175356 T C 0.077825 4.4318e-07
4:25200499 G A 0.062771 1.8714e-06
4:25200938 T C 0.037629 3.7342e-05
4:25207995 A C 0.202347 -1.8882e-05
4:25214393 A G 0.049403 -4.2864e-06
4:25219977 C T 0.024428 -1.5769e-05
4:25222050 A G 0.141225 -2.7224e-05
4:25222179 A G 0.029330 1.1269e-05
4:25228737 A G 0.049386 -9.7812e-06
4:25229160 G C 0.051949 4.2061e-06
4:25229510 A G 0.066405 -7.7984e-06
4:25238909 A G 0.110923 1.4660e-05
4:25242141 T G 1.429608 1.8401e-05
4:25242259 A G 0.048583 -2.5440e-05
4:25261015 C A 0.027073 -1.0662e-05
4:25274572 C T 0.036545 -4.5134e-06
4:25278988 C T 1.182761 2.7451e-05
4:25285913 G A 0.319352 6.5857e-06
4:25286485 G T 1.797313 1.4590e-05
4:25293514 T C 0.087621 3.0075e-06
4:25295847 T C 0.254946 -1.4835e-05
4:25297451 G A 0.134517 -2.4363e-05
4:25301705 G C 0.037306 1.6229e-05
4:25311904 A G 1.688491 3.2607e-05
4:25315754 C G 0.049719 -3.9124e-06
4:25327771 G A 0.101920 -4.0819e-06
4:25327991 T C 0.131376 -4.4893e-06
4:25329006 T C 1.124773 2.9249e-05
4:25363471 G A 0.121622 1.8126e-05
4:25365572 T C 0.083180 1.2733e-05
4:25370591 G A 0.266468 4.6819e-06
4:25374939 G A 1.797476 3.1102e-05
4:25395673 T C 0.090139 -6.4128e-06
4:25397459 G T 0.082629 3.3304e-05
4:25400190 C T 1.964315 1.9494e-05
4:25403070 G A 0.175914 1.1471e-05
4:25403266 T C 0.073851 7.1504e-07
4:25403315 T G 0.039173 1.5911e-05
4:25403931 C A 0.059215 -1.8284e-05
4:25408838 A G 0.463630 -1.0468e-05
4:25412773 A G 0.042178 1.9496e-06
4:25417244 T C 1.169621 3.8970e-06
4:25419283 C T 1.172317 4.8523e-06
4:25432828 G A 0.237981 1.9459e-05
4:25439834 G A 0.038299 4.8369e-06
4:25441085 C A 0.051487 -8.4625e-06
4:25443604 G C 0.115118 -6.7842e-06
4:25444762 A G 0.706565 1.9887e-05
4:25450180 C G 0.119691 1.4506e-05
4:25452783 A G 1.842462 1.6127e-05
4:25454781 A G 1.176978 1.6990e-05
4:25455039 C T 1.866203 2.7495e-05
4:25456590 C T 1.309078 5.4396e-06
4:25456772 T C 0.173779 5.4817e-06
4:25457006 T C 0.056573 -1.5416e-05
4:25457383 T C 0.032835 1.7439e-05
4:25457501 G A 0.966141 -2.2718e-05
4:25457661 A C 0.410641 -2.9871e-06
4:25459798 G A 0.046034 -5.6675e-06
4:25463839 A G 0.889778 -7.3023e-07
4:25464527 C T 0.244474 -4.6363e-06
4:25464950 G A 0.032013 -1.8428e-05
4:25467569 C G 0.789316 -2.5352e-06
4:25469207 T C 0.042178 -2.0485e-05
4:25471374 A G 0.180718 -6.6420e-06
4:25471830 A G 0.084999 -3.0820e-05
4:25471921 A C 0.058453 2.4797e-05
4:25475192 G A 1.716751 2.3197e-05
4:25483995 A G 0.045357 -5.7094e-06
4:25485937 C T 1.940809 1.3608e-05
4:25487869 G A 0.042994 3.5167e-05
4:25502383 T C 1.384938 2.7942e-05
4:25505900 A G 0.179973 -4.8536e-06
4:25507698 A G 1.836778 3.3178e-05
4:25514055 G A 0.192229 -4.6035e-06
4:25515663 A C 0.216440 -1.4448e-05
4:25519029 T C 0.045150 1.3642e-06
4:25519920 C T 0.105694 -2.3869e-05
4:25523883 T G 0.101644 2.8876e-07
4:25524166 G A 0.378635 -4.3297e-05
4:25532227 T C 0.062788 1.1450e-06
4:25535049 A G 0.058895 -1.2649e-05
4:25537043 T G 0.025312 1.5079e-05
4:25538066 T C 1.463263 1.1074e-05
4:25538270 G A 0.120527 1.4384e-05
4:25540184 C T 0.032604 -9.9522e-06
4:25541090 T C 0.067051 8.0692e-06
4:25541145 G A 0.050800 1.1486e-06
4:25554332 T C 0.189119 -2.6207e-05
4:25557593 G A 0.031367 5.5223e-07
4:25561384 C T 1.920009 -1.2552e-05
4:25561455 A G 0.065076 2.6557e-05
4:25562620 A G 1.472045 -3.4198e-05
4:25565070 C A 1.765031 -2.7022e-05
4:25567336 A G 0.165112 6.6685e-06
4:25571044 A G 0.052109 1.9408e-05
4:25573056 T C 0.064481 -6.0849e-07
4:25573119 C A 0.152428 3.3602e-06
4:25576330 T C 0.159683 2.3901e-06
4:25578289 T C 0.078668 -1.4448e-05
4:25578513 T C 0.059551 -1.0692e-05
4:25582496 G A 1.781466 1.5504e-05
4:25585383 A C 0.122295 2.1201e-05
4:25587556 T C 0.577286 -5.8583e-06
4:25591517 C A 0.562898 1.0777e-05
4:25595530 C T 1.641941 1.2549e-05
4:25603932 C T 1.365563 1.8387e-05
4:25609322 T C 0.433433 6.2966e-06
4:25609902 T C 0.134058 7.2551e-06
4:25612814 T C 0.276786 8.4395e-07
4:25614677 A G 0.075432 -4.7568e-06
4:25619108 C T 0.798503 5.3193e-05
4:25620921 C A 0.173959 -4.3107e-05
4:25621099 A G 0.278843 2.8414e-05
4:25622640 G A 0.162263 1.2026e-05
4:25626842 T G 0.037119 1.4564e-05
4:25627026 G T 0.837747 3.3320e-05
4:25627675 G C 0.143578 2.4545e-05
4:25629255 C T 1.405650 -7.7434e-06
4:25635683 T C 0.201059 1.4616e-06
4:25635977 A G 0.064590 -1.5011e-06
4:25637970 T C 0.196350 -1.7924e-06
4:25639927 T C 0.055590 -1.6670e-05
4:25653056 T C 1.589023 -1.1009e-05
4:25655624 G A 0.219200 3.2617e-06
4:25666099 G A 0.342831 -1.7605e-05
4:25669530 C T 0.062897 -7.6281e-06
4:25669764 A G 0.091462 -3.5598e-06
4:25673557 T C 0.067327 -2.6814e-05
4:25674627 A G 0.025012 -6.4917e-06
4:25675125 A G 0.207583 8.5252e-06
4:25675350 T C 0.091204 -2.4598e-05
4:25676982 A C 0.229274 -1.6751e-05
4:25678199 G A 1.672417 1.3103e-05
4:25678659 A G 1.670635 1.2853e-05
4:25679209 A C 0.859910 1.4413e-05
4:25681989 G A 0.459510 1.0033e-05
4:25683953 G A 0.234343 3.6398e-05
4:25685852 C A 0.377873 4.5598e-05
4:25686546 T C 0.021691 2.9042e-06
4:25687659 T C 0.089215 -7.8588e-06
4:25692936 A G 0.032013 4.3882e-06
4:25702327 A G 0.020049 2.0143e-06
4:25706858 T C 0.044211 7.6781e-06
4:25707992 G A 0.523651 2.0082e-05
4:25723212 C T 0.242605 -3.0045e-06
4:25723535 G C 0.206903 3.9569e-07
4:25724936 C T 0.262283 1.5426e-06
4:25726496 C A 1.463627 -2.0217e-05
4:25729315 A G 0.066902 -2.4452e-05
4:25732105 T A 0.185953 5.6627e-06
4:25732368 T C 0.301802 1.4963e-05
4:25737818 T C 1.696154 -8.4216e-06
4:25740206 T C 1.027749 1.0107e-05
4:25744379 T C 1.468754 -8.3652e-06
4:25744577 A C 1.030717 3.3605e-06
4:25744609 G T 0.026141 9.1546e-07
4:25748571 A G 0.120537 -2.1861e-05
4:25750489 C T 0.309867 -8.6028e-06
4:25751278 C T 1.676350 1.3201e-06
4:25757147 G T 0.418593 8.1920e-06
4:25760181 T C 0.099645 1.3514e-05
4:25765511 G C 0.037973 -4.9879e-06
4:25765527 A G 1.506869 1.0566e-05
4:25769971 T C 0.761479 5.2635e-06
4:25770888 G A 0.052374 -9.4570e-06
4:25771973 T C 0.947792 -1.8342e-05
4:25773144 T C 0.034042 5.3885e-06
4:25773978 A G 0.151204 -2.7430e-05
4:25777277 A G 0.057991 -9.9233e-06
4:25780147 C T 1.217493 -2.5728e-05
4:25785161 A C 0.383259 -2.1725e-05
4:25793738 A C 0.223528 1.1564e-05
4:25793801 A G 0.530097 -7.1706e-05
4:25794869 A G 0.385084 8.4955e-06
4:25795431 T G 0.038666 -6.9556e-06
4:25797217 G C 0.283661 2.8575e-05
4:25798952 C T 0.723662 -4.4725e-06
4:25799249 G A 0.302751 1.2326e-05
4:25801597 T C 0.039676 -2.6838e-06
4:25802652 T C 0.057335 -8.4680e-06
4:25804949 G A 1.355142 -9.1998e-06
4:25806035 C T 0.026899 6.1162e-06
4:25807109 G C 0.036776 -7.2889e-06
4:25810096 A G 0.548194 7.0119e-06
4:25811723 C T 0.029130 4.0485e-05
4:25813070 A G 0.718284 7.9964e-06
4:25820316 G A 0.665974 1.4389e-05
4:25822281 A G 0.044997 -2.3125e-05
4:25831678 A G 0.227669 -1.6911e-05
4:25834254 G C 1.362894 -1.2922e-05
4:25838526 C T 0.726042 1.7767e-05
4:25839450 A G 0.043820 -3.8529e-06
4:25839487 A G 0.044160 -2.0714e-05
4:25844037 A C 0.060265 -2.4466e-05
4:25844796 C G 0.080521 3.5244e-05
4:25850322 T C 0.028344 -2.3740e-05
4:25851263 T C 0.494246 -7.6424e-06
4:25857990 A G 0.228995 -4.7419e-07
4:25861359 C T 0.254854 -8.6156e-06
4:25863375 T G 1.030493 -9.6799e-06
4:25867118 C T 0.169107 -7.2627e-06
4:25869047 T C 0.072494 2.5640e-05
4:25869535 A G 1.026213 -3.9707e-06
4:25875000 G A 1.140484 -4.2006e-05
4:25878496 A G 0.911530 -2.7208e-05
4:25881848 A G 0.054751 -9.1814e-06
4:25883917 A G 0.453108 -5.4400e-06
4:25888079 G C 0.770971 -1.9770e-05
4:25889810 C A 0.077428 5.5969e-06
4:25891804 G T 0.026117 5.4061e-07
4:25893627 A G 0.228410 -1.4928e-05
4:25895433 G A 0.182577 1.7417e-05
4:25902102 G A 0.028545 7.8682e-06
4:25915033 A G 1.887167 -1.2885e-05
4:25916382 T C 0.155131 -6.7350e-06
4:25917232 G A 0.526524 7.4163e-06
4:25930928 G A 0.365097 3.4498e-05
4:25933803 A G 0.043994 -1.8330e-05
4:25942798 T C 0.146706 -1.4546e-05
4:25947627 G A 0.064739 -2.2092e-06
4:25950088 G A 0.381137 -7.9515e-05
4:25950674 C T 1.741066 -4.2688e-05
4:25951653 A G 0.124230 4.2018e-07
4:25955368 A G 0.028963 1.8871e-05
4:25956989 A G 0.905893 -9.8724e-06
4:25958405 A G 0.875689 -1.9652e-05
4:25965796 A G 0.809664 -1.1701e-05
4:25968191 A G 0.039659 8.8705e-06
4:25968624 A G 0.053466 -1.8342e-05
4:25969256 A G 0.675487 1.5278e-05
4:25969494 A G 0.817464 2.3333e-05
4:25971477 T C 1.703648 1.4925e-06
4:25972498 T C 0.483700 1.9792e-05
4:25973998 A G 0.123886 -2.0831e-05
4:25974148 A G 1.116070 -9.8326e-08
4:25977109 C G 1.254300 -1.9699e-05
4:25978960 T C 1.105636 -4.0082e-06
4:25983887 G A 1.311924 -4.5382e-05
4:25984065 G T 1.590406 -1.4441e-05
4:25985764 C T 0.035494 -5.1517e-06
4:25990084 G A 0.024924 -1.6492e-05
4:25992180 T G 1.767401 2.5303e-06
4:25992399 C A 0.025196 -1.2799e-05
4:25995856 A G 0.962514 -1.0274e-05
4:26003646 A G 0.103715 -1.2687e-05
4:26005237 G A 0.066317 9.5139e-06
4:26013731 C T 1.966281 9.5718e-06
4:26016991 A C 0.077744 1.6128e-05
4:26017326 T G 0.053170 -1.3447e-05
4:26017639 T C 0.662608 2.6924e-07
4:26018690 G A 0.807390 -2.4368e-06
4:26020813 A G 0.020137 1.1049e-05
4:26023340 T C 0.056284 1.0431e-05
4:26023757 G C 0.052605 -1.1700e-05
4:26025756 C T 1.190094 1.1383e-06
4:26027953 A G 0.058756 -3.2172e-06
4:26028128 C T 1.232228 4.0811e-06
4:26033374 T C 0.079784 -1.3937e-05
4:26035743 C T 0.042675 -1.7651e-05
4:26036384 A C 0.071583 9.1260e-06
4:26036485 G C 0.031520 5.1015e-06
4:26038452 T C 0.865938 1.0466e-05
4:26041016 C T 0.023472 2.0404e-07
4:26041224 A G 0.054309 -4.9780e-06
4:26046256 C A 0.060496 -1.0328e-05
4:26047616 G A 0.335702 -4.8016e-06
4:26048141 C T 1.857969 -1.7547e-05
4:26052568 G A 0.061173 1.5401e-06
4:26055272 T C 0.060211 1.0128e-06
4:26056211 T G 0.119694 -1.8733e-06
4:26057251 A G 1.878154 -9.1274e-06
4:26059648 A G 0.695114 -6.8224e-06
4:26068188 C T 0.177093 8.7389e-07
4:26073122 C T 0.051324 -1.4517e-05
4:26079865 G C 0.426028 3.6669e-05
4:26079994 C T 0.350260 -1.0881e-05
4:26082679 C T 1.527863 -6.0689e-06
4:26085511 A G 0.609408 3.3761e-06
4:26090097 A G 0.036310 1.8506e-05
4:26100786 C T 1.824280 2.1667e-05
4:26101314 T C 0.085655 -1.0984e-05
4:26104364 T C 0.041325 5.8001e-05
4:26105170 T C 0.053309 -1.5811e-05
4:26111853 T C 0.045394 4.9471e-05
4:26113175 G A 0.317033 1.6492e-05
4:26113197 C T 0.039907 -1.0259e-06
4:26113435 G A 0.025216 1.0288e-05
4:26123616 G A 0.921756 5.0830e-06
4:26132152 A G 0.028616 -1.6995e-05
4:26132361 C T 1.180537 2.8499e-05
4:26133708 T C 1.493454 4.1371e-06
4:26134258 A C 0.096164 8.1367e-06
4:26136796 G A 0.956700 -2.7924e-06
4:26139677 G A 1.596829 -1.7216e-05
4:26140873 G T 0.130846 2.0466e-05
4:26141339 G A 1.082976 1.0737e-05
4:26142632 A G 0.058742 2.5100e-06
4:26142837 G A 1.033345 -1.8115e-05
4:26143655 G C 0.026420 1.7065e-05
4:26147381 T G 0.022643 5.9984e-06
4:26152727 G A 0.031812 -1.6096e-06
4:26154956 A G 0.021769 -4.9168e-06
4:26156342 C T 0.162688 3.1541e-06
4:26163108 T C 0.728375 6.9565e-06
4:26163751 C T 1.075952 -1.5003e-05
4:26164048 A G 0.046071 3.5244e-05
4:26164313 A C 0.992942 -8.6076e-06
4:26167275 A G 1.059738 -6.9639e-06
4:26172450 A G 0.096701 -2.0769e-05
4:26175952 T C 0.022973 8.2301e-06
4:26179635 C A 0.022833 2.3497e-05
4:26180575 T C 0.061948 2.4625e-05
4:26185994 A G 0.497258 -2.0093e-06
4:26189284 G A 0.261623 -7.3337e-06
4:26190536 A G 1.057025 -5.6715e-06
4:26191366 A G 1.316632 -1.1944e-05
4:26200782 T C 0.035610 -2.5520e-05
4:26201527 T C 0.179698 -1.2147e-06
4:26207699 T C 0.321525 -5.2242e-06
4:26212093 A C 1.008666 -1.2132e-05
4:26218025 G A 1.229410 9.4415e-06
4:26220554 C G 0.121387 3.1060e-06
4:26225708 C T 0.112531 -1.3450e-05
4:26227138 A G 0.218020 -2.4595e-06
4:26232029 T C 0.057379 3.0077e-06
4:26232310 T C 0.084067 3.7631e-06
4:26234442 T G 0.409039 1.3168e-05
4:26237234 G A 0.024639 -1.5408e-06
4:26237718 A G 0.101277 4.3531e-06
4:26238446 G A 0.064263 -4.7235e-06
4:26240856 A C 0.129642 -2.1273e-06
4:26247617 T G 0.548177 3.8969e-05
4:26253529 C T 0.066739 -8.7340e-06
4:26258476 A G 1.847073 1.1248e-05
4:26263354 A G 0.042998 1.2615e-05
4:26275447 C T 0.130900 -2.2241e-05
4:26275738 C A 0.080011 4.6639e-07
4:26279597 A G 0.073127 1.0553e-05
4:26287821 A C 0.847549 -8.3757e-06
4:26289512 G A 0.256952 1.1447e-05
4:26300494 A G 1.205087 -2.1547e-05
4:26301755 C T 0.047594 1.6400e-05
4:26302555 A G 1.073032 -8.0263e-06
4:26306658 T C 0.099105 -1.8516e-05
4:26311758 A G 0.022847 2.6012e-05
4:26322042 A G 0.184461 -4.2999e-05
4:26330596 G A 0.139933 -7.4477e-06
4:26336243 T C 1.068840 -1.3774e-05
4:26342538 G T 1.668402 -2.3018e-05
4:26360766 T C 0.040553 1.3411e-05
4:26361568 A G 0.068061 1.9474e-05
4:26363196 G T 0.053112 -1.7524e-05
4:26370183 G A 0.052282 1.4247e-05
4:26373202 C T 0.032417 -1.0889e-06
4:26402076 C A 0.033424 2.3161e-05
4:26407512 A G 1.137479 7.4939e-07
4:26417668 A G 0.170389 -2.8586e-05
4:26419052 G A 0.059038 2.5193e-05
4:26422768 A C 0.061387 -1.0580e-05
4:26423738 G A 1.165476 3.3284e-06
4:26427074 T C 0.034481 -1.5248e-06
4:26431246 G A 0.160026 8.3920e-06
4:26439995 T C 0.084472 -1.1257e-05
4:26451697 A G 1.245304 8.6846e-06
4:26453048 T C 0.092312 3.3058e-05
4:26456267 G T 1.636654 -6.6012e-07
4:26461138 G A 0.111065 -2.5153e-05
4:26467624 T C 0.203449 -1.4607e-05
4:26468858 A G 0.046948 4.9721e-06
4:26468947 C T 1.134626 1.2445e-05
4:26473220 G A 0.562062 -3.0421e-05
4:26477630 C T 0.910122 3.6944e-05
4:26489057 C A 0.444377 -1.2304e-05
4:26491111 G A 0.263275 1.5249e-05
4:26492222 A C 0.041821 -3.1780e-05
4:26492377 C A 0.033505 -3.4588e-06
4:26495768 T C 0.057562 1.1034e-05
4:26500586 A C 0.172123 -1.7848e-05
4:26500772 T C 0.536788 5.6279e-06
4:26504157 T G 0.709281 -4.6640e-06
4:26504782 T C 0.098126 9.6501e-06
4:26504912 C A 0.162716 1.1655e-05
4:26512260 A G 0.163678 -2.3582e-05
4:26515954 A C 0.590417 6.0274e-06
4:26517426 G A 0.150990 3.8077e-05
4:26524652 T C 0.028695 2.2512e-06
4:26530798 T G 1.658253 1.6500e-05
4:26531928 T C 0.034294 -7.6998e-06
4:26560197 A G 0.042773 3.3673e-06
4:26567584 G C 0.059324 -2.6546e-05
4:26576860 T C 0.096684 -1.3186e-05
4:26601141 T C 0.040026 9.8585e-06
4:26609319 C T 0.057909 9.5992e-07
4:26611450 T C 0.027022 1.2388e-05
4:26617184 G A 0.140868 8.1365e-07
4:26617762 T G 0.027821 8.5111e-07
4:26623088 T G 0.027137 2.5411e-06
4:26627528 C T 0.020263 1.3798e-05
4:26651129 G A 0.117362 -8.4507e-06
4:26670957 G A 0.333880 1.7592e-05
4:26709638 G A 0.074929 1.2643e-07
4:26711167 T G 0.056869 -7.4030e-06
4:26717677 T C 0.057732 2.4622e-05
4:26723175 G T 0.034236 -2.3012e-05
4:26732822 G A 1.052286 -4.4112e-06
4:26733725 A G 0.078019 3.9249e-05
4:26740531 G A 0.034583 1.9528e-05
4:26747818 G A 0.083989 -2.4955e-05
4:26750939 A G 0.027773 -3.1526e-06
4:26775738 T G 0.022527 -2.0164e-05
4:26782645 G A 1.101896 4.1936e-06
4:26791788 T C 0.162246 5.2837e-06
4:26791889 A G 0.040971 -1.2376e-06
4:26791914 A G 0.269453 2.4006e-05
4:26792025 A G 0.021222 7.4134e-06
4:26792520 A G 1.770818 -1.8275e-05
4:26795603 C T 0.703484 -5.5100e-06
4:26806736 T C 0.804612 -3.4383e-06
4:26808855 T C 0.024951 -3.2837e-06
4:26809177 A G 1.600847 -1.5847e-05
4:26812228 T C 0.082405 -2.3864e-05
4:26817157 A G 0.026417 7.8197e-06
4:26817309 T C 0.069492 9.5579e-06
4:26817610 G A 0.881781 -2.2925e-06
4:26821681 C A 0.035447 1.1631e-05
4:26821836 A G 0.780854 5.0573e-06
4:26823443 C T 0.027083 -7.5936e-06
4:26824501 A G 0.498288 -1.7815e-05
4:26825370 G T 0.024265 3.6827e-06
4:26831827 T C 1.032159 3.5452e-07
4:26835205 G A 0.038248 5.6876e-06
4:26835952 T C 1.519921 3.0895e-05
4:26836652 C T 0.647656 5.0137e-06
4:26836674 C A 0.044038 8.5879e-06
4:26839398 A G 0.090493 4.5270e-06
4:26839460 C T 1.023823 -1.3141e-05
4:26840585 A G 0.037622 -4.7198e-06
4:26845199 G A 0.365250 6.9644e-06
4:26850169 G A 0.028412 2.7500e-06
4:26852284 A G 0.048094 -3.5449e-06
4:26857230 C A 0.616568 6.0805e-05
4:26860116 A G 0.045357 -1.1542e-05
4:26866711 C T 1.674457 6.2066e-05
4:26872460 A G 0.460367 -4.1550e-06
4:26874436 C T 0.452622 3.3337e-06
4:26876376 A G 0.109318 -2.4224e-06
4:26879371 A G 0.166109 -2.2067e-07
4:26880639 C T 0.453152 3.4672e-05
4:26880755 G A 0.075513 -6.3943e-07
4:26884947 G A 0.058688 3.2903e-06
4:26887643 T C 0.115903 1.3768e-05
4:26892972 C T 0.112480 6.3956e-06
4:26897691 C T 0.034790 -1.2555e-05
4:26899773 G A 0.080589 -1.1044e-05
4:26903449 G C 0.361887 1.2573e-05
4:26906436 A C 1.008867 3.2883e-05
4:26907955 G A 0.037323 1.4989e-05
4:26922141 G T 0.210915 4.1764e-05
4:26943880 G A 0.045143 5.3541e-06
4:26944314 T C 0.334349 4.7547e-06
4:26978796 A G 0.080457 -4.9647e-06
4:26999739 A C 0.048709 -2.5143e-06
4:27004937 T C 0.240282 5.0054e-05
4:27006111 A C 1.283909 -4.9069e-05
4:27006651 G T 0.636015 5.4432e-05
4:27011542 A T 0.595309 4.5130e-05
4:27015805 G T 0.037544 4.5299e-06
4:27022455 A G 0.039832 1.2220e-05
4:27032290 T G 0.030473 1.3762e-05
4:27033109 G A 0.059293 -5.8191e-06
4:27033427 T C 1.389657 -4.5100e-05
4:27056357 G A 0.029959 -4.7204e-06
4:27056744 A G 0.273356 7.2111e-06
4:27057669 C T 0.156184 -2.1710e-05
4:27058499 T C 0.061622 1.5809e-05
4:27060748 T C 0.125171 2.4166e-06
4:27060882 A G 0.828952 -2.0813e-05
4:27066038 A G 0.659045 1.2286e-05
4:27066265 C T 0.083398 -1.1029e-05
4:27067814 G A 0.031360 7.8041e-06
4:27069739 C T 0.086169 -4.9295e-06
4:27080439 T C 0.162508 7.9190e-07
4:27081097 A G 1.809974 -1.7263e-05
4:27083204 A G 0.096358 1.2769e-05
4:27092389 A C 0.669459 -1.7955e-05
4:27093041 G C 0.077431 -2.8042e-05
4:27094828 T C 0.100526 -3.0350e-06
4:27101037 T C 0.037439 2.1963e-05
4:27101137 T C 0.051637 2.6363e-05
4:27103700 T C 0.183495 -3.7688e-06
4:27112215 A C 0.031244 -9.8216e-06
4:27116534 A G 0.076618 -1.6628e-05
4:27116645 C T 0.926911 -2.9643e-05
4:27117876 A C 0.137516 -8.1547e-06
4:27124660 A C 0.673831 -2.7878e-05
4:27131642 C T 0.076272 1.1998e-05
4:27131695 T C 0.033247 -1.5284e-05
4:27134478 A G 0.035413 -7.2353e-06
4:27141125 A G 0.364611 1.7077e-06
4:27157015 C T 0.093509 -1.0403e-05
4:27160310 T G 0.046595 8.8245e-06
4:27162478 G T 0.186055 -3.2759e-05
4:27167150 A G 0.035355 -1.6210e-05
4:27169831 T C 0.038693 7.7816e-06
4:27170474 T C 0.083802 2.1593e-05
4:27171745 C T 0.073990 3.1628e-06
4:27172128 G A 0.657124 -1.4683e-05
4:27175814 T C 0.892236 6.9369e-06
4:27180036 G C 0.170127 2.2784e-05
4:27181415 T C 0.021728 1.4990e-05
4:27186432 T C 1.834554 -1.2632e-05
4:27186464 T C 1.275834 -4.3326e-06
4:27187462 T C 0.026148 9.8442e-07
4:27194071 A C 0.811551 -5.2034e-07
4:27197786 C T 0.991415 -1.2186e-05
4:27197989 T C 0.274957 1.6883e-06
4:27202901 G A 1.472453 4.0108e-06
4:27204036 T C 0.067605 1.3868e-05
4:27204329 T C 0.145815 2.5313e-05
4:27204785 A G 0.057229 9.8664e-06
4:27209511 G A 0.113612 7.9720e-06
4:27209562 T C 0.527975 -2.9804e-06
4:27209596 T C 0.834888 -5.8994e-06
4:27211040 C A 0.465432 -7.8804e-06
4:27218939 G A 0.774945 -8.3066e-06
4:27222036 C A 0.205461 -1.0783e-05
4:27234926 G A 1.903870 -3.4701e-06
4:27239274 C T 1.110433 -2.2882e-05
4:27245817 T C 0.039088 7.8355e-06
4:27245906 G A 0.051195 -9.7994e-06
4:27252384 G A 0.421405 1.7843e-05
4:27261443 C T 1.073749 1.7364e-05
4:27261481 T C 0.259145 7.7938e-06
4:27261875 T C 0.370689 7.3125e-06
4:27263435 G A 0.065589 1.7915e-05
4:27276611 C T 1.537447 5.5411e-06
4:27278507 C G 0.534357 -5.2640e-07
4:27281103 G A 0.053207 7.6657e-06
4:27298305 C T 0.221335 -1.1678e-05
4:27299544 G T 0.245654 -2.4505e-06
4:27305790 C T 0.033604 -7.5838e-06
4:27314440 T G 0.029561 -1.1175e-05
4:27318144 A G 1.486236 -5.0831e-06
4:27320568 T G 0.041804 1.0947e-06
4:27320578 T G 0.046374 -1.6092e-05
4:27321268 C T 0.129700 -1.2524e-05
4:27323221 G T 0.816478 6.1027e-06
4:27325281 T A 0.076170 -1.5390e-05
4:27328447 A C 0.089810 8.4634e-06
4:27333397 A G 1.664468 -3.5853e-06
4:27334027 T G 0.062067 -2.1351e-05
4:27334952 G A 1.797425 6.9127e-06
4:27335003 C A 0.244287 4.0099e-06
4:27335457 C G 0.104959 -9.5173e-06
4:27337926 T A 0.028453 2.0415e-06
4:27342170 G A 0.826034 1.8723e-05
4:27342582 C T 1.873819 1.2577e-05
4:27345837 C T 0.031598 -3.8271e-06
4:27346129 A G 0.052490 4.5282e-07
4:27349805 T C 1.710223 2.5439e-05
4:27350108 A C 0.119528 2.1361e-05
4:27350593 G C 0.162219 -7.7088e-06
4:27353929 A G 0.047489 2.2138e-05
4:27357001 C T 0.140232 1.5539e-05
4:27358898 A G 0.951090 4.0491e-06
4:27360650 T C 0.182064 -3.7607e-05
4:27364947 G C 0.092907 -7.6930e-06
4:27367884 T G 0.492237 2.4868e-05
4:27370445 A C 0.046445 9.1505e-06
4:27371120 A C 0.034743 7.7012e-06
4:27374368 G T 0.675926 2.3577e-05
4:27374922 C A 1.551009 2.8323e-05
4:27383785 G A 0.557894 2.2345e-05
4:27383850 A G 0.984470 1.0672e-06
4:27385447 T C 1.959083 -9.9307e-06
4:27386673 T C 0.040128 5.4009e-06
4:27390449 G A 0.209735 1.5608e-06
4:27400591 G A 0.432277 -3.2175e-05
4:27411594 T C 0.036076 2.7976e-05
4:27412002 C T 0.226415 7.2976e-06
4:27412195 A C 1.001649 1.1734e-05
4:27413878 G C 0.020399 -7.8961e-06
4:27416463 C T 0.075908 8.8064e-06
4:27421986 T C 0.055132 -4.5619e-07
4:27427056 A G 0.033464 1.9303e-05
4:27428475 C T 0.680033 1.0616e-05
4:27431165 C T 0.052901 -1.1473e-05
4:27438947 T C 1.330259 2.5327e-05
4:27439047 T G 0.066545 1.9118e-05
4:27440312 A G 0.153454 8.1477e-06
4:27448483 T C 1.000231 9.0872e-06
4:27450750 C A 0.251736 1.1388e-05
4:27457584 G A 0.057940 -3.0524e-05
4:27461929 G A 0.027916 6.5830e-07
4:27473082 C T 0.075486 -1.6537e-06
4:27474317 C A 0.035634 2.4379e-05
4:27490026 A C 0.039343 2.6840e-05
4:27491504 C T 0.092152 1.1665e-05
4:27493286 A C 0.102076 -6.1695e-06
4:27494432 C T 1.281403 1.1508e-05
4:27516957 G A 1.951012 -9.0571e-06
4:27526981 G A 0.055992 3.9533e-06
4:27527865 C T 0.021222 1.9721e-06
4:27530174 T C 0.334628 2.0128e-05
4:27530265 A C 0.052945 2.7253e-06
4:27531517 A G 0.040121 3.1096e-05
4:27531988 A G 0.043895 -9.8764e-06
4:27534148 C T 0.271588 -9.9455e-06
4:27544929 G A 0.021602 -1.8618e-05
4:27546902 C T 0.867176 -1.8491e-05
4:27548104 C A 0.048679 -1.4946e-05
4:27550829 G A 0.051878 -6.3687e-06
4:27566688 A G 0.034090 5.5247e-06
4:27575154 G A 0.053561 2.3217e-06
4:27577579 C T 1.198444 3.7364e-06
4:27591064 G A 0.075401 -5.2009e-06
4:27592042 C T 1.551948 -6.3722e-05
4:27592780 T C 0.073800 1.4048e-05
4:27601722 G C 0.059449 -3.0168e-05
4:27602249 T C 1.532184 -2.8371e-05
4:27605246 C T 0.072012 1.8569e-05
4:27605702 C G 0.053255 9.2784e-07
4:27609974 A G 0.048991 -2.1993e-05
4:27614463 A G 0.538403 -8.3278e-09
4:27618901 G A 0.086648 4.3121e-06
4:27619412 C T 0.108958 5.2787e-06
4:27619553 T G 0.702771 -4.2985e-05
4:27620080 A C 0.038071 8.0266e-06
4:27621215 C T 0.096144 9.9838e-06
4:27624867 C T 1.319580 -7.5933e-05
4:27628880 G A 0.065834 2.9443e-06
4:27637428 A G 1.516355 -4.8294e-05
4:27641239 C T 0.784322 8.5904e-06
4:27646984 G A 0.077608 2.6293e-05
4:27647784 A G 0.053649 1.8400e-06
4:27655069 G A 0.048597 2.4888e-05
4:27656295 T C 0.092812 6.2753e-06
4:27658046 T C 0.055393 2.8356e-05
4:27658939 C T 1.197343 -8.5148e-06
4:27659748 T C 0.593857 -7.8156e-06
4:27661893 G A 0.121693 -3.0399e-05
4:27664539 C T 0.058953 3.1445e-06
4:27669915 C T 0.088038 -5.0828e-06
4:27676576 T C 0.026104 3.7766e-05
4:27679600 G T 1.363812 9.7875e-06
4:27679947 T C 0.030955 7.3600e-06
4:27680100 G A 0.043334 9.4678e-06
4:27685834 G A 1.329402 3.9248e-06
4:27692931 T C 0.040339 -6.6953e-06
4:27693055 T G 0.623211 6.9197e-08
4:27696416 C A 0.476985 -9.6205e-06
4:27698924 C T 1.302003 -7.3169e-06
4:27705536 A G 0.515447 1.1510e-05
4:27713157 T C 0.044595 9.8604e-06
4:27730646 G A 0.518215 1.2128e-07
4:27734652 A G 0.144180 -3.5740e-06
4:27736088 A C 0.204074 2.0546e-05
4:27742480 A G 0.039540 -1.5399e-05
4:27744718 T C 1.082055 -2.5978e-05
4:27757391 C T 0.723887 8.2733e-06
4:27764041 A G 0.178936 -3.1788e-05
4:27766114 A G 0.085223 7.1440e-06
4:27766839 G A 0.047604 2.3101e-05
4:27772185 A G 0.043800 -5.7972e-07
4:27774482 T C 0.173680 -9.4399e-06
4:27778474 C T 0.109304 -8.9292e-06
4:27781037 A G 0.979567 2.1716e-05
4:27783403 C A 0.978758 9.8682e-06
4:27792318 G A 0.046214 2.3141e-05
4:27792510 G A 0.052255 9.9163e-06
4:27793071 C T 0.650971 9.7008e-07
4:27803058 A G 0.046170 -9.1761e-07
4:27806525 T C 0.769546 6.1723e-06
4:27810646 C T 0.633683 -1.1013e-05
4:27811729 T C 0.311934 2.2610e-05
4:27818879 A G 0.043399 -3.9543e-06
4:27822890 A G 0.162464 -4.2243e-05
4:27826209 G A 0.187612 2.2410e-05
4:27828999 A C 0.300344 -6.2913e-07
4:27829113 T G 0.141144 1.6172e-05
4:27840590 A G 0.052432 -2.0070e-05
4:27856740 A G 0.063475 1.9754e-05
4:27862090 A G 0.020246 5.3034e-06
4:27866734 T C 0.297382 -3.8296e-05
4:27868902 G A 0.021008 -4.9913e-06
4:27871607 A C 0.095943 -3.5013e-06
4:27873570 C G 0.033798 -6.6392e-06
4:27879210 G A 0.169223 -1.3331e-05
4:27885958 G A 0.210762 1.0650e-05
4:27887980 A G 0.171521 3.8605e-05
4:27888866 G T 0.358168 -1.5629e-05
4:27889837 A G 0.042566 -5.5127e-06
4:27892914 C T 1.435925 -2.1793e-06
4:27896820 A C 0.400125 1.2069e-05
4:27897657 G T 1.704889 -2.6091e-05
4:27902479 A G 0.905291 2.1027e-05
4:27904508 T G 0.021987 -2.2449e-05
4:27906228 A G 0.045445 1.7149e-06
4:27909478 G A 0.062910 -8.1179e-06
4:27912271 C T 0.033692 -2.0078e-06
4:27914649 G T 0.049467 -8.9724e-06
4:27917029 G T 1.421418 1.1858e-05
4:27923554 C T 0.050243 -1.2018e-05
4:27926197 G A 0.183271 -1.5294e-05
4:27929603 G A 0.026784 1.2445e-05
4:27932513 C T 0.121231 -6.0196e-06
4:27939588 G A 0.148208 -5.3264e-06
4:27940513 T C 1.629848 2.8750e-05
4:27944095 A G 0.045595 2.4979e-06
4:27946143 C T 0.936869 1.3739e-05
4:27946882 G A 0.546416 9.5245e-06
4:27949909 A C 0.422343 1.9238e-05
4:27955225 A G 0.053265 1.6146e-05
4:27955726 C A 0.189244 2.7368e-05
4:27957519 G C 1.474309 2.7885e-05
4:27966682 A G 1.056053 -5.6012e-06
4:27969172 T C 0.021075 1.6394e-05
4:27969235 T C 0.061404 5.9899e-06
4:27971596 T G 0.306372 2.5005e-05
4:27972653 G A 0.030966 2.0083e-05
4:27983044 A G 0.256071 -3.1310e-05
4:27990065 G A 1.030915 -6.8124e-06
4:27995311 A C 0.067619 -7.9899e-06
4:28012269 A G 0.159900 -2.4116e-05
4:28013184 T G 0.094716 -1.4249e-05
4:28017833 A G 1.124121 -1.1504e-05
4:28019541 A C 1.021140 -1.6448e-05
4:28019553 T C 0.134789 -2.2950e-05
4:28021367 C T 1.476451 -3.0358e-05
4:28025952 G A 1.795405 -1.3705e-05
4:28037165 T C 0.637868 3.4560e-06
4:28037238 A G 0.031197 1.8370e-05
4:28039431 T C 1.265220 -1.5733e-05
4:28042822 G A 0.036976 4.0516e-07
4:28052406 T C 0.029432 -2.4513e-06
4:28052802 C A 0.212050 -1.2552e-05
4:28061478 C T 0.050827 6.9479e-06
4:28092199 G A 1.429282 -2.5639e-05
4:28097668 T C 0.025329 2.0968e-05
4:28098156 C T 1.543598 -3.1211e-05
4:28101706 T C 1.441654 -1.2676e-05
4:28133707 C T 0.056230 1.3094e-05
4:28140530 G A 0.093961 -1.7495e-06
4:28143857 A G 0.781456 -2.6291e-05
4:28153349 T G 0.034005 2.0819e-05
4:28157297 A C 0.047074 5.0272e-06
4:28161911 A G 0.148263 -2.3926e-05
4:28168883 T C 0.072681 3.3640e-06
4:28170349 T C 0.040930 2.1483e-05
4:28197368 C T 0.454376 1.0255e-05
4:28197387 T C 0.147335 8.8443e-06
4:28208478 C A 1.018522 -1.4230e-05
4:28210812 C T 0.530685 -3.4612e-05
4:28214965 C T 0.088096 -2.1254e-06
4:28217807 T C 0.062322 5.8880e-08
4:28227122 G T 0.123220 -2.2392e-05
4:28230926 C T 0.028990 7.7510e-06
4:28231643 A C 0.075282 -1.0348e-05
4:28241600 A C 0.084914 2.2248e-05
4:28241961 C A 0.042732 5.7798e-06
4:28246049 T C 0.454267 1.6194e-05
4:28246487 A G 0.236515 1.1337e-05
4:28254167 G A 0.073780 1.1085e-05
4:28255384 T C 0.560753 -2.5143e-05
4:28263120 G T 0.280618 -1.0787e-05
4:28270075 T C 0.149606 4.8954e-06
4:28271608 A C 0.059623 -1.9689e-05
4:28286711 A G 0.104052 2.2130e-05
4:28289150 G T 0.127565 -1.0385e-05
4:28289682 T C 0.033362 -1.3156e-05
4:28292048 G A 0.181401 -2.4924e-06
4:28292825 G A 0.349668 3.1991e-06
4:28316658 G C 0.058433 -1.9912e-05
4:28323350 T C 0.036725 1.4278e-05
4:28343234 G A 0.672512 1.5136e-05
4:28344437 T C 0.043576 7.9778e-06
4:28355053 T C 0.059473 6.8554e-06
4:28362465 A G 0.427381 -3.4745e-06
4:28363889 T G 0.033566 -9.8382e-06
4:28368355 A G 0.109807 -2.3702e-06
4:28372797 G A 0.070285 2.2819e-06
4:28372837 G T 0.041954 6.5830e-05
4:28387954 C T 0.035300 3.1242e-06
4:28397303 A G 0.576933 -2.2584e-06
4:28402689 T C 0.076506 -9.6298e-06
4:28406268 T C 0.200930 -3.3074e-06
4:28408483 A G 1.047900 -3.0232e-05
4:28417437 A G 0.400251 -1.3298e-05
4:28421382 C A 0.033825 -7.1387e-06
4:28437230 G A 0.680984 5.3171e-06
4:28449159 A G 0.046054 -1.0131e-05
4:28449360 G A 0.546396 1.3972e-05
4:28454474 T G 0.313681 -1.2628e-05
4:28459229 G A 1.876253 -2.0444e-06
4:28460198 G A 0.595278 -8.9685e-06
4:28472836 T C 0.175138 1.0460e-05
4:28480415 G A 0.633873 -1.4081e-05
4:28492165 T C 0.771767 1.1472e-05
4:28518375 A C 0.041471 1.0630e-05
4:28521038 G T 0.063515 3.0311e-06
4:28522701 G T 0.103236 4.1338e-06
4:28523533 T G 0.050532 1.1301e-05
4:28524207 A G 0.063420 2.8405e-06
4:28524468 A T 0.217789 8.1644e-06
4:28541193 T C 0.271479 1.4140e-06
4:28543567 T C 0.041886 1.1274e-05
4:28543587 A G 0.060218 -6.4161e-07
4:28547633 G A 0.171960 -3.7046e-06
4:28549513 A G 0.028667 -3.1136e-06
4:28555263 G A 0.082517 -2.6542e-06
4:28556907 G A 0.043460 1.1852e-05
4:28562062 T G 0.076122 -2.6517e-05
4:28562572 G A 0.092822 1.2735e-05
4:28563413 C T 0.527928 5.0576e-09
4:28569217 A G 0.541048 1.1391e-05
4:28591172 T C 0.034420 -1.7625e-05
4:28593978 C T 0.327185 5.2202e-06
4:28596152 T C 0.028854 -6.5284e-06
4:28597799 T C 0.048927 -7.8049e-06
4:28619720 A G 0.181306 6.2119e-07
4:28624698 C T 1.143914 -5.3421e-06
4:28625089 G A 0.326482 3.1667e-06
4:28626607 C T 0.049066 -1.5093e-05
4:28652564 G A 0.075755 1.9569e-06
4:28656016 A C 1.672305 -3.0799e-06
4:28661526 C T 0.171966 -3.2302e-05
4:28662010 A C 0.022847 2.8622e-07
4:28663224 A G 1.910387 -3.7928e-05
4:28670819 A G 0.060775 1.0276e-06
4:28672628 C T 0.026039 1.5811e-06
4:28680435 C G 1.965703 7.3347e-06
4:28681774 T C 0.041328 8.8853e-06
4:28700881 A G 0.045775 8.2001e-06
4:28705487 C T 0.043620 1.4139e-05
4:28708301 G A 0.204360 -2.1963e-05
4:28713497 C A 0.089830 1.0734e-05
4:28713951 C A 0.543995 5.7966e-06
4:28718619 C A 0.926540 5.2474e-06
4:28733326 T C 0.041043 7.9752e-06
4:28738315 A C 0.507695 -1.4331e-05
4:28743699 A G 1.019110 1.3295e-06
4:28746092 A C 0.974784 1.1125e-05
4:28748871 C T 0.232136 4.8161e-06
4:28753241 C T 0.148678 3.0873e-06
4:28760754 T C 0.106574 -2.1657e-05
4:28773896 T G 0.031894 -5.4593e-06
4:28776140 T C 0.460367 3.1927e-05
4:28782592 G A 0.022731 5.3311e-07
4:28782951 A C 0.062043 -4.4567e-06
4:28793308 T G 0.077441 -1.5095e-05
4:28794872 C T 1.462328 -1.2069e-06
4:28795857 T C 0.162678 -1.9628e-05
4:28799596 T C 0.046173 6.1141e-06
4:28800778 G A 0.145965 -7.0732e-06
4:28814005 G A 0.034093 1.4454e-05
4:28815619 G A 0.046414 -2.8136e-05
4:28816920 G A 0.051997 -3.6743e-06
4:28821467 A G 0.063424 4.2346e-06
4:28833274 T C 0.535186 2.6666e-05
4:28833600 G C 0.070710 1.2825e-05
4:28837885 A G 0.043028 1.4957e-05
4:28840740 C G 0.042974 1.0250e-05
4:28843029 T C 0.424770 2.3589e-05
4:28850884 A G 1.908150 -7.4696e-06
4:28851443 G A 0.187068 6.3259e-06
4:28859590 A C 0.027069 1.8873e-06
4:28860003 A G 0.056780 -1.4355e-05
4:28862955 C A 0.212061 -2.2616e-05
4:28865703 T C 0.532215 -2.7771e-05
4:28868305 T C 0.231640 1.1321e-05
4:28868774 G A 0.410712 -2.0109e-05
4:28869356 T G 0.044714 7.0752e-06
4:28869988 A G 0.180554 -4.6133e-05
4:28875148 A G 0.540494 -1.2140e-05
4:28876252 A G 1.667042 -9.4820e-06
4:28877953 A G 0.065963 4.2032e-06
4:28879802 G T 0.038792 3.2791e-05
4:28881948 T C 0.022452 2.2834e-06
4:28883173 A G 0.846338 1.8222e-06
4:28885121 G A 0.080062 -4.6952e-06
4:28887284 G A 1.681780 -1.0049e-07
4:28888344 C T 0.163732 -1.1231e-05
4:28895078 G A 0.585375 -4.9136e-06
4:28903947 C T 0.147090 -2.3249e-05
4:28904877 A G 0.478029 1.0587e-05
4:28919963 T C 1.705990 -4.1821e-06
4:28921986 C T 0.077751 1.8268e-05
4:28922715 A G 0.128428 -4.7244e-06
4:28925759 T A 0.061210 -4.9751e-06
4:28926321 A G 0.421014 -4.1087e-06
4:28928041 T C 1.333696 -1.7377e-05
4:28928165 A G 0.188377 -2.6586e-05
4:28930655 G A 0.365882 2.6715e-05
4:28931867 C T 0.645837 1.1914e-05
4:28935153 C T 0.781296 -2.1149e-06
4:28935645 G A 0.543101 -1.8726e-05
4:28936849 A G 0.881938 5.0055e-06
4:28939577 T G 0.255884 -6.5194e-06
4:28944591 T G 0.057233 9.5457e-06
4:28962837 C T 0.111062 -1.3691e-05
4:28962928 A G 1.217976 -1.1678e-06
4:28963329 C T 0.050991 -1.8712e-05
4:28964052 C T 0.625782 1.0576e-05
4:28967689 C T 0.031493 1.2726e-05
4:28976093 G A 0.218758 -1.2128e-05
4:28981312 G T 0.114183 3.8506e-06
4:28984598 C T 0.555602 -9.9589e-06
4:28995935 A G 0.425277 2.1498e-05
4:29002276 C T 0.132355 -2.0500e-06
4:29002636 C T 0.049586 -1.5079e-05
4:29002985 G A 0.120714 6.3051e-07
4:29004135 C T 0.499349 1.0888e-05
4:29021228 T C 0.060629 2.8855e-05
4:29022690 G T 0.163783 1.2429e-05
4:29024974 T C 0.115475 6.3896e-06
4:29029736 G A 1.353646 1.8316e-05
4:29031962 C T 0.032757 1.6136e-06
4:29037863 A C 0.080049 -1.1393e-05
4:29039547 T C 0.109406 2.9739e-06
4:29052240 T C 0.074388 1.9407e-05
4:29056717 G A 0.043644 -5.4612e-06
4:29060494 A T 0.076061 5.4852e-07
4:29061570 A G 0.076207 1.6400e-05
4:29062024 T C 0.271513 1.1570e-05
4:29062744 A G 0.766816 -1.9374e-06
4:29080926 A G 0.531358 -2.0112e-05
4:29081667 C G 0.034954 1.7095e-05
4:29085416 C T 0.028562 7.5074e-06
4:29088050 G A 0.082232 -9.7144e-06
4:29089691 A G 0.100778 -1.9088e-05
4:29098572 T C 0.049488 -1.4256e-05
4:29107536 A G 0.027477 -1.8583e-05
4:29111802 G A 0.052575 -2.0022e-06
4:29116371 C T 0.086709 -2.9200e-05
4:29117539 G A 0.032026 -1.8778e-05
4:29118325 A G 0.704504 1.2984e-05
4:29122745 G A 0.058973 1.3920e-05
4:29126959 T C 1.238668 -8.1891e-06
4:29126994 C T 0.062812 1.8353e-05
4:29128260 A C 0.144985 2.1635e-05
4:29128372 A G 0.423302 2.6063e-05
4:29129308 T G 1.501746 2.0940e-05
4:29132521 T G 0.349383 -1.2075e-05
4:29135865 A G 0.063033 1.9418e-06
4:29139464 T C 0.050321 -1.5445e-05
4:29141419 C A 1.401573 -8.4086e-05
4:29144394 A C 0.041865 -2.4572e-06
4:29146249 A G 0.446240 -2.0441e-05
4:29157743 G A 0.077649 -1.7694e-05
4:29169067 G A 0.085662 -4.1990e-06
4:29183428 A G 0.062812 -1.8965e-06
4:29191821 C A 0.053918 4.6206e-05
4:29203881 G A 0.216501 9.2054e-06
4:29204798 G C 0.048373 2.5661e-05
4:29241920 T C 1.561610 -3.4119e-05
4:29243845 T C 0.039078 -1.9978e-05
4:29245321 T C 0.899957 -1.6596e-05
4:29252646 A G 0.089936 5.0282e-06
4:29255818 A C 0.058967 -1.2426e-05
4:29282560 A G 0.084985 7.1444e-06
4:29289447 G A 0.061941 8.3147e-06
4:29295905 G A 0.354340 -1.1531e-05
4:29296845 T C 0.244196 -5.0618e-05
4:29302040 G A 0.118681 -9.1182e-06
4:29303703 C T 0.037038 8.0587e-06
4:29308569 A C 0.344654 -3.2633e-05
4:29311051 T C 0.933231 2.8857e-06
4:29323874 G A 0.047717 -3.9924e-06
4:29332020 T C 0.774473 1.0658e-05
4:29332786 A G 0.181098 1.2081e-05
4:29334468 G T 0.325332 -2.1844e-06
4:29334731 A G 1.153903 4.6076e-06
4:29335025 G A 0.457371 1.2368e-05
4:29340621 T C 0.272237 4.9104e-06
4:29346230 T C 0.162974 1.8342e-05
4:29349993 A G 0.040662 1.7766e-05
4:29352606 T G 0.047720 7.2159e-06
4:29364680 G A 0.974627 2.6630e-05
4:29364941 C T 0.096616 1.9982e-05
4:29366161 T C 0.040526 -5.4850e-06
4:29368744 C T 1.047043 1.5023e-05
4:29386985 G C 0.052123 1.6225e-05
4:29389468 A G 0.062727 -1.0346e-05
4:29395383 T C 0.177311 2.0673e-05
4:29395922 T G 0.050086 8.4182e-06
4:29403914 G A 0.122791 -5.1287e-06
4:29409326 A G 0.071719 4.5556e-06
4:29418193 G T 0.049049 -2.0748e-05
4:29419157 C A 0.291134 1.3784e-05
4:29424235 C T 0.036181 1.1882e-05
4:29433483 A G 0.077883 1.3155e-05
4:29434750 A G 0.804364 7.2626e-07
4:29438270 T G 0.437102 -1.2926e-05
4:29441014 G T 0.377132 6.5733e-06
4:29441154 T C 1.038343 -3.8416e-06
4:29447598 C T 0.546450 1.9210e-06
4:29464074 T C 0.262969 1.2235e-05
4:29472661 C T 0.831471 8.1727e-06
4:29478409 A G 0.038663 1.3139e-05
4:29478645 G A 0.065844 -2.0404e-07
4:29489354 C T 0.798282 -6.2566e-06
4:29502477 T G 0.260103 1.7534e-06
4:29502570 A C 0.122183 -8.5605e-07
4:29509662 A C 0.042331 -3.8113e-06
4:29512774 A C 1.126535 1.0357e-05
4:29522070 A G 1.708659 1.3677e-05
4:29524956 G A 0.045632 3.3442e-05
4:29528616 G A 0.062819 -4.3030e-05
4:29536843 C A 0.352953 -2.2560e-05
4:29538353 A G 1.413017 -6.7997e-06
4:29538611 T C 0.248085 1.6627e-05
4:29538835 A G 0.066980 -4.8418e-06
4:29554683 A G 0.044643 -9.0514e-06
4:29555312 G T 0.043640 -3.8250e-06
4:29585648 C T 0.060690 8.3592e-06
4:29590507 C T 0.114792 6.2010e-06
4:29600922 G A 0.767313 -1.6146e-05
4:29603153 A C 0.056454 -3.0246e-05
4:29612773 A C 1.614555 1.4471e-05
4:29631737 A G 0.381147 5.9949e-05
4:29636646 G A 0.098034 1.3277e-07
4:29665803 T G 1.651076 1.1292e-05
4:29669317 T C 1.515287 1.8743e-05
4:29670865 G A 1.651341 1.3779e-05
4:29673133 G A 0.080736 1.3571e-05
4:29674700 A G 0.069176 -5.3622e-05
4:29682461 T C 0.082575 -7.9504e-07
4:29688557 T C 1.650213 1.8537e-05
4:29691666 C A 0.135367 -6.7960e-06
4:29691937 C T 0.026083 1.4917e-05
4:29709504 T C 0.033801 2.2843e-06
4:29710556 C T 0.356563 1.3372e-06
4:29710605 T C 0.048345 1.7501e-05
4:29717109 T C 1.038969 1.1492e-05
4:29723320 T C 1.970768 2.2033e-05
4:29725653 G A 0.341182 4.3540e-05
4:29728096 T G 0.055907 1.1365e-05
4:29729645 A G 0.098197 -2.0039e-06
4:29732394 A G 0.030663 1.9650e-05
4:29736380 A G 1.001934 -2.1493e-05
4:29737053 A C 0.023809 1.6280e-05
4:29740831 C T 1.067993 1.5754e-05
4:29741280 T C 0.112776 7.5313e-06
4:29744504 A C 0.945514 2.5458e-05
4:29761008 A G 0.958128 7.9241e-06
4:29763473 C T 0.665104 5.2440e-05
4:29764303 A G 0.118916 4.4742e-06
4:29773100 C T 0.058623 1.4610e-05
4:29774342 T C 0.079260 9.1101e-06
4:29774711 T C 0.137057 -7.8864e-06
4:29776015 A C 0.030384 2.0122e-05
4:29780287 G A 0.036704 3.5762e-07
4:29783710 C T 0.248248 -1.6145e-06
4:29803071 A G 0.259444 -8.5593e-06
4:29813903 A G 0.047971 -1.2713e-05
4:29828767 A T 0.085465 7.4341e-06
4:29838660 A G 0.344514 9.1613e-06
4:29839890 G T 0.041522 -1.9430e-05
4:29850086 T A 0.046805 1.5347e-05
4:29856174 A G 0.026379 7.5495e-06
4:29858181 T C 0.024815 1.4546e-05
4:29867540 T C 0.063223 -2.7263e-06
4:29879397 A G 0.027535 8.8691e-06
4:29881937 G T 0.087318 -1.2343e-05
4:29886974 A C 0.081283 2.2773e-05
4:29906118 A G 0.050406 -1.3330e-05
4:29911251 C T 0.097786 -1.3837e-05
4:29912308 G A 0.227047 3.0430e-05
4:29915630 T C 0.048107 -4.8593e-06
4:29917304 A G 0.534037 1.0744e-05
4:29940896 G C 0.054581 1.9590e-05
4:29941058 A G 0.032533 -2.3917e-05
4:29941396 A G 0.345453 5.2203e-06
4:29945214 A G 0.047594 -2.4242e-06
4:29946925 G C 0.103106 2.1300e-05
4:29949591 C T 0.446285 9.8818e-06
4:29959230 C T 0.058501 7.4258e-07
4:29967936 C T 0.076697 -3.2575e-05
4:29970425 G T 1.525742 -1.9913e-05
4:29970552 A G 0.099360 1.2998e-05
4:29982873 T C 1.378846 -2.4301e-05
4:29984109 C T 0.049182 -1.2689e-05
4:29985599 C T 0.039581 4.6597e-06
4:29986043 A C 0.050209 -2.6646e-06
4:29991327 A C 0.152482 8.2568e-06
4:29992837 T C 0.038530 -1.1267e-05
4:29997277 T C 0.029293 -8.2615e-07
4:29998679 T C 0.023170 -1.5524e-05
4:30005434 C T 1.461281 -3.1999e-05
4:30016542 T C 0.072430 4.3982e-05
4:30021884 A G 0.177389 4.7272e-06
4:30033609 C A 0.103419 -4.2733e-06
4:30036465 T G 0.100931 1.2036e-05
4:30073017 A G 0.272526 1.0265e-05
4:30077431 A G 0.240721 1.4661e-05
4:30085730 C T 0.109297 -1.8911e-05
4:30094046 T G 0.077632 1.3879e-05
4:30095724 G T 0.033430 1.1656e-06
4:30102826 C T 0.034556 -1.3352e-06
4:30104790 C T 0.065192 1.1125e-05
4:30118282 T C 0.025108 -2.4584e-06
4:30119201 G A 0.020005 2.0938e-05
4:30119299 C A 0.026029 -6.1820e-06
4:30128413 T C 0.142170 7.2253e-06
4:30129485 A C 0.041270 7.3154e-06
4:30130378 C T 0.045194 6.8670e-06
4:30131777 T G 0.121292 5.9042e-06
4:30134048 G A 0.536686 3.6595e-06
4:30139485 C T 0.123196 6.6293e-06
4:30156812 T C 0.149548 9.7492e-06
4:30157650 A G 0.171711 1.8216e-05
4:30158974 G A 0.163939 9.4199e-06
4:30161021 A G 0.025485 -7.4938e-07
4:30162534 C T 0.353208 1.7180e-05
4:30162618 A G 0.045483 1.9087e-05
4:30164574 G A 0.190407 1.2242e-05
4:30167370 G A 0.556401 -1.3988e-06
4:30168595 G A 0.548793 -1.5034e-05
4:30169001 T G 0.026270 3.7614e-05
4:30171304 A G 0.046496 6.2118e-05
4:30171376 G C 0.050926 -6.6849e-06
4:30174312 G A 0.186824 -1.5496e-05
4:30189478 A C 0.091006 -1.1330e-05
4:30192453 G T 0.027192 -1.3060e-05
4:30195184 C T 0.646466 -2.0422e-05
4:30195644 T G 0.030163 3.6468e-05
4:30197744 C T 0.197730 2.7260e-06
4:30215673 G A 0.597359 2.2104e-05
4:30215931 A C 0.144883 9.2204e-06
4:30218695 A G 0.029837 4.3089e-05
4:30219037 A C 0.024163 -6.5737e-06
4:30235534 C T 0.318291 4.7707e-05
4:30236080 A G 0.037867 2.1780e-05
4:30259508 C T 0.040454 -4.2061e-06
4:30265729 G A 0.071117 -2.4370e-06
4:30267651 C T 0.065719 2.2837e-06
4:30288924 G A 0.087729 3.1164e-05
4:30295012 T C 0.023296 3.3346e-06
4:30295652 G T 0.064372 -2.2074e-05
4:30296713 T C 0.069411 -3.4464e-05
4:30297121 T G 0.042685 7.4343e-06
4:30298523 G A 0.030816 3.8336e-06
4:30301884 T C 0.045615 -1.1405e-06
4:30306170 C T 0.256051 7.4907e-06
4:30307757 A G 1.974610 -7.7731e-06
4:30312079 G A 0.052629 6.4001e-06
4:30313458 A G 0.124770 2.2237e-08
4:30335237 A C 0.192563 -4.0303e-06
4:30338739 T C 0.059983 -9.0656e-06
4:30340963 A G 0.227781 3.8671e-05
4:30342306 C T 0.088742 9.2015e-06
4:30361191 T C 0.171725 1.5157e-06
4:30364953 A G 0.145614 2.4584e-05
4:30369917 A G 0.045554 1.7132e-05
4:30379803 A G 0.061071 -2.1370e-05
4:30381013 G A 0.047948 1.3855e-05
4:30386311 T C 0.040427 -3.7810e-06
4:30389039 C T 0.072233 4.3916e-05
4:30390411 C T 0.033998 -1.5114e-05
4:30395403 T G 0.083248 -1.2309e-05
4:30397658 T C 0.139182 -4.1795e-05
4:30397859 C T 0.043477 5.3237e-06
4:30398838 G C 0.026294 -6.5290e-06
4:30399002 T G 0.199410 1.1813e-05
4:30415394 A C 0.043572 1.1213e-05
4:30427548 A C 0.158231 -8.9043e-06
4:30429775 A C 0.045809 1.5865e-05
4:30431961 C T 1.294632 -2.6905e-06
4:30436488 A G 1.790598 -4.1425e-05
4:30437515 C T 0.046544 -1.9416e-06
4:30438410 T C 0.144118 3.2701e-06
4:30439340 A G 0.040934 -1.1444e-06
4:30439604 C T 0.057185 -5.2748e-06
4:30440936 A G 0.128306 1.1017e-05
4:30450095 A G 1.606250 -4.9128e-05
4:30454167 C G 0.073239 1.2857e-06
4:30454312 T A 1.033424 2.0668e-05
4:30456813 G A 0.052956 -2.1086e-05
4:30457914 T C 0.597923 2.3194e-05
4:30459081 T C 0.030180 1.7692e-06
4:30459600 G A 0.126681 -1.5767e-05
4:30460011 G A 0.417896 -4.0845e-05
4:30468166 A G 1.421687 -8.9079e-05
4:30475794 G C 1.886572 -1.6380e-05
4:30491251 C A 0.026801 -2.6540e-05
4:30492185 C T 0.034284 8.6710e-06
4:30497363 C G 0.229009 -1.1405e-05
4:30508931 A G 1.515240 5.4400e-06
4:30513903 C A 0.086182 -7.7253e-06
4:30514952 T C 0.021636 1.2133e-05
4:30521381 T C 0.119857 -2.5187e-05
4:30529768 G T 0.395882 3.8482e-05
4:30534841 A G 1.949795 -5.6734e-06
4:30545060 A G 1.069081 -2.8811e-05
4:30556175 A G 0.099571 -1.3299e-05
4:30560844 C T 0.342723 1.1206e-05
4:30562851 T G 0.036286 -1.1185e-05
4:30579183 A G 1.053789 -8.5393e-06
4:30579865 G C 0.144166 1.9069e-05
4:30582711 G A 1.487229 -1.5113e-05
4:30595223 A G 0.434069 -3.6186e-06
4:30600075 G A 0.944712 1.3602e-06
4:30605687 T C 0.132158 -2.3563e-05
4:30623248 G A 0.813826 5.3724e-07
4:30623893 A G 1.066354 -1.1296e-05
4:30636245 G A 1.879565 -1.9136e-05
4:30637846 T G 0.064304 -2.0153e-05
4:30639144 A G 0.072097 1.4566e-05
4:30640644 C A 0.203768 -6.9020e-07
4:30641833 T G 0.060479 -1.0512e-05
4:30641923 T C 0.178127 7.8769e-06
4:30655294 C T 0.064005 -5.7673e-06
4:30665694 A C 0.027906 5.7046e-06
4:30669244 T C 1.268062 4.8603e-07
4:30677046 T C 1.929539 -1.2025e-05
4:30683930 G A 0.119222 2.0107e-05
4:30687816 C T 0.254205 -1.2681e-05
4:30705642 T C 0.031306 1.4894e-06
4:30707101 G A 0.118967 -2.7350e-05
4:30711578 T C 0.028559 -1.8367e-05
4:30713229 C A 0.021902 -2.3472e-06
4:30719372 A G 0.035321 -1.7577e-05
4:30729327 G A 0.258845 -1.4460e-05
4:30738513 C T 0.124539 -2.5402e-05
4:30741533 G A 0.030935 1.4302e-05
4:30745566 T G 1.713473 -4.7456e-07
4:30751787 G C 0.194738 1.3777e-06
4:30755733 A G 0.093869 -1.5918e-06
4:30767675 T C 0.929644 2.1256e-05
4:30794695 C T 1.016544 2.2872e-05
4:30810487 G A 1.674059 1.3511e-05
4:30818566 G A 0.029721 8.4178e-06
4:30823593 T C 0.064586 2.1525e-05
4:30824964 C A 1.738118 -1.1215e-05
4:30830285 T C 0.262218 8.8644e-06
4:30834036 C G 0.083374 4.9701e-06
4:30834635 C T 0.028232 5.9748e-06
4:30843768 T C 0.425835 -1.2272e-05
4:30854483 T C 0.021643 -2.8179e-06
4:30854868 G C 0.045466 -1.7774e-05
4:30856326 G A 0.203422 1.4019e-05
4:30857185 G C 0.027321 8.8430e-06
4:30878127 A G 0.762648 7.0342e-07
4:30882061 G A 0.453210 1.8746e-05
4:30892626 G A 0.349607 -1.3883e-05
4:30899348 A G 0.073270 -4.4291e-06
4:30899902 A G 0.055339 1.4473e-06
4:30918949 A C 0.179490 7.4007e-06
4:30928927 T C 1.416271 1.9768e-06
4:30944330 C T 0.077989 -4.5812e-06
4:30944684 A C 0.106091 8.3446e-06
4:30945601 G A 0.040410 7.9196e-06
4:30949005 C G 0.125776 1.3084e-05
4:30958795 A G 0.080447 2.0863e-06
4:30962170 A G 1.026998 1.1022e-05
4:30968504 T C 0.045496 -6.8907e-06
4:30969423 T C 0.085903 -2.2704e-07
4:30976034 T G 0.442310 2.3989e-05
4:30987045 T C 0.477658 -1.3711e-05
4:30988000 G A 0.056457 3.3140e-05
4:30991363 C T 0.412922 3.5917e-05
4:30994251 C T 0.073096 1.1952e-05
4:30994765 T C 0.052004 -5.5114e-06
4:31003363 A G 0.027352 -2.2663e-05
4:31003623 A G 0.032968 -1.3701e-05
4:31003941 T G 0.102471 -2.9567e-06
4:31004419 T C 0.072148 -4.4496e-06
4:31008783 T C 0.182305 1.7043e-05
4:31011294 C T 0.122587 2.4516e-05
4:31011500 G A 0.087732 2.8383e-07
4:31012550 A G 0.148059 -2.1945e-05
4:31017949 C T 0.052578 -1.4270e-05
4:31024201 G A 0.382929 6.2406e-05
4:31024726 C T 0.055958 2.3278e-05
4:31031051 G A 0.452819 -1.4035e-05
4:31035883 T C 0.071070 -1.3351e-05
4:31040850 T G 0.437343 -6.3309e-06
4:31041766 T C 0.193511 -1.7737e-05
4:31044237 T C 0.974559 -2.9732e-05
4:31046095 A G 0.087477 -7.5636e-06
4:31050328 G T 0.073433 7.8337e-06
4:31050337 A G 0.045690 1.7947e-06
4:31062022 T G 0.263840 -8.1455e-06
4:31062254 G T 0.051997 1.6520e-06
4:31068798 G C 0.436734 -4.2198e-06
4:31070697 C T 0.060653 -5.0852e-06
4:31074200 C T 0.176162 -4.8818e-06
4:31076904 G A 0.192984 -1.3378e-05
4:31081633 G A 0.214641 -7.9884e-06
4:31089793 C A 0.044963 6.1013e-06
4:31090001 A G 0.092734 5.7307e-06
4:31092340 C T 0.107322 1.5386e-05
4:31094325 G A 0.237865 -1.2709e-05
4:31095678 G A 0.355985 8.1729e-07
4:31095861 T C 0.028028 -1.3798e-05
4:31097583 T C 0.303784 -1.3785e-05
4:31097962 C T 0.039023 -2.0267e-06
4:31101685 A G 0.037211 -6.9460e-06
4:31104796 T C 0.532188 4.2978e-06
4:31109186 A G 0.101260 1.3005e-05
4:31114134 G A 0.039258 -2.6866e-06
4:31130294 T C 0.034005 -3.3251e-05
4:31135624 G A 0.049767 -9.1509e-06
4:31141947 C T 0.573295 -1.0712e-05
4:31148067 A G 0.843299 -3.0929e-05
4:31154580 A G 0.824222 -3.5180e-05
4:31157573 A G 0.170542 -3.4127e-05
4:31164079 C T 0.048243 -8.0974e-07
4:31169293 T G 0.153662 -1.2164e-06
4:31172571 C T 0.429887 -1.9086e-05
4:31180225 G A 0.933074 -7.0513e-06
4:31187928 C A 0.144938 1.1341e-06
4:31192844 G A 0.233303 1.3384e-05
4:31195130 T C 0.069843 1.3508e-05
4:31199359 A G 0.219047 -1.8788e-05
4:31206742 C T 0.075711 2.5907e-05
4:31209875 A G 1.516521 9.8990e-06
4:31212425 C T 0.094335 -7.2847e-06
4:31217251 T C 0.178871 -8.3464e-06
4:31217377 G T 0.270962 9.2707e-06
4:31218368 C T 0.686230 -1.8058e-05
4:31230228 G A 0.185042 -5.1010e-05
4:31236709 G A 0.085040 -3.3992e-06
4:31237656 C T 0.093852 7.9582e-06
4:31238179 G A 0.028174 4.2379e-06
4:31242556 T G 0.027610 -2.1860e-05
4:31255686 G A 0.029942 6.3965e-06
4:31272763 G C 0.360735 2.9906e-05
4:31274164 C T 0.123060 1.0972e-06
4:31284790 A G 0.031635 -5.0914e-07
4:31292436 A G 0.581625 -5.3592e-06
4:31294976 T C 0.228261 2.3588e-05
4:31298611 G A 0.099673 1.0798e-06
4:31300997 T A 0.029524 -1.6645e-06
4:31303486 A G 0.061605 -2.4398e-05
4:31304140 T C 0.212139 3.3043e-05
4:31310573 G A 0.040961 -2.4127e-05
4:31310666 T C 0.247238 -3.0487e-05
4:31311530 A G 0.079447 1.5627e-05
4:31313136 A C 0.079144 -1.1010e-05
4:31313414 G A 0.700105 -5.6094e-05
4:31313890 A C 0.082303 1.4532e-05
4:31314369 T C 0.124420 7.7361e-06
4:31315761 C T 1.135259 4.2283e-05
4:31315843 T C 0.052378 2.5972e-05
4:31319680 T G 1.111317 3.7659e-05
4:31320239 A G 0.059024 7.2865e-06
4:31325693 C T 0.178130 -7.3951e-05
4:31340482 C T 0.084761 -4.5061e-06
4:31340659 G A 0.854331 -1.8211e-05
4:31341672 C T 0.083676 -5.2073e-06
4:31353702 C T 1.939711 1.3222e-05
4:31354090 C A 1.134089 5.1287e-05
4:31356944 G A 0.295411 1.1164e-05
4:31359692 A G 0.531504 -1.1008e-05
4:31360264 T C 0.816107 -1.1329e-06
4:31367882 G A 1.186630 3.0366e-05
4:31368363 A C 0.515172 -1.0609e-05
4:31375593 G A 1.740910 1.9406e-05
4:31377490 A G 0.021293 -7.3184e-06
4:31385838 T C 0.863300 7.6329e-05
4:31390654 C T 0.032509 -2.1313e-06
4:31399060 C T 1.025726 -6.3717e-06
4:31399704 T C 0.099819 1.4457e-05
4:31405175 T G 0.142062 -7.9583e-06
4:31408232 C T 0.052214 1.2516e-05
4:31410473 C A 0.064920 -9.9376e-06
4:31411708 C T 0.189482 2.3981e-06
4:31416268 T C 1.194613 -2.8835e-06
4:31423493 G A 0.233819 2.5453e-06
4:31423582 A G 0.049216 -3.7336e-05
4:31426017 C T 0.342196 -4.4209e-06
4:31427147 A G 0.042423 1.4122e-05
4:31429621 A G 0.029650 -2.1816e-06
4:31435456 G A 0.108250 -1.4469e-05
4:31446495 T G 0.152516 3.4978e-06
4:31456790 T G 1.543009 -9.3992e-06
4:31457293 T C 1.445309 -2.1230e-05
4:31457995 C A 0.050610 -8.8249e-06
4:31458856 T C 0.030629 -1.4490e-05
4:31468133 A C 0.097051 -2.1464e-06
4:31473015 T C 0.099554 -6.1284e-06
4:31473196 A G 0.061414 -1.1564e-05
4:31486239 A G 0.107489 2.9574e-05
4:31498398 C T 0.241010 -2.1005e-05
4:31502034 A G 1.175098 6.5860e-06
4:31502391 A G 0.064865 6.3918e-08
4:31517431 C T 0.098918 1.0496e-05
4:31532480 A G 0.037707 5.8866e-06
4:31539022 C T 0.073888 6.2825e-06
4:31545389 A G 1.495456 1.1254e-05
4:31554723 T G 0.217140 -1.7771e-05
4:31557882 G C 0.491172 -5.6062e-06
4:31558483 C A 0.063288 -1.8364e-05
4:31566925 T C 1.238936 9.0996e-06
4:31569939 C T 0.166907 2.0240e-05
4:31582922 T C 0.117661 -1.9673e-05
4:31593223 C T 0.110688 -2.5396e-05
4:31598064 T C 1.198162 9.6042e-06
4:31609957 T C 0.080821 -3.3603e-05
4:31628302 C T 1.308452 1.3125e-05
4:31640949 T G 0.030751 -2.0777e-06
4:31641899 G A 0.129118 -8.1695e-06
4:31643736 C T 0.020161 -5.6686e-06
4:31647354 C T 0.068037 4.9913e-06
4:31655123 A C 0.029721 5.2705e-06
4:31659730 C A 1.907746 1.1740e-06
4:31660223 T C 0.076401 2.6912e-05
4:31662767 G T 1.444064 4.1050e-06
4:31664954 A T 0.064590 -4.3222e-06
4:31669845 C T 0.026080 3.0103e-05
4:31670934 T C 0.045942 4.8857e-06
4:31676505 T G 0.043324 7.9360e-06
4:31677424 G T 0.078502 2.0565e-05
4:31682066 T G 0.026128 -3.1132e-06
4:31682862 G A 1.152251 5.4892e-06
4:31682970 G A 1.269582 5.2005e-07
4:31684944 T C 0.042301 -1.1642e-05
4:31685077 C G 0.058732 -3.0790e-06
4:31698588 T G 0.038418 3.2074e-05
4:31708670 G A 0.164191 -1.4467e-05
4:31709469 C T 0.052092 1.1266e-05
4:31711140 G T 0.309132 -2.6465e-05
4:31715825 A C 0.042484 2.7794e-05
4:31721309 T C 0.080861 -2.3607e-05
4:31724135 T C 0.026315 6.8994e-06
4:31727768 C T 0.055322 -2.8025e-06
4:31730035 T G 0.274614 -2.1447e-06
4:31730130 T C 0.106540 -2.3236e-05
4:31733706 A G 0.025247 1.0995e-05
4:31739254 C T 1.205795 2.4570e-06
4:31740009 A G 1.593422 -2.2695e-06
4:31742032 G A 0.089800 -4.4795e-06
4:31744270 T G 0.028300 8.0495e-06
4:31746895 A G 1.722523 3.2443e-06
4:31746972 T C 0.120843 5.1107e-07
4:31753505 A C 0.476244 -8.2592e-06
4:31758611 C T 0.076714 1.5825e-05
4:31760859 T G 0.869338 -5.6279e-06
4:31761577 A C 0.066324 1.6093e-05
4:31761777 T G 0.029085 4.4132e-06
4:31762304 C A 0.236937 1.3415e-05
4:31766001 A G 0.067004 -3.0367e-06
4:31766080 G A 0.604400 5.2256e-06
4:31766707 T C 0.080651 -1.6283e-05
4:31767157 T C 0.036286 9.1397e-07
4:31767794 C A 0.114894 -1.0917e-06
4:31767985 A G 0.242465 7.0787e-07
4:31768455 T C 0.682739 3.7190e-06
4:31768487 C A 0.054503 1.1244e-05
4:31768649 C T 0.036970 -1.5073e-05
4:31774053 G A 0.057644 -8.9641e-07
4:31778582 A G 0.025050 7.9200e-06
4:31779863 C T 0.068809 -6.3331e-06
4:31780787 G A 0.326675 7.1128e-06
4:31785073 G A 0.944756 3.1034e-05
4:31790406 T G 0.514743 -3.9563e-05
4:31802196 T C 0.025308 9.4554e-06
4:31805281 T A 0.534381 1.9575e-05
4:31809721 G A 0.092795 -8.2286e-06
4:31849223 C T 1.066892 -1.4703e-05
4:31853398 A G 0.160835 7.8444e-06
4:31856336 G A 0.532813 1.9410e-05
4:31856676 G A 0.054758 -2.4387e-06
4:31857439 G C 0.075612 3.0556e-06
4:31860194 G A 0.514716 -3.7665e-05
4:31863485 T C 0.055485 1.1605e-05
4:31871550 A G 0.030575 -8.4723e-06
4:31872574 C T 0.498876 -4.3402e-05
4:31874055 C T 0.331697 2.9805e-05
4:31902367 C A 0.025611 1.0812e-06
4:31905972 T C 0.080892 -1.9289e-05
4:31907195 G A 0.038585 1.3805e-05
4:31909622 G T 1.369581 1.8231e-05
4:31911044 A G 0.086002 4.1411e-06
4:31912950 C T 0.024690 1.3969e-05
4:31919391 C A 0.046754 6.5586e-06
4:31939955 C A 0.109926 -1.3448e-05
4:31955047 A C 1.521220 4.5867e-07
4:31968300 A G 0.089800 1.4341e-05
4:31970784 T C 0.038054 2.8546e-06
4:31974521 A G 0.040101 -3.4823e-06
4:31983792 T C 0.700503 -8.7760e-05
4:31988458 A G 1.359606 -5.4742e-06
4:31988913 A G 0.145240 -2.2504e-05
4:31992837 T C 0.032237 3.7463e-06
4:31994060 G A 0.089885 1.7228e-05
4:31994249 C T 0.040550 -2.9183e-06
4:31994983 A G 0.704093 5.1267e-05
4:32007587 A C 0.032071 1.6459e-05
4:32010621 C T 0.055648 1.3692e-05
4:32026398 G A 0.031884 1.2559e-05
4:32037795 G T 0.039941 -3.2992e-06
4:32039123 G A 1.548266 -1.4168e-05
4:32040497 T C 0.048056 9.3791e-06
4:32063508 G T 0.040091 2.5753e-07
4:32068191 G A 1.596047 -8.7837e-06
4:32068902 T C 0.055607 1.1564e-05
4:32081994 A G 0.045636 -2.2226e-05
4:32083479 A G 0.110389 1.9923e-05
4:32088954 A G 0.061217 1.5651e-05
4:32092690 A G 0.296801 8.7242e-07
4:32098462 C T 0.247001 -1.8604e-06
4:32110105 A G 1.823362 -3.1138e-05
4:32112265 C A 0.141310 -2.3782e-05
4:32112660 G A 0.027025 1.6236e-05
4:32115320 A G 0.122037 3.6571e-06
4:32122712 A G 0.029731 -1.3163e-05
4:32137776 A G 0.047686 1.1291e-05
4:32140570 A C 0.169332 -1.7190e-05
4:32141756 T C 1.523977 -2.0745e-05
4:32148494 G T 1.469519 -2.8364e-05
4:32158268 T C 0.066402 1.2523e-05
4:32178759 T C 0.681576 -5.4494e-05
4:32179310 A G 0.176719 -3.8493e-06
4:32181183 T C 0.642026 3.2415e-05
4:32181568 T C 0.031397 -6.8965e-06
4:32186195 A G 1.746071 5.6330e-06
4:32197063 T G 0.037289 1.6286e-05
4:32200163 T C 0.832511 2.6565e-05
4:32211923 A G 0.066181 7.5507e-06
4:32214193 G T 0.635124 3.0488e-05
4:32223979 G A 0.865187 1.8578e-05
4:32234225 A G 0.098211 6.4325e-06
4:32235823 A G 0.037755 -1.3285e-05
4:32242446 A G 0.110814 -3.4461e-06
4:32244840 C T 0.031081 1.7735e-05
4:32251005 T G 0.681318 1.4872e-05
4:32252484 T C 0.091632 -1.0587e-05
4:32252785 G A 0.077190 5.8960e-06
4:32254954 T C 0.628410 1.3132e-05
4:32257130 C A 0.173612 -8.7297e-06
4:32261593 T C 0.033566 3.0740e-06
4:32264997 A G 0.432614 -2.5429e-06
4:32265614 A G 0.058035 -4.1284e-07
4:32268867 C T 0.042811 -7.0578e-06
4:32270058 A G 1.515631 1.6234e-06
4:32271105 T C 0.245205 1.3950e-05
4:32272919 T G 0.028926 -8.7252e-06
4:32273315 G A 0.584144 1.0858e-05
4:32274426 T C 0.093669 2.8541e-06
4:32275740 T G 1.953239 8.1203e-06
4:32279100 G A 1.774786 5.3301e-06
4:32281715 G A 0.127769 -1.1976e-06
4:32287497 T C 0.022650 -1.6846e-05
4:32293593 G T 0.032030 1.0735e-06
4:32298123 C T 0.035858 -1.9714e-06
4:32301447 T C 0.054088 1.6142e-06
4:32311166 T C 0.179283 -1.4748e-05
4:32313964 A G 1.587663 1.9878e-05
4:32315993 C T 0.258879 -2.0428e-05
4:32318535 A G 1.745292 7.8280e-06
4:32321570 A G 0.258852 -7.8014e-06
4:32321779 G A 1.202446 -8.7470e-07
4:32322054 G A 0.070856 4.1103e-06
4:32323374 T C 0.303302 1.1414e-05
4:32331208 C T 0.115543 6.3998e-06
4:32340922 C T 0.135157 2.2725e-07
4:32342659 C T 0.105792 2.7581e-06
4:32346436 C T 0.074194 1.2079e-05
4:32350739 A G 0.079879 2.0304e-05
4:32353704 C A 1.954867 1.6619e-05
4:32357154 A G 0.142147 3.3685e-05
4:32370191 T C 0.306569 -6.2406e-06
4:32370779 T G 0.294380 -9.5284e-06
4:32381816 T C 0.030275 -9.3550e-06
4:32382430 T C 0.055706 1.5107e-05
4:32384828 C T 0.838865 9.8169e-06
4:32385046 T G 0.536686 1.3695e-05
4:32388397 G A 0.178559 -9.9315e-06
4:32394472 A G 0.519163 1.2485e-05
4:32425131 G A 0.088460 -1.3850e-05
4:32430472 A C 0.085206 1.0022e-05
4:32445575 G A 0.085604 1.3719e-05
4:32448505 G A 0.141888 -2.0589e-05
4:32451349 T C 0.775510 -2.8298e-06
4:32451928 T C 0.034573 -2.8026e-06
4:32460143 T C 0.086549 2.7544e-05
4:32461577 A G 1.738118 8.7977e-06
4:32465336 T C 0.463732 1.0397e-05
4:32467491 T C 0.153597 1.2954e-05
4:32471135 A G 0.024516 -2.5765e-06
4:32479262 C G 0.178310 3.9100e-06
4:32483008 C T 0.037252 -8.5342e-06
4:32496178 A G 0.075738 1.1825e-07
4:32507992 C T 0.435252 5.7988e-06
4:32509852 T C 0.021466 1.3598e-05
4:32510926 A C 0.153322 3.4717e-06
4:32511842 C T 0.070567 5.0569e-06
4:32530049 A G 0.120796 1.1125e-05
4:32531181 A C 0.248112 1.0644e-06
4:32542427 T C 0.696552 -7.9964e-06
4:32545812 A G 0.059742 -4.9159e-07
4:32549742 C A 0.063536 -1.4475e-05
4:32552947 G A 0.036456 -1.8611e-05
4:32557856 C T 0.120126 -2.2622e-05
4:32571021 T C 0.183760 -8.0612e-06
4:32572128 C T 0.417947 -1.9971e-06
4:32580266 G A 0.619267 4.9455e-06
4:32580391 C T 0.554633 -1.5197e-05
4:32582163 G T 0.502096 -5.5489e-06
4:32586850 A G 0.089286 -5.2837e-06
4:32587704 G A 0.190472 -7.5758e-06
4:32588953 A G 1.892600 -2.9939e-05
4:32591119 G A 0.037075 1.4537e-05
4:32592271 G A 0.028195 -1.2274e-05
4:32592571 A G 0.063189 -6.2658e-06
4:32592599 A G 0.305114 -5.3851e-06
4:32593851 T C 1.702441 1.3083e-05
4:32604008 A G 0.079750 9.1790e-07
4:32604825 A G 0.298171 2.0038e-05
4:32617370 A G 0.825613 1.1373e-05
4:32619482 C T 0.028304 -1.3864e-05
4:32623768 G A 0.828442 9.5951e-06
4:32624835 T C 0.023251 4.3554e-06
4:32633544 C T 0.312454 2.4646e-05
4:32648643 G A 0.106768 -3.5776e-05
4:32650214 C T 0.182366 -1.5950e-06
4:32652267 T C 0.044898 3.2270e-06
4:32653073 C T 0.497142 -2.6638e-05
4:32659693 T C 0.612332 -3.0239e-05
4:32660096 G A 0.071995 -5.7338e-06
4:32671072 C T 0.508341 -2.0633e-05
4:32682680 T C 0.836193 -4.2030e-06
4:32694675 G A 0.071685 -1.3504e-06
4:32696839 C T 0.409546 -2.4297e-06
4:32703332 A C 0.115196 1.1803e-05
4:32707745 T C 0.424427 2.2026e-06
4:32717149 T C 0.469539 -1.9415e-05
4:32725905 A C 0.054210 8.2123e-06
4:32763888 C T 0.068571 1.5342e-05
4:32763965 G T 0.300449 2.9887e-05
4:32770517 T G 0.468026 -1.8404e-05
4:32771142 A G 0.319162 2.6649e-05
4:32778499 T C 0.057219 1.0322e-05
4:32781095 A G 0.108121 2.4958e-05
4:32793665 A G 0.055363 3.2541e-06
4:32798503 T C 0.188197 -2.2199e-05
4:32800767 A G 0.068996 2.8937e-05
4:32801156 A G 0.036521 1.2510e-05
4:32851775 C A 0.210347 -2.0253e-05
4:32857497 C T 0.046479 -6.6325e-06
4:32860557 T C 0.456623 -3.4268e-05
4:32866264 T C 1.903795 -4.0950e-06
4:32868852 G T 0.520788 -2.6246e-05
4:32881653 T C 0.099622 1.0883e-06
4:32884381 G T 0.047149 2.7171e-06
4:32884473 A C 1.888802 -4.0728e-06
4:32900755 C A 0.060180 -7.2346e-06
4:32907485 T C 0.137241 1.6062e-05
4:32907933 A G 1.388770 9.4503e-06
4:32918347 G A 0.084251 -7.4955e-06
4:32925870 G A 0.064566 1.3878e-05
4:32933364 T C 1.862018 -1.1338e-05
4:32934291 G A 0.410790 -1.7731e-05
4:32948904 C T 0.226952 -5.0397e-05
4:32953022 A C 0.150952 1.5028e-06
4:32956240 T C 0.036670 1.1972e-05
4:32958122 A G 0.055876 -9.8748e-06
4:32966775 A G 1.964788 1.8671e-05
4:32966984 C T 0.322466 4.1464e-05
4:32988370 C T 0.273145 -2.1199e-06
4:32992093 G T 0.095015 -3.9496e-06
4:32992907 A C 0.050297 -9.2704e-06
4:32992944 C A 0.065263 1.6979e-05
4:32996472 A G 0.244733 -4.0310e-06
4:33000750 A G 0.039316 5.5340e-06
4:33021173 C T 0.286285 9.2725e-07
4:33023762 G A 0.244478 -6.1142e-06
4:33031204 C T 0.053085 -2.5537e-05
4:33032317 A G 0.184933 -8.7319e-07
4:33033812 T G 1.961191 -2.4102e-05
4:33046994 G A 0.279714 1.0670e-05
4:33047609 A G 0.039482 3.1436e-05
4:33054643 T C 0.022867 -8.2484e-06
4:33062599 G A 0.022517 2.8820e-06
4:33069603 A G 0.161672 4.9863e-06
4:33074561 T C 0.067854 -1.9294e-06
4:33074992 A G 0.047315 -7.1466e-06
4:33079655 G A 0.080651 1.1399e-05
4:33079682 T C 0.051732 -2.9958e-05
4:33080189 G A 0.038744 4.9740e-06
4:33081252 C T 0.053343 -1.0184e-05
4:33082647 A G 0.036936 3.0543e-05
4:33089825 T C 0.038306 4.0530e-06
4:33098368 C T 0.113163 -9.4960e-06
4:33099445 C A 0.045806 3.2634e-06
4:33106113 C G 0.109559 -2.4238e-05
4:33109673 C T 0.100863 -1.0657e-05
4:33117268 A G 0.231858 -2.7143e-06
4:33121748 A G 0.043518 5.5053e-06
4:33130528 C T 0.068819 4.1866e-06
4:33146075 T C 0.132851 -3.9346e-06
4:33150243 A G 0.470110 -2.7169e-05
4:33152327 G A 0.058066 8.8221e-06
4:33153394 G A 0.132627 3.5035e-06
4:33158269 A G 0.202184 3.4248e-06
4:33165855 T C 0.071525 -1.1485e-05
4:33169728 T C 0.058287 3.2789e-05
4:33174132 G T 0.022174 -1.7168e-05
4:33174226 A G 0.058086 1.5987e-05
4:33178861 A G 0.069822 -2.8425e-05
4:33184829 G A 0.049651 -1.7243e-05
4:33186474 T G 0.047856 -8.0697e-06
4:33191369 C T 0.193776 1.0078e-05
4:33192969 A G 0.102610 1.7125e-05
4:33199631 C T 0.185025 1.1775e-05
4:33200267 C T 0.515372 -5.1040e-05
4:33203140 A G 0.029701 -6.7264e-07
4:33207178 C A 0.097041 -3.9238e-06
4:33213482 T G 0.050069 -2.2647e-05
4:33229984 A G 1.720847 -3.0826e-06
4:33233369 C T 0.049617 -6.7132e-06
4:33233610 A G 0.463120 -1.8046e-05
4:33239887 T C 0.057195 -7.4956e-06
4:33246827 C T 0.310145 2.0112e-05
4:33247495 T C 1.439600 -6.4334e-06
4:33251212 G A 1.612777 5.2790e-06
4:33261429 G A 0.073035 8.5190e-06
4:33261956 A C 1.569705 3.4324e-06
4:33266529 C T 0.058426 -1.2308e-05
4:33267142 T G 0.058878 1.7062e-06
4:33282143 A G 1.604023 1.0236e-05
4:33283825 G A 0.078267 1.5749e-05
4:33288253 G A 0.086457 6.4911e-06
4:33306803 C A 0.185963 -2.9002e-05
4:33316020 C T 1.611812 1.2791e-05
4:33348144 T C 0.234377 -3.8019e-05
4:33349007 C T 0.052894 7.2933e-06
4:33349220 A G 1.820619 -3.5430e-05
4:33365937 A G 0.029395 1.7563e-06
4:33377677 T C 1.863671 -1.5071e-05
4:33416628 G T 0.248932 -7.2896e-06
4:33421186 A C 0.059476 1.5444e-05
4:33431489 T C 0.132668 -4.0937e-05
4:33439168 T C 0.239164 1.4959e-05
4:33439665 C T 0.051303 -8.5397e-07
4:33443157 A G 0.088953 6.1107e-06
4:33444407 T C 0.107689 1.8828e-05
4:33445861 G T 0.346027 1.1426e-05
4:33455288 G A 0.020780 6.4089e-06
4:33456057 A C 1.928988 -1.7259e-05
4:33480827 C T 0.192270 1.1999e-05
4:33481885 G A 0.074191 1.8224e-06
4:33486577 T C 0.043440 -8.3939e-06
4:33492188 G A 0.109750 -4.3402e-06
4:33497581 T C 0.047091 1.7836e-05
4:33498671 C T 0.029361 -3.4416e-06
4:33553125 C G 0.070550 -2.3715e-06
4:33556283 T C 0.039571 5.5379e-07
4:33568202 A G 0.038078 1.5223e-05
4:33578549 A C 1.935485 -2.3821e-05
4:33581520 G A 0.652831 -2.5306e-06
4:33591464 G A 0.025645 -2.6616e-06
4:33591552 G A 0.082068 9.8888e-06
4:33596794 T C 0.028331 -1.2317e-05
4:33602112 A G 0.035525 -7.1733e-07
4:33603479 C T 0.065079 1.6401e-05
4:33624702 T G 0.066208 -1.5759e-06
4:33626313 C T 0.086067 -2.6655e-05
4:33630967 G C 0.043644 9.3300e-06
4:33633706 C T 0.104171 -4.7359e-06
4:33641476 G A 0.209861 -8.8317e-07
4:33641739 A G 0.029538 2.6023e-05
4:33642034 T C 0.037514 6.2828e-06
4:33643529 T A 0.049685 1.2891e-05
4:33643627 G A 0.169933 -1.1848e-05
4:33651918 T C 0.099615 1.9680e-05
4:33652352 T C 0.203520 -1.8888e-05
4:33655673 A G 1.968249 -1.6446e-05
4:33682058 G A 0.026247 1.6282e-06
4:33687597 T C 0.047581 1.3450e-05
4:33695600 A T 0.026536 6.2277e-06
4:33713871 C A 0.095137 -3.2883e-05
4:33714706 G A 0.031112 -1.0528e-06
4:33716582 A C 0.085244 2.7734e-06
4:33739721 T C 0.051195 1.0482e-05
4:33745596 G C 0.109342 1.3568e-06
4:33747424 T C 0.158785 6.2292e-06
4:33752925 G A 0.036415 -7.1538e-06
4:33757830 A G 0.069577 2.0066e-05
4:33763931 C T 0.293398 4.2210e-06
4:33767083 A G 0.025903 9.3609e-07
4:33785351 C T 0.031074 3.2956e-07
4:33798493 A G 0.193175 -1.2940e-05
4:33802508 G C 0.041964 -1.8184e-06
4:33815186 A T 0.026661 -8.5249e-08
4:33839542 A C 0.081467 1.1309e-05
4:33865897 T C 0.030925 3.2247e-06
4:33894514 C T 0.114615 -7.4326e-07
4:33900685 C T 0.098840 -1.3820e-06
4:33901442 G T 0.192263 6.1279e-06
4:33923381 G A 0.070924 1.6621e-05
4:33962384 A G 0.026828 -2.7619e-06
4:33973991 T G 0.094056 -2.5234e-06
4:33974339 C T 0.119976 3.9158e-05
4:34000729 G A 0.078838 1.4101e-05
4:34011563 C T 0.104120 -3.8792e-06
4:34016687 G A 0.049787 5.1633e-06
4:34023565 G A 0.035511 1.1169e-05
4:34028524 A G 0.052799 1.3687e-05
4:34031879 C T 0.092128 -2.4857e-05
4:34032163 C T 0.113381 4.4187e-05
4:34036196 G A 0.040720 1.3387e-05
4:34071489 A G 0.048811 -4.2502e-06
4:34079267 G A 0.113629 2.0938e-05
4:34080602 A G 0.051320 2.0690e-06
4:34080708 G A 0.027233 -7.8225e-06
4:34086042 T C 0.036694 -8.8477e-06
4:34088799 T C 0.101390 2.2239e-05
4:34134327 T C 0.025910 -7.3571e-07
4:34150186 T C 0.032472 1.2269e-05
4:34162016 A C 0.214219 -2.4612e-05
4:34172493 T C 1.929165 -1.6991e-05
4:34174041 G A 0.107506 3.5019e-05
4:34188318 G A 0.032186 -3.1698e-05
4:34190279 C T 0.087892 -2.5832e-05
4:34208775 A G 0.308445 -8.8395e-06
4:34212690 A G 0.068272 -2.1525e-05
4:34233769 A G 0.123594 -1.5034e-05
4:34248184 C T 0.182791 2.4293e-05
4:34253637 G A 0.050600 9.9149e-06
4:34258430 T C 0.158214 2.7183e-05
4:34259163 T C 0.096212 2.0573e-05
4:34259833 T C 0.026430 7.3421e-06
4:34268891 C A 0.050980 3.3217e-06
4:34286987 A G 0.024778 1.1741e-06
4:34295785 T C 0.027712 -7.3594e-06
4:34298202 C T 0.070308 4.4227e-06
4:34315706 G A 0.152261 2.0432e-05
4:34335596 A C 0.030496 1.9929e-06
4:34341495 G T 0.191267 1.8582e-05
4:34347092 C T 0.034121 5.7654e-06
4:34348295 T C 0.055907 1.1897e-05
4:34351903 T C 0.069271 -7.1619e-06
4:34356172 T G 0.232062 -1.4291e-05
4:34356808 G A 0.061979 -1.1547e-05
4:34363546 G A 0.114584 1.4159e-05
4:34372001 A C 0.044721 2.6716e-05
4:34379588 T G 0.182400 -7.4794e-06
4:34390786 T C 0.064637 1.6034e-05
4:34394645 C G 0.043531 3.0783e-06
4:34412342 A G 0.146641 -1.3623e-05
4:34433345 T C 0.024006 2.7432e-07
4:34465615 C T 0.143673 8.2230e-06
4:34471514 T C 0.029524 6.9058e-06
4:34478971 T C 0.196935 -1.6923e-06
4:34479727 T C 0.035219 1.6631e-05
4:34490327 G A 0.139498 -6.0778e-06
4:34505153 G C 0.216905 -8.0842e-06
4:34522267 T C 0.101247 1.6577e-05
4:34528256 C T 0.315582 -1.5186e-05
4:34551996 T C 0.060384 9.0365e-06
4:34553989 T C 0.199247 -1.8533e-05
4:34569540 G A 0.187657 7.3111e-06
4:34570754 G A 0.029884 5.4942e-06
4:34575432 C T 0.065039 6.8430e-06
4:34575582 A G 0.021307 -1.3217e-05
4:34611583 T G 0.030252 6.7132e-06
4:34618336 T C 0.024883 7.7609e-06
4:34620698 T C 0.026138 -1.4786e-05
4:34621717 A G 0.102362 -2.6077e-05
4:34631132 G A 0.299280 1.0033e-05
4:34631563 C T 0.101366 -1.2832e-05
4:34632184 C G 0.060269 -3.7845e-06
4:34657764 G T 0.020861 6.9212e-06
4:34663792 G A 0.043678 1.5396e-05
4:34670524 G A 0.052289 -1.2955e-05
4:34676681 C T 0.062400 2.0085e-05
4:34694692 T G 0.136697 -2.2269e-05
4:34696851 G C 0.149708 -2.7370e-05
4:34697782 C T 0.030105 -1.3065e-05
4:34699894 C T 1.902962 8.9288e-06
4:34712125 A G 1.362496 2.7588e-05
4:34713434 G T 0.190601 -2.3845e-06
4:34723268 C G 0.385394 -1.3430e-05
4:34723501 G A 0.161634 5.7229e-07
4:34723685 G A 0.040166 -3.0205e-06
4:34726305 C T 1.936257 1.4488e-06
4:34756919 T C 0.286272 -2.4026e-05
4:34759498 C A 0.145863 -1.1724e-05
4:34769169 C T 0.586133 -1.1539e-05
4:34775815 A G 0.562575 -8.4586e-06
4:34841364 T C 0.149993 -3.6038e-06
4:34843084 G A 0.048628 -8.2759e-06
4:34847994 A G 0.381688 -4.9163e-06
4:34852958 C G 1.956037 -4.6535e-06
4:34853539 T C 0.033182 1.8976e-05
4:34856630 C T 0.031268 7.4105e-06
4:34858038 A G 0.033070 7.8372e-06
4:34858229 A C 0.387124 -2.1790e-05
4:34865849 A G 0.100026 -1.1417e-05
4:34871846 T C 0.022153 6.5868e-07
4:34872407 C T 0.050093 -5.3677e-06
4:34873669 A G 0.275712 -7.4783e-06
4:34893855 G A 1.321793 5.7397e-07
4:34894280 C T 0.032472 7.2837e-06
4:34894970 A C 0.037881 1.3763e-05
4:34895156 A G 0.030792 1.2913e-05
4:34906692 T C 0.075711 2.4983e-05
4:34922313 T C 0.127483 1.4595e-05
4:34926394 A G 0.262762 7.3686e-07
4:34952348 T C 0.262480 1.2668e-06
4:34963477 G A 0.032876 -4.5202e-06
4:34967580 G A 0.958016 7.4805e-06
4:34970068 T C 0.316506 -5.5550e-07
4:34976643 C T 1.849323 1.0936e-05
4:34987681 T C 0.259515 1.4316e-05
4:34992847 A G 1.234448 2.6501e-05
4:35000551 A G 0.177658 -7.9945e-06
4:35003242 T G 0.310468 -1.0581e-06
4:35013348 A G 0.029106 -2.4096e-05
4:35025272 A G 0.063532 1.6984e-05
4:35031194 G A 0.038173 1.0224e-05
4:35036407 G C 0.913009 1.4072e-05
4:35054077 G A 0.594796 -1.8606e-06
4:35054777 A G 1.926557 7.5600e-06
4:35078277 G A 0.339979 -2.1547e-05
4:35078683 T C 0.038180 -3.5017e-05
4:35094654 C A 0.124165 4.2143e-06
4:35095135 A G 0.026593 2.4136e-06
4:35099966 A G 0.038833 2.2341e-05
4:35105081 T C 0.053554 -1.1881e-05
4:35117262 A G 0.046877 1.6721e-05
4:35123780 A G 0.273066 2.5386e-06
4:35128374 G A 1.934033 1.4275e-05
4:35128897 C G 0.035790 -1.2296e-05
4:35136202 A G 0.872955 1.0914e-05
4:35139886 C A 1.260872 1.3080e-05
4:35156806 T G 1.099027 -1.7117e-07
4:35160154 G T 0.450891 4.0053e-06
4:35164983 T G 0.033993 2.0409e-05
4:35171767 G A 0.026512 -2.3684e-06
4:35174870 T G 0.366385 2.0285e-05
4:35175682 G A 0.599946 -1.6174e-05
4:35177607 C A 0.037588 -2.5591e-05
4:35182543 C A 0.085448 -1.3635e-05
4:35183698 G A 0.695175 2.6842e-06
4:35183796 A G 0.040903 3.1018e-06
4:35186627 A G 0.092679 -1.9804e-05
4:35195126 C T 0.077883 2.1796e-05
4:35197325 C T 0.065239 -1.9594e-06
4:35199033 G A 0.174526 3.2120e-06
4:35202323 T C 0.458966 4.1240e-06
4:35208872 A C 0.173666 3.3602e-06
4:35212963 G A 0.514152 1.3877e-06
4:35217221 A G 0.094131 -1.9742e-06
4:35218678 G A 0.077237 1.4238e-06
4:35221360 A G 0.173932 1.2965e-05
4:35221561 C T 0.026597 -1.7597e-05
4:35224530 T C 0.954575 1.6257e-06
4:35224664 C G 0.185454 1.8162e-06
4:35235185 G T 0.241993 -2.5407e-05
4:35239870 C T 0.383279 2.1338e-05
4:35248870 C A 0.065491 6.7646e-06
4:35255255 G A 0.065202 4.7102e-06
4:35255953 T G 0.572792 -4.4691e-05
4:35257835 C T 0.065161 1.1860e-05
4:35260512 G A 0.059551 1.2902e-05
4:35265771 C T 0.195262 -1.4271e-05
4:35277765 G A 0.237702 1.8077e-05
4:35285050 C A 1.822448 -1.3973e-05
4:35292742 G A 0.052826 -5.0872e-06
4:35305533 G A 0.201963 1.2313e-05
4:35310253 G A 0.124712 -1.4243e-05
4:35320514 C A 1.531351 -3.4345e-05
4:35325706 G A 0.795103 -1.2791e-05
4:35328477 T C 0.219357 -9.3883e-06
4:35330388 T C 0.122509 1.3544e-05
4:35333260 G T 1.959382 -1.1284e-05
4:35339660 T C 0.523569 -2.6412e-05
4:35341128 C T 1.539460 -1.1256e-05
4:35348356 T C 1.532382 -1.2108e-05
4:35348439 C T 0.054962 1.0785e-05
4:35369100 G T 0.157286 -3.2980e-05
4:35372098 C T 0.703369 1.5767e-05
4:35388693 G A 0.057641 3.6586e-06
4:35388720 C T 0.070356 -1.3867e-05
4:35390365 A C 0.069788 4.1431e-06
4:35402925 T C 0.038602 8.2691e-07
4:35403832 G A 0.021266 3.7424e-06
4:35404011 T G 1.179517 3.9184e-05
4:35410631 C T 1.103059 6.9143e-06
4:35410930 A G 0.089211 1.1983e-05
4:35410935 A G 0.047611 8.1350e-07
4:35413967 A G 0.041049 -1.5633e-05
4:35423188 G A 0.063318 2.7887e-06
4:35426993 A G 0.582777 3.4446e-05
4:35427037 A G 0.053595 -1.1116e-07
4:35434563 T C 0.129873 1.5688e-05
4:35440464 A G 0.225228 3.4198e-06
4:35443673 C T 0.330017 -2.3656e-05
4:35445068 C T 1.578993 1.2047e-05
4:35446952 T G 0.175659 -2.1723e-05
4:35462530 T G 0.032499 -6.6413e-06
4:35482257 T C 0.121513 -2.0730e-05
4:35483075 C T 0.064855 -2.8742e-06
4:35483969 C T 0.616949 3.7359e-05
4:35489491 G A 0.143269 -7.5123e-06
4:35497041 G T 0.629290 4.1523e-05
4:35499562 C T 0.028416 7.5493e-06
4:35500451 A G 0.168111 4.1220e-06
4:35513601 T C 0.991211 7.3154e-05
4:35525039 A G 0.090360 4.2908e-06
4:35526264 A G 1.784393 -4.8195e-06
4:35553496 T C 0.365216 1.8820e-05
4:35576468 A C 0.038496 7.5034e-06
4:35585920 C A 0.043579 -7.6341e-06
4:35604463 A G 0.218496 1.0494e-05
4:35606544 G A 0.052731 -1.9212e-05
4:35611245 T C 0.039662 -1.8151e-05
4:35611988 T G 0.193800 2.4886e-05
4:35615121 G T 0.039407 2.8190e-06
4:35615127 G A 0.147308 1.2892e-05
4:35615355 T G 0.066215 -1.6264e-06
4:35647099 C T 0.052252 8.6547e-06
4:35651167 C T 0.028963 -6.0132e-06
4:35651684 A C 0.703294 3.2820e-05
4:35654641 G A 0.120269 -1.0080e-05
4:35656022 G T 0.071991 1.2863e-05
4:35669717 G T 0.047176 1.7997e-06
4:35688845 T C 0.273019 3.7915e-05
4:35689166 G A 0.171701 2.0205e-05
4:35694871 G A 0.122815 -2.2156e-05
4:35701827 A C 0.075918 2.3954e-06
4:35712233 A C 0.028565 -1.3791e-05
4:35716522 C A 0.825939 -2.2575e-05
4:35721297 C A 0.030921 7.4869e-06
4:35724771 A C 0.302149 -1.5382e-05
4:35739721 G T 0.411368 -5.1939e-06
4:35740700 G A 0.263309 -6.8127e-06
4:35743408 T C 0.058576 1.6488e-06
4:35779032 T C 0.075850 -9.4133e-07
4:35779254 T C 0.029966 1.7925e-05
4:35779877 T C 0.037592 -4.6867e-06
4:35787845 T C 0.052109 2.7593e-05
4:35790972 G C 0.986428 -1.6343e-05
4:35794944 T C 0.088290 -1.5534e-05
4:35803591 C T 0.097806 -2.2151e-05
4:35812263 C T 0.025655 8.7857e-06
4:35813832 T G 0.048709 1.8193e-05
4:35814668 C T 0.295676 1.7729e-05
4:35839822 A G 1.589890 -1.1734e-05
4:35858859 G A 0.373416 2.6932e-05
4:35873884 A T 0.223433 -1.0590e-05
4:35874678 A T 1.730428 9.2440e-06
4:35881833 C T 0.061819 1.4824e-05
4:35882287 A G 0.113982 -1.8802e-05
4:35888509 T C 1.543264 -4.8149e-05
4:35899655 C A 0.179018 -3.8624e-05
4:35903624 T C 0.371213 -1.7291e-05
4:35904591 G A 0.849809 7.7123e-06
4:35910081 A G 0.039152 -1.6567e-05
4:35917084 A G 0.099608 2.5410e-05
4:35930130 C T 0.285177 -3.4396e-07
4:35934606 A C 0.205115 -1.4896e-07
4:35965262 A G 0.097119 3.1444e-05
4:35967720 C T 0.963918 7.0017e-06
4:35972631 G T 0.038214 4.9022e-06
4:35976292 G C 0.132175 -3.5794e-05
4:35992890 T C 0.906988 -1.4012e-05
4:36003669 C T 0.538719 -4.9977e-05
4:36005501 A C 0.148348 -1.3579e-07
4:36008906 G T 0.067262 -3.2882e-06
4:36011362 T C 1.250516 -1.1931e-05
4:36012866 G A 0.651627 1.5793e-05
4:36017518 G A 0.112075 -3.0092e-06
4:36018269 G A 0.678622 -6.9301e-06
4:36021366 C T 0.284324 8.0771e-06
4:36028659 A G 1.588672 5.6761e-06
4:36034883 G A 0.032332 -4.0689e-06
4:36038792 G A 0.063478 3.8232e-06
4:36044159 A C 0.188663 -2.0903e-06
4:36045088 T G 0.044204 8.2113e-06
4:36054568 A C 0.187072 -1.2154e-06
4:36056932 A T 0.024870 1.5256e-05
4:36059447 G T 0.834119 1.6597e-05
4:36060986 G A 0.020831 -4.9943e-06
4:36061584 T G 0.127208 2.2078e-05
4:36066470 C G 0.124209 1.6534e-05
4:36067509 A C 0.065957 7.7269e-06
4:36079976 A G 0.785124 -3.1237e-06
4:36081878 T C 1.973655 -9.2139e-06
4:36083245 G T 0.209232 -3.5446e-06
4:36092711 A G 0.098676 8.3189e-06
4:36095641 C T 1.805003 1.5290e-05
4:36100207 C T 0.037721 -8.0799e-06
4:36102452 A C 0.126739 2.0251e-05
4:36102529 G A 0.137604 -8.2872e-06
4:36106326 G T 0.041542 -5.0235e-06
4:36113030 C T 0.105004 7.5890e-06
4:36114264 C T 0.063288 -1.3759e-05
4:36127912 C A 0.692636 2.5859e-05
4:36128427 G T 0.137040 3.8846e-05
4:36135302 A G 1.818150 1.4176e-06
4:36136214 C T 0.037585 3.5009e-06
4:36151837 G A 1.013456 -1.1834e-05
4:36164091 T C 0.032275 3.4724e-06
4:36164500 A G 1.623473 -7.5536e-06
4:36172414 T G 0.038231 7.5799e-06
4:36175585 A C 0.028735 1.5403e-05
4:36176446 T C 0.021966 -5.1531e-06
4:36177578 T C 0.071903 -1.3198e-05
4:36181111 A G 1.917758 2.1713e-06
4:36185028 A G 1.805007 -1.1161e-05
4:36198023 A G 0.714887 9.9256e-06
4:36216925 T C 1.760523 -1.5199e-05
4:36218629 T C 0.085070 -4.3226e-06
4:36220121 T G 0.037140 3.7817e-07
4:36229800 A G 0.031207 2.2093e-05
4:36230843 A G 0.021891 -5.9388e-06
4:36234283 C T 0.037367 -6.4857e-06
4:36235231 G A 0.244981 1.4098e-05
4:36235798 G A 0.837329 -3.7559e-06
4:36236125 C T 0.061081 -1.7936e-05
4:36249138 A G 0.777832 -1.5574e-06
4:36271840 G A 0.106170 -8.8164e-06
4:36277855 C T 0.076850 -2.4893e-05
4:36279318 T C 0.029555 3.9921e-06
4:36279940 T C 0.135004 2.2742e-05
4:36281837 A G 0.023707 -1.3099e-05
4:36285777 A G 0.064811 -2.2982e-05
4:36285929 C A 0.518677 1.1009e-05
4:36286015 C A 0.064114 -7.2808e-06
4:36287291 A C 1.808131 -1.1740e-05
4:36290422 G A 0.065277 -2.1644e-05
4:36292018 A T 1.831712 -1.6648e-05
4:36298566 G C 0.074643 4.8387e-06
4:36308366 G A 0.040040 -4.8130e-06
4:36308675 A G 0.033179 -2.7500e-05
4:36316878 G C 0.051331 -1.2921e-05
4:36317965 C T 0.068401 2.1944e-05
4:36317970 C T 0.757440 4.9676e-06
4:36325988 A G 1.313127 3.7813e-05
4:36335296 G C 0.119545 2.0902e-05
4:36337434 C T 0.604026 -2.9363e-06
4:36337487 T G 0.028372 5.0179e-06
4:36340133 C T 0.074327 2.5074e-05
4:36340755 A C 0.094042 -2.2972e-06
4:36347222 C A 0.241829 -1.7408e-05
4:36354057 A G 0.046465 -2.3821e-07
4:36355338 T C 0.160754 2.8553e-07
4:36355426 G T 1.589726 2.7785e-05
4:36358641 C T 0.326475 3.3474e-05
4:36361422 G A 0.205941 -2.2374e-05
4:36361573 T C 0.076714 -2.7033e-05
4:36361863 A G 0.157599 -3.1419e-05
4:36366711 C T 0.020630 1.5721e-06
4:36394873 G A 0.365750 -1.2110e-05
4:36395844 T C 0.047975 -1.0818e-05
4:36396090 G T 1.044456 6.6873e-07
4:36407872 T C 0.043484 -1.6100e-05
4:36424704 C T 0.369503 6.1748e-05
4:36434344 C T 1.418756 -4.9704e-05
4:36445447 A G 0.056971 2.6294e-06
4:36448464 A C 0.975086 -1.7983e-04
4:36459051 G A 0.248547 6.0829e-05
4:36461208 T G 0.028249 7.5929e-06
4:36468162 T C 0.437805 -3.6907e-05
4:36472245 G C 0.921430 -2.7995e-06
4:36476883 T G 0.066936 -1.1144e-05
4:36490688 T G 0.545933 -6.9632e-05
4:36497023 T C 1.423730 -5.1088e-05
4:36510657 C T 0.028253 6.1046e-06
4:36521442 A G 0.043086 -1.0059e-05
4:36524988 C T 0.058178 1.6552e-05
4:36525082 A G 0.041821 -9.8171e-06
4:36525904 A G 0.022619 1.7059e-06
4:36532738 C T 0.059939 -2.1153e-05
4:36534570 G A 0.171025 -5.1385e-06
4:36540583 T G 0.502167 1.8522e-05
4:36545459 A T 0.149606 2.2045e-05
4:36551272 A G 0.347836 2.1856e-05
4:36553149 C T 0.176454 -1.7204e-06
4:36557565 T C 0.236672 5.3601e-06
4:36574282 C G 0.035651 -1.7120e-05
4:36576067 A C 0.707326 -2.0331e-06
4:36580158 G A 0.031727 -1.8854e-05
4:36583612 A G 0.177209 -1.5150e-05
4:36596039 C T 0.070832 1.1210e-05
4:36596943 C T 1.766888 3.5262e-07
4:36597653 T C 0.095957 -3.6666e-07
4:36598987 A C 0.036157 3.1722e-06
4:36599769 C T 0.090830 3.2464e-06
4:36610999 T G 1.860400 2.0355e-05
4:36612166 A G 0.051772 -4.4058e-06
4:36626984 C T 1.059395 1.3274e-05
4:36631375 A G 0.708455 -1.4232e-05
4:36640838 A C 0.069227 1.1071e-05
4:36642262 C A 0.022952 -1.4804e-05
4:36648930 C T 0.178215 -1.1308e-05
4:36652033 T C 0.398636 1.4487e-05
4:36664069 G A 0.041886 8.8526e-06
4:36666370 T C 1.595622 6.5127e-05
4:36666684 A C 0.079981 2.0298e-05
4:36675861 T C 0.156320 -3.4463e-06
4:36679326 C T 1.230103 1.4712e-05
4:36684247 C T 0.148854 2.2418e-06
4:36698553 C T 0.296254 -9.8218e-06
4:36712761 T C 0.639048 -2.1641e-05
4:36720505 T C 0.048444 1.8845e-05
4:36730660 C T 0.056036 3.4714e-05
4:36731290 T G 0.183519 8.0757e-06
4:36747659 T C 0.194779 -1.0446e-05
4:36749969 T C 0.066980 9.7784e-06
4:36755395 T C 0.312032 2.4175e-06
4:36757448 C T 0.040573 -2.5421e-06
4:36773594 T C 0.029483 -4.4962e-06
4:36775076 C T 0.880194 1.5429e-05
4:36778370 T C 0.075347 2.6996e-06
4:36779519 A G 0.024989 -2.2414e-05
4:36788024 G T 1.643539 3.7506e-06
4:36811471 A G 0.055336 -1.0860e-05
4:36813944 G A 0.291667 -2.1120e-06
4:36821187 A G 0.089045 -4.2352e-06
4:36825162 A G 0.034865 -1.0763e-05
4:36835019 C T 0.042705 -4.8025e-06
4:36838045 G T 0.053408 1.1826e-05
4:36847609 A G 0.357638 -9.6726e-06
4:36848948 A G 0.032805 -2.0829e-06
4:36850670 C T 0.168567 5.2335e-06
4:36851061 T C 0.058453 -8.2875e-06
4:36898898 T G 1.466979 4.4376e-06
4:36906361 C A 0.143105 -6.7838e-06
4:36919879 T C 0.030313 -2.4427e-05
4:36922619 G A 0.041155 3.6438e-07
4:36928758 A G 1.532654 1.2705e-05
4:36932326 T G 0.086345 -5.9773e-07
4:36946299 T C 0.032553 2.1555e-05
4:36948315 G A 0.907154 2.0795e-05
4:36959866 G T 0.031302 -2.3039e-05
4:36966075 T G 1.672363 2.1981e-05
4:36974415 C T 1.619995 1.2404e-05
4:36983307 C A 0.311012 2.0631e-05
4:37015555 A G 0.172905 3.9457e-06
4:37017713 A C 1.640353 7.1530e-06
4:37019292 G A 0.363917 -2.2005e-05
4:37034278 A C 0.971506 1.3551e-05
4:37034349 C T 0.333322 4.1151e-06
4:37041426 C A 0.240663 -1.6794e-05
4:37057433 G A 0.048750 -1.9170e-05
4:37059139 A G 1.646578 1.1490e-06
4:37064331 T G 0.251145 1.9951e-05
4:37070668 C T 1.716526 1.2831e-05
4:37078341 G A 0.033400 7.6805e-06
4:37079724 G A 1.138801 2.4629e-06
4:37081217 T C 0.577762 -1.0756e-05
4:37081227 T C 0.033964 9.0743e-06
4:37089003 A G 0.039703 7.5537e-06
4:37098598 G A 1.331792 5.4335e-06
4:37111552 A G 0.187650 4.0728e-06
4:37117635 C T 0.121516 -1.0871e-05
4:37122003 T C 0.087535 -1.9491e-05
4:37124597 G T 0.109365 6.5613e-06
4:37126436 A G 0.121105 1.3073e-05
4:37131752 G A 0.051953 7.1665e-07
4:37131927 C A 0.368374 1.4598e-06
4:37134971 T C 0.073664 -2.1185e-05
4:37143147 C T 1.320287 -2.3669e-05
4:37156548 C T 1.023965 -3.5940e-05
4:37168611 C T 0.034396 6.1160e-06
4:37180300 A G 0.488109 7.7876e-06
4:37187419 G T 0.953280 -2.5582e-05
4:37189071 G T 0.183342 9.5283e-06
4:37190493 G A 0.039010 1.8307e-05
4:37190618 T G 0.126851 1.7854e-05
4:37194748 G T 0.336780 -2.3668e-05
4:37196736 C T 0.062186 1.7627e-05
4:37197818 T C 0.057637 -1.0068e-05
4:37204458 A C 1.566805 -3.2070e-06
4:37212479 C T 0.493576 2.6502e-06
4:37218277 A G 0.060153 -3.9332e-06
4:37220184 A G 0.038914 2.6086e-06
4:37230508 A G 0.048077 -1.7476e-05
4:37232282 T C 0.380447 -3.2397e-05
4:37236899 T G 0.060717 5.9692e-06
4:37237387 G A 0.102671 1.0584e-05
4:37242821 C T 0.461669 1.0346e-05
4:37247537 G A 0.106805 -4.5511e-06
4:37248984 T C 0.455794 2.2503e-05
4:37251850 A G 1.483298 2.1756e-05
4:37254262 G A 0.039686 3.5489e-05
4:37254333 T G 0.857391 1.0722e-05
4:37254584 G A 1.071940 -1.2603e-05
4:37254733 C T 0.059837 -4.1573e-06
4:37255340 G C 0.042416 -1.8475e-05
4:37258086 A G 0.215936 -6.1526e-06
4:37260891 C T 0.478882 -4.1995e-06
4:37265760 G C 0.573074 8.8841e-07
4:37274589 C T 0.046778 -1.1741e-05
4:37282743 A G 0.045592 -1.9312e-06
4:37283319 A G 1.910544 4.4511e-06
4:37285025 C T 0.288441 3.1005e-06
4:37295725 G A 0.041695 5.5307e-06
4:37300322 G A 0.033203 8.1959e-06
4:37301330 C A 0.395165 -5.2904e-06
4:37309036 T C 0.040230 3.2754e-05
4:37319669 T G 0.093791 1.8051e-05
4:37322329 A G 0.030687 -3.9200e-06
4:37328396 G A 0.253304 -1.7284e-05
4:37330432 G T 0.244519 9.0093e-06
4:37332087 A C 1.359722 5.3368e-06
4:37339058 G A 0.289808 2.3168e-05
4:37340114 T G 0.199879 3.0697e-05
4:37346857 T C 0.048155 -3.0408e-06
4:37359880 G A 0.933629 -1.9515e-05
4:37360250 G C 0.069176 2.9387e-05
4:37360572 G A 0.138155 1.2335e-06
4:37363280 T C 0.055604 -1.6983e-05
4:37375079 A G 0.045116 -3.4853e-06
4:37375637 T G 0.230182 1.3210e-05
4:37377900 G A 0.537005 -1.1584e-05
4:37385010 A G 0.376575 -2.5694e-05
4:37385086 A C 0.747407 1.7474e-05
4:37385400 A G 0.025424 -1.5714e-05
4:37386498 T G 0.122679 -5.7805e-06
4:37386993 C T 0.196955 -1.2710e-05
4:37388167 T C 0.041376 1.1873e-05
4:37395148 G A 0.410637 -1.6441e-05
4:37395513 A G 1.427885 -2.6676e-05
4:37399272 T C 0.063964 -1.4058e-05
4:37401930 C T 0.063641 5.0680e-05
4:37406820 C T 0.295591 1.4207e-06
4:37409176 G C 0.146264 -6.5369e-06
4:37417390 A G 0.947888 -1.6256e-05
4:37423287 G A 0.587846 6.8957e-07
4:37430298 A G 0.031051 -1.2130e-05
4:37435524 T C 0.029007 -8.4238e-06
4:37435679 G A 0.094559 1.4734e-05
4:37436197 T G 0.191995 8.3310e-06
4:37442294 G A 0.069839 -1.8794e-05
4:37445315 A C 0.556187 3.2264e-05
4:37445885 C T 0.406962 -1.9692e-05
4:37446874 T C 0.062955 -1.3278e-05
4:37448299 T C 0.063682 -9.0961e-06
4:37456338 G T 0.079835 5.1990e-06
4:37466827 A C 0.071974 3.2218e-05
4:37467628 A G 1.731190 2.1133e-06
4:37469656 G A 0.996015 9.3254e-06
4:37477010 G A 1.103249 -6.1345e-06
4:37480054 C T 0.104742 -9.5534e-06
4:37482166 A G 0.093434 -1.4749e-05
4:37485222 T C 0.164361 3.0318e-05
4:37487850 C A 0.195616 3.3409e-05
4:37513127 G A 0.111048 -5.1527e-06
4:37515667 A G 0.130043 8.9984e-06
4:37515879 A G 0.063057 1.7695e-05
4:37516183 C T 0.983358 4.4442e-06
4:37516608 A G 1.091839 2.0780e-05
4:37517788 T C 0.048022 6.0220e-06
4:37523918 G A 0.378849 5.7183e-05
4:37526844 C T 0.870440 1.0165e-05
4:37529977 T C 0.258128 3.5380e-05
4:37531368 A G 0.136996 -8.6310e-06
4:37531430 T C 0.227516 1.8613e-05
4:37534576 A G 0.109314 3.3388e-05
4:37536837 T C 0.073025 1.5210e-05
4:37537257 G A 0.396477 2.0919e-05
4:37539189 A T 0.433168 4.1969e-05
4:37540853 T C 0.042341 -4.1417e-05
4:37542625 A C 0.186664 -1.4793e-05
4:37543594 G A 0.522825 3.1393e-05
4:37545751 T C 0.086155 5.5395e-06
4:37552674 C T 0.270109 1.4561e-05
4:37555279 G A 0.348203 2.9868e-06
4:37555419 G A 0.683670 6.5908e-05
4:37557769 A G 0.843816 -2.1152e-07
4:37563921 A G 0.480106 -5.1118e-06
4:37564438 A G 0.029837 -6.5137e-06
4:37565263 T C 1.020178 -5.1885e-06
4:37567230 A C 0.020909 2.8137e-06
4:37567293 G A 0.026352 2.0351e-05
4:37569219 C T 0.471705 -1.3274e-06
4:37570260 G A 0.060575 7.2322e-06
4:37570440 G A 0.533810 5.3931e-06
4:37571372 T C 0.085859 -3.9130e-05
4:37574184 G A 0.211241 -1.2349e-05
4:37582073 T C 0.769332 1.3604e-06
4:37586357 A G 0.035368 1.6294e-05
4:37588058 A G 1.958937 1.0557e-05
4:37589946 A G 0.048665 -1.3739e-05
4:37590112 T G 0.109094 3.5437e-05
4:37592128 A G 0.471321 -7.9394e-06
4:37592679 G T 0.153274 6.1685e-06
4:37594608 T C 0.239334 3.0041e-06
4:37595153 T C 1.513400 -6.3330e-06
4:37596294 A G 1.440474 1.3868e-05
4:37596997 A G 0.074470 -3.4957e-05
4:37597120 A G 0.039146 -9.9615e-06
4:37597667 A G 0.871001 7.7233e-06
4:37605864 C A 0.196489 -5.7666e-06
4:37612526 A G 0.792162 1.8880e-05
4:37616989 G A 0.055336 -4.7053e-06
4:37617389 G A 0.166897 -1.1406e-05
4:37623570 C A 0.049852 -1.4369e-05
4:37631874 C A 0.340326 -1.9649e-06
4:37633026 T C 0.030194 2.2125e-06
4:37635347 A C 0.080498 -9.5075e-06
4:37638920 A G 0.021922 -9.8265e-06
4:37638977 A C 0.053248 8.2408e-06
4:37640483 A C 1.376517 1.0365e-05
4:37643300 C T 0.114101 3.3268e-05
4:37651814 A G 0.036344 2.9646e-06
4:37653061 G A 0.764358 -7.3911e-06
4:37655808 C T 0.114220 5.9253e-05
4:37658500 G A 0.177185 -1.1146e-05
4:37660404 A G 0.293507 7.0112e-06
4:37661074 A G 0.027365 -1.6849e-05
4:37663748 T C 0.048957 7.5500e-07
4:37666976 G C 0.065039 8.1609e-06
4:37667864 G A 0.421306 -4.7353e-06
4:37672653 G C 0.048658 -1.1374e-05
4:37672875 G C 1.846838 -2.0404e-05
4:37673626 A G 1.815560 -1.2231e-05
4:37677818 G C 0.058161 5.7866e-06
4:37677979 T C 0.070138 1.7662e-05
4:37688737 A G 0.242509 9.5664e-06
4:37688932 A G 0.072154 -2.6103e-05
4:37693186 G A 0.250516 3.3659e-06
4:37695721 C A 0.237114 1.8910e-05
4:37696244 T C 0.311451 -1.4549e-05
4:37697032 G A 0.309530 -3.2737e-05
4:37697723 C A 1.193878 5.0606e-06
4:37698453 G A 1.887153 -1.3131e-06
4:37701453 G A 0.290957 -1.1210e-05
4:37702059 T G 0.057437 3.2321e-06
4:37703149 C G 0.064172 1.2386e-05
4:37707375 T C 1.098792 -6.6679e-06
4:37710881 C T 0.338558 -1.4910e-06
4:37715430 T C 0.020229 1.8253e-06
4:37715995 G A 0.563718 1.0384e-05
4:37716343 T C 0.251617 2.2981e-05
4:37723596 A C 0.034155 -5.7039e-06
4:37725528 T C 0.036837 -3.9249e-06
4:37731643 C T 0.044752 -4.3708e-07
4:37734904 C G 0.046921 -8.5592e-06
4:37734991 A G 0.065005 -2.9808e-05
4:37738289 G C 0.170678 7.1236e-05
4:37740236 G A 0.175203 -8.3432e-06
4:37748195 G A 0.391190 -5.7185e-06
4:37753508 A C 0.584399 -5.8496e-06
4:37761473 C T 0.275127 -7.2508e-06
4:37768997 C A 0.038799 -5.3547e-06
4:37769060 A C 1.119711 -3.7305e-06
4:37772876 A C 0.227734 -2.4827e-06
4:37774537 G A 0.044235 -2.2105e-05
4:37775442 C T 0.318710 2.8509e-05
4:37779321 C T 0.539202 -2.3918e-05
4:37779876 A G 1.730129 -2.2856e-05
4:37783040 T C 0.053367 -1.9162e-05
4:37783203 A G 0.114227 5.0844e-05
4:37787772 A G 0.923433 1.5122e-05
4:37796311 G A 1.774265 -9.8019e-06
4:37799735 G A 1.730425 -1.2454e-05
4:37801732 G A 0.498492 -6.1465e-06
4:37816879 T C 1.235166 -4.0750e-06
4:37820588 T A 1.687284 -3.0222e-05
4:37834324 T C 0.359113 1.6577e-07
4:37837248 C T 0.041607 -4.3765e-06
4:37838383 T C 0.417148 9.9775e-06
4:37840402 G A 0.175689 -1.5622e-05
4:37843022 G T 0.039210 -2.3460e-05
4:37851856 C A 0.039231 -2.7726e-05
4:37858385 C T 0.303244 -2.9014e-05
4:37863888 G T 0.034821 -1.3891e-05
4:37866383 T C 0.046295 -6.8895e-06
4:37868667 T C 1.019501 -1.4518e-05
4:37869505 A G 0.217684 -2.6961e-06
4:37870102 T C 0.023347 2.7315e-07
4:37875971 A G 0.276984 2.0260e-05
4:37876505 A G 1.517174 1.8811e-06
4:37878194 T C 0.996117 -3.6479e-06
4:37882167 G T 0.995431 -7.7201e-07
4:37884116 A C 1.128690 4.8861e-06
4:37886762 C A 0.049593 -2.1548e-05
4:37894540 C T 0.097973 -1.9162e-05
4:37894646 C A 1.487402 -3.2488e-05
4:37895465 G A 0.037412 3.3355e-06
4:37896231 A T 0.061887 -2.1862e-05
4:37898961 A G 0.399612 4.2787e-07
4:37898991 T C 0.058287 8.2343e-06
4:37900779 C T 0.461927 8.3949e-07
4:37901033 A G 0.074670 1.2573e-05
4:37903341 T C 0.107173 -1.9987e-05
4:37903669 G A 0.426232 -1.1306e-05
4:37903756 C T 1.177287 -2.8952e-05
4:37904089 T C 0.180330 -1.5650e-05
4:37909570 A G 0.075316 1.6720e-05
4:37910328 T C 0.031122 -1.2406e-06
4:37910836 A G 1.239480 -1.2100e-05
4:37912719 A C 0.652752 -1.5063e-05
4:37914882 T C 0.208620 -3.7700e-05
4:37925216 C T 0.792101 -9.1187e-06
4:37927958 G A 0.295302 1.1124e-04
4:37930699 T C 0.032210 -2.0995e-05
4:37938518 C T 0.569304 4.6748e-05
4:37938710 T C 0.164194 -6.1255e-06
4:37939618 G T 0.213754 -3.0251e-05
4:37948390 A G 0.049359 -8.2030e-06
4:37950817 A C 0.032125 -2.7187e-06
4:37952826 T C 0.185484 8.0962e-05
4:37953055 C A 0.069979 6.9803e-05
4:37961121 A G 0.213835 9.3452e-06
4:37961615 G A 0.211068 -1.0673e-05
4:37961749 T C 1.290698 -5.9398e-07
4:37962186 C G 1.110851 -1.7383e-06
4:37968024 G A 0.272037 -1.8323e-06
4:37970802 T C 0.170991 -2.1019e-05
4:37972032 G C 0.057630 -4.7225e-06
4:37981120 C A 0.033158 -1.5629e-05
4:37988888 A G 0.050073 -9.3812e-06
4:37996827 T C 0.503266 -1.4395e-05
4:37997030 G T 0.155957 2.5604e-06
4:38000020 G A 0.046329 -5.7528e-06
4:38002218 G A 0.062706 2.7001e-06
4:38004726 T C 0.208311 -1.3773e-05
4:38006183 G A 0.106108 -2.6059e-05
4:38007612 A G 1.207903 -1.7787e-05
4:38008591 C T 0.094998 -9.0980e-06
4:38011721 A G 0.126705 -2.4304e-06
4:38013026 G A 0.355917 -1.4499e-05
4:38016395 G T 0.822257 -2.1464e-05
4:38019436 G T 0.222682 -1.9084e-05
4:38019813 C G 0.729058 -1.5445e-05
4:38019867 A G 0.120184 -5.0687e-06
4:38022167 T C 0.027573 3.0495e-07
4:38022219 A G 0.034947 7.0564e-06
4:38031927 T C 0.990287 -1.4912e-05
4:38035526 G T 0.303424 -8.0447e-06
4:38038158 T C 0.091513 -2.2306e-05
4:38043856 C T 0.041651 -2.6339e-06
4:38047545 G A 0.583892 -2.1068e-05
4:38061012 A T 0.069431 2.1817e-05
4:38069312 A G 0.103875 -6.5953e-06
4:38069436 A G 0.037541 2.6943e-05
4:38069938 A G 0.046632 6.1725e-06
4:38075253 G A 0.040070 1.9942e-05
4:38087628 A G 0.028681 -8.4965e-07
4:38094722 C T 0.336620 -1.5089e-06
4:38094897 A G 0.294163 -1.2004e-05
4:38103016 G A 0.702665 -3.4255e-05
4:38109757 G A 0.026814 -2.1438e-06
4:38110276 T C 0.202884 -1.1104e-05
4:38110493 G A 0.216606 7.0805e-08
4:38112534 T C 0.479997 -2.6862e-05
4:38114374 T C 0.680182 4.8122e-05
4:38119586 T G 0.045745 -1.3299e-05
4:38122231 G A 0.020287 -1.1400e-05
4:38122459 A G 1.397483 2.3746e-05
4:38131076 G A 0.185440 -1.1140e-06
4:38137013 A G 0.101899 -4.0089e-06
4:38138856 A G 0.186664 1.7648e-05
4:38145023 G A 0.020919 1.5456e-05
4:38146984 G T 0.174812 -3.8349e-05
4:38151259 T C 0.095542 -7.5612e-06
4:38151588 C G 1.973597 -1.9000e-05
4:38152375 C A 0.075989 -9.0086e-06
4:38155825 G A 0.580632 4.1653e-05
4:38156178 G A 0.277426 -3.0281e-06
4:38157421 C T 0.617748 -1.7310e-05
4:38158737 G A 0.048009 2.0788e-05
4:38161176 G A 0.108322 2.9278e-06
4:38165941 G A 0.343015 1.0171e-05
4:38167139 T C 1.031601 -2.0358e-05
4:38167402 C T 0.048135 -3.1854e-06
4:38168856 A G 0.045717 1.2490e-05
4:38170624 A G 0.107615 6.0620e-06
4:38172352 C T 0.751174 1.4245e-05
4:38179716 C T 0.145322 -8.2337e-06
4:38180866 G A 1.377329 2.2247e-06
4:38186459 G T 0.023258 1.4540e-05
4:38190035 A G 0.241557 1.7073e-05
4:38194987 G A 0.865908 -5.2341e-05
4:38197487 G A 0.661796 4.4730e-05
4:38199716 A G 0.405847 4.3364e-05
4:38202159 T C 0.152428 5.0602e-06
4:38202641 C T 1.237688 2.9546e-05
4:38202999 T C 0.039639 -1.0967e-05
4:38203848 C T 0.117882 -8.5713e-06
4:38206201 G A 1.903095 2.4021e-05
4:38206707 C A 0.666114 1.4235e-05
4:38207739 T C 0.757909 1.1291e-05
4:38211404 G C 0.031343 -1.5154e-05
4:38211434 A C 1.430057 2.7435e-05
4:38212056 T C 0.808009 4.2706e-06
4:38213933 A G 0.956503 1.5519e-06
4:38222293 C T 0.039574 -7.8343e-06
4:38223613 A G 0.092666 -3.0307e-06
4:38224935 A G 1.408601 3.3807e-05
4:38225407 T C 0.058807 -1.1364e-05
4:38225617 C T 0.048121 9.6088e-06
4:38231257 C T 0.184631 1.0168e-05
4:38232607 C T 0.105310 4.0307e-06
4:38234962 A G 0.811704 -8.4170e-07
4:38241220 T C 0.400574 9.6412e-06
4:38241377 A G 0.172004 -8.9592e-06
4:38247801 A G 0.581604 1.1952e-06
4:38248538 C T 0.086607 -2.6062e-06
4:38259713 T C 0.413350 -2.5384e-05
4:38270461 T G 1.107434 2.5804e-05
4:38274651 A G 0.169485 1.9730e-05
4:38276064 T C 0.545549 2.2499e-05
4:38282129 A G 0.039758 -4.5559e-06
4:38286774 A G 0.256282 1.5979e-05
4:38287333 T C 0.760211 -6.1680e-06
4:38288857 A G 0.055580 -2.6629e-05
4:38290876 A G 0.278673 -3.2406e-05
4:38290958 C T 0.070407 -1.0282e-05
4:38292874 G C 0.172340 -8.3292e-06
4:38294172 T C 0.309595 3.4584e-05
4:38298164 A G 0.146315 3.1935e-06
4:38299907 A C 0.664754 -1.1509e-05
4:38303552 T C 0.157524 2.1539e-05
4:38304048 C T 0.067782 1.0538e-05
4:38305636 C T 0.192627 5.7681e-06
4:38305779 A G 0.034134 1.6732e-05
4:38309613 C A 1.625105 7.8299e-06
4:38314170 G A 1.608300 6.6606e-07
4:38314714 A C 1.339051 -4.3721e-06
4:38320205 G T 1.432661 -2.1934e-05
4:38328777 G A 1.475428 -1.9563e-05
4:38328992 T C 0.132430 8.4507e-06
4:38330842 T C 1.136707 -4.2802e-05
4:38332787 C A 0.212373 2.2710e-06
4:38334899 T C 0.091408 -5.4880e-06
4:38348047 T C 0.045109 5.6721e-06
4:38366090 C T 1.359538 -2.5743e-05
4:38366744 A G 0.039350 4.7158e-06
4:38366856 T C 0.230637 8.8791e-06
4:38372733 C G 0.117185 1.0190e-05
4:38372849 G A 1.428065 1.4265e-05
4:38379495 A G 1.390289 -2.2139e-05
4:38379704 G A 0.022837 -2.5230e-05
4:38380214 T C 0.035685 -4.7037e-06
4:38381863 G C 0.201667 -1.8139e-05
4:38383513 A G 0.050688 -1.7247e-05
4:38383633 C T 1.080117 -4.7509e-05
4:38384211 T C 0.182904 2.0704e-05
4:38388294 T C 1.266437 -1.5424e-05
4:38396739 A G 1.198461 -1.5813e-05
4:38404640 G T 1.009305 -4.1200e-05
4:38412465 A G 0.040590 -4.2452e-06
4:38416046 G C 0.093835 -5.1996e-05
4:38423520 C T 0.037514 1.7991e-05
4:38433101 C T 0.389113 1.0548e-05
4:38433461 A G 0.029429 -8.5156e-06
4:38443126 G T 0.394250 7.7199e-06
4:38451828 T G 0.034433 1.9121e-05
4:38452804 G A 0.041648 2.2573e-05
4:38454939 T C 0.248745 5.5518e-06
4:38455406 G C 0.100625 1.0214e-06
4:38460335 G A 0.385591 1.3716e-05
4:38460612 C A 0.141640 -3.3745e-06
4:38473993 A G 1.665726 -5.0620e-06
4:38474255 C T 0.094719 -2.7952e-05
4:38491835 T C 0.565520 -4.0184e-06
4:38494096 C A 0.261698 2.9829e-06
4:38497252 C G 0.069047 8.9450e-06
4:38507646 C T 0.052769 -2.4543e-05
4:38510721 G A 0.041570 2.2428e-06
4:38517996 C T 0.533487 -2.1294e-05
4:38521104 C T 0.050229 -1.5090e-06
4:38524098 A G 0.284878 1.5766e-05
4:38524446 G A 0.510154 7.7831e-06
4:38526044 G A 0.109043 4.6292e-05
4:38527578 T C 0.042586 5.0969e-06
4:38529130 T C 0.614338 1.9887e-05
4:38533692 A C 0.722262 1.1410e-05
4:38536248 T C 0.117590 -7.1288e-06
4:38546831 G A 0.818534 -6.5212e-06
4:38548680 C T 0.112939 5.0135e-05
4:38555527 T C 0.565853 -2.0855e-06
4:38555885 A G 1.740706 -1.3433e-05
4:38560849 T C 0.067884 -4.1736e-06
4:38562939 A G 0.053248 5.4155e-06
4:38565742 A G 0.104568 1.0794e-05
4:38568852 A G 0.030299 8.1718e-06
4:38584276 A G 1.813778 2.3029e-05
4:38585915 G A 0.033260 1.8582e-05
4:38588529 G A 0.039924 -3.0905e-06
4:38591860 G A 1.031748 1.4993e-05
4:38604331 G A 0.548323 9.3694e-06
4:38604807 C T 0.754346 -3.8946e-05
4:38609196 T G 0.943716 -2.3690e-05
4:38613090 A G 1.607596 -2.4700e-05
4:38615083 C T 0.232374 4.5768e-06
4:38624629 G A 1.613933 -2.0101e-05
4:38627120 G A 0.057324 2.0818e-05
4:38644825 C T 0.233201 8.0496e-06
4:38660249 A G 1.709574 -1.4416e-05
4:38663660 C T 0.431026 -8.3634e-07
4:38676524 T C 0.132066 -6.0295e-06
4:38689315 A G 0.099669 9.2776e-06
4:38692940 A G 0.143275 -1.7262e-05
4:38711788 A G 0.396718 2.1601e-05
4:38722089 G T 0.316476 1.2812e-05
4:38724573 A C 0.442579 3.4500e-05
4:38725705 C T 0.022724 2.2748e-05
4:38726180 C T 0.089857 -8.5475e-08
4:38730099 T C 0.026682 5.1337e-06
4:38730692 A G 0.096184 3.1423e-06
4:38731055 T C 0.356135 2.6943e-05
4:38734597 T C 0.021789 2.3065e-05
4:38743992 C T 0.126810 -3.5965e-06
4:38744882 A G 0.357519 1.8487e-05
4:38745883 T G 0.160965 1.0217e-05
4:38752847 A G 0.315279 1.5131e-05
4:38758241 T C 0.396844 3.5214e-05
4:38763994 C G 0.111905 1.1997e-06
4:38767677 A G 0.171586 -1.2917e-05
4:38769341 T C 0.029021 -2.3147e-06
4:38774889 C T 0.309775 1.0723e-05
4:38775639 A G 0.052816 1.7316e-05
4:38775794 G A 0.054571 -1.4473e-06
4:38776180 A C 0.357230 1.5087e-06
4:38776491 G T 0.592208 1.8044e-07
4:38776725 A C 0.047332 -1.5805e-05
4:38777059 T C 0.047744 -1.5644e-05
4:38777173 T A 0.273268 -8.2744e-06
4:38782627 A G 0.052422 1.9026e-05
4:38783588 C T 0.043368 -2.8299e-05
4:38783964 A G 0.087443 1.3314e-05
4:38789675 A G 0.315759 1.2364e-05
4:38795321 G A 0.026318 -6.4332e-06
4:38799710 C T 0.403943 1.6155e-05
4:38800214 G C 0.167227 8.8176e-06
4:38800339 A G 0.051688 1.1137e-05
4:38806200 T G 0.316870 1.5126e-05
4:38806462 A G 0.315252 1.6169e-05
4:38811870 C T 0.054343 8.6737e-06
4:38812487 A C 0.025040 -9.3623e-06
4:38820904 G A 0.039499 1.1740e-05
4:38829163 C A 0.549816 -5.3544e-06
4:38829815 G A 0.044820 -9.3954e-07
4:38830012 C G 0.650546 1.3089e-06
4:38830350 G A 1.069122 -6.2773e-06
4:38833595 G A 0.978874 4.3158e-06
4:38839319 C T 0.327892 3.9079e-06
4:38845502 T C 0.039601 7.5866e-06
4:38845609 A T 0.368928 7.5942e-06
4:38845989 C T 0.553906 -6.7382e-06
4:38847917 C T 0.923031 -6.8793e-07
4:38865453 C T 0.162416 9.4610e-06
4:38873332 T C 0.330895 -6.8102e-07
4:38874802 G A 0.599062 -2.6241e-06
4:38880046 C T 0.552934 -8.5731e-06
4:38880313 A C 0.883763 -1.0910e-05
4:38892221 T C 0.089038 2.3739e-05
4:38893843 T G 0.420993 5.0431e-07
4:38907988 T C 0.040217 -3.6436e-06
4:38908038 A G 0.978296 -1.0310e-05
4:38908105 G A 0.038799 2.4051e-07
4:38911205 G A 0.150276 -3.5278e-05
4:38912208 C G 0.731632 -1.0176e-05
4:38916914 G T 0.796269 -2.6427e-05
4:38917830 G A 0.240860 1.1111e-05
4:38918589 A G 0.077319 1.3433e-05
4:38922358 C T 0.264884 6.3454e-06
4:38922567 C T 0.786168 2.0264e-06
4:38924230 C A 0.516083 -1.3101e-05
4:38925137 C T 0.846688 -2.9937e-05
4:38927230 G A 0.996699 -6.3321e-06
4:38928670 G T 0.519840 -1.5400e-05
4:38930921 G A 0.359776 -1.2251e-05
4:38933726 G A 0.581376 2.4507e-05
4:38933859 A G 0.387175 -1.1913e-06
4:38936833 A G 0.850517 6.5737e-06
4:38937055 G A 0.280526 1.7167e-05
4:38940833 G A 0.053115 3.2775e-05
4:38942015 A G 0.381987 -1.3141e-05
4:38945169 G A 0.346802 9.1517e-06
4:38949015 G A 0.041325 2.2582e-05
4:38949104 T C 0.945810 1.9573e-05
4:38952030 A G 1.180803 1.0215e-05
4:38952791 A G 0.042620 8.2157e-06
4:38959992 T C 0.095912 2.9620e-06
4:38960412 C A 0.250900 -1.5937e-05
4:38961449 G T 1.185855 -3.8647e-05
4:38961560 C G 0.254351 1.7959e-05
4:38962145 T C 0.344133 1.2758e-05
4:38964727 T C 0.105146 2.6923e-05
4:38964952 T C 0.022269 -2.5795e-05
4:38968008 G A 0.400098 -2.4955e-06
4:38969427 A G 0.389698 -2.3197e-05
4:38974458 C A 0.437952 -1.1838e-05
4:38979607 G A 0.151921 -2.7231e-05
4:38979669 G A 0.038051 4.0011e-06
4:38979936 A C 1.864225 2.3935e-05
4:38980064 C T 1.439407 1.6958e-04
4:38981442 C G 0.104256 -6.3867e-06
4:38982845 A G 0.021426 -9.3930e-06
4:38982983 A G 0.869233 -6.6407e-06
4:38984825 C T 0.793168 -1.2795e-05
4:38986238 G T 1.301211 -5.4760e-06
4:38987236 G A 0.125389 -2.7485e-06
4:38987825 G A 0.030405 -8.5888e-06
4:38987965 T C 0.105836 1.1620e-05
4:38988082 T C 0.085788 -1.5598e-08
4:38989807 G C 0.170032 -4.2072e-06
4:38993423 G A 0.800179 1.3576e-05
4:38996129 C A 0.964944 6.9434e-06
4:39000305 G A 0.547562 1.9007e-05
4:39005601 T C 1.078570 1.1121e-05
4:39008105 C T 0.156249 -2.5542e-05
4:39008250 A G 0.026325 -2.7721e-06
4:39010245 C T 0.095790 1.0171e-05
4:39012630 C T 0.272860 1.4779e-05
4:39013895 G A 0.877742 -2.8915e-06
4:39015766 C A 0.169797 -5.6934e-06
4:39020919 C T 0.054003 1.4579e-05
4:39027082 C T 0.894728 4.1098e-06
4:39034786 C G 1.330636 1.5225e-06
4:39037943 C T 0.163871 2.1705e-05
4:39043998 T G 0.048332 1.1017e-05
4:39047070 G A 0.065661 -1.3009e-05
4:39055644 G A 1.041389 1.9831e-05
4:39063614 T G 0.867043 1.8212e-05
4:39064240 A C 0.028365 6.8734e-07
4:39077904 A G 1.473677 6.5898e-06
4:39080572 A G 0.362360 1.3186e-05
4:39084173 G C 1.072508 1.8390e-05
4:39119162 A G 1.172912 2.5952e-05
4:39119299 A G 0.038353 1.5224e-05
4:39127809 A C 0.046408 4.4879e-07
4:39136373 T G 0.195565 -8.8396e-06
4:39142417 A G 0.076625 -2.8322e-05
4:39144445 A G 0.036358 -8.0526e-07
4:39152563 A G 0.616704 -1.2848e-05
4:39162774 A C 0.056148 -3.1978e-05
4:39172136 A G 0.028569 3.7489e-06
4:39175950 T G 0.070325 -2.1625e-05
4:39180489 A T 0.113377 6.1947e-06
4:39183447 A G 1.769767 4.3712e-06
4:39186355 T C 1.138781 1.0449e-05
4:39191754 G A 0.630749 -7.5760e-06
4:39207318 G A 0.302720 -1.3054e-05
4:39216240 A G 0.082888 -1.0910e-05
4:39219149 A G 0.059575 -1.0934e-05
4:39241362 T C 0.048124 -9.8478e-06
4:39261004 A G 0.020178 2.8834e-06
4:39261470 A G 0.646378 -5.7660e-06
4:39295656 G A 0.054611 -1.9540e-05
4:39302247 C T 0.048852 -4.1670e-06
4:39308187 A G 1.230314 3.4776e-06
4:39331772 T C 0.130869 -1.6173e-05
4:39349642 G A 0.030714 -1.1672e-05
4:39351868 T C 1.052531 3.9635e-06
4:39355501 A G 0.191974 1.2803e-05
4:39364614 A G 0.033706 -9.8364e-07
4:39377405 A C 0.945355 1.7966e-07
4:39379529 G T 0.047156 -1.2077e-05
4:39391549 G A 0.040563 -2.3676e-05
4:39393635 A G 0.381202 -9.5492e-06
4:39397291 C T 0.034481 -3.1330e-06
4:39400862 C T 0.037021 1.3704e-05
4:39403731 T C 1.106340 8.0704e-06
4:39420994 G A 0.571439 3.1767e-05
4:39425248 G A 0.741274 -2.2867e-05
4:39429213 T G 1.326832 1.5467e-06
4:39429471 T G 0.211551 6.7662e-06
4:39431431 C T 1.805194 4.1221e-06
4:39431631 T C 0.264544 -7.5257e-06
4:39438149 A G 1.437142 6.7799e-06
4:39439744 A G 0.083772 2.0394e-05
4:39448586 T C 0.114180 8.9214e-06
4:39454293 A G 0.654289 -5.0022e-06
4:39457430 C T 1.392020 8.6993e-06
4:39460328 A G 0.132222 1.3219e-05
4:39460413 A C 0.053197 1.6061e-05
4:39463027 G A 0.308017 2.3605e-06
4:39478264 A G 0.132902 1.2175e-05
4:39478832 A G 0.799740 1.2447e-05
4:39479791 G A 0.034539 9.7657e-06
4:39482684 C A 1.525970 2.1725e-05
4:39488013 A G 0.665192 -5.2321e-06
4:39500514 C T 0.996505 -2.2717e-05
4:39510329 T C 0.263857 7.6932e-07
4:39514371 A G 0.305566 -6.4440e-06
4:39519537 T C 0.128027 1.7885e-05
4:39524086 A G 0.176315 9.9102e-06
4:39526467 G T 1.175567 -2.5077e-05
4:39526615 C T 0.047149 -6.2650e-06
4:39528752 A G 1.351212 -1.7249e-05
4:39530111 T C 0.124532 2.2185e-05
4:39538515 C T 0.707591 -9.8083e-06
4:39542641 A G 0.416917 2.7044e-06
4:39544763 T C 0.082415 -6.6493e-06
4:39557329 G A 0.077421 -5.8582e-06
4:39568860 T C 0.037973 -2.2410e-05
4:39568935 A C 0.381491 3.0210e-06
4:39600010 A C 0.711222 6.2824e-06
4:39600260 A G 0.132590 2.4049e-05
4:39608417 A G 0.158537 -1.2923e-05
4:39616548 A G 1.181598 -3.8483e-05
4:39619630 C T 0.175084 -5.2450e-06
4:39620373 A G 0.121149 2.0370e-05
4:39636455 A G 0.045636 4.0366e-06
4:39641932 T G 0.507158 -5.3000e-05
4:39643536 C T 0.684843 -4.8607e-05
4:39655745 A G 0.283226 4.5903e-06
4:39658518 G A 0.559373 -3.7319e-05
4:39698824 A G 1.013698 -3.1837e-05
4:39700694 G C 0.319893 1.4598e-05
4:39701522 C G 0.031258 -5.0770e-06
4:39723388 G A 0.136183 1.6107e-05
4:39729006 A G 0.022218 6.8695e-06
4:39729824 G A 0.150996 1.0691e-06
4:39731409 A G 0.261079 8.7348e-06
4:39732906 A G 0.072389 7.5457e-07
4:39757597 C T 0.050923 -1.9815e-06
4:39771800 G C 0.139403 1.1128e-05
4:39777037 A G 1.504517 -7.1875e-06
4:39784831 A G 0.141110 1.1660e-05
4:39795563 T C 0.051657 -1.4969e-05
4:39800671 T G 0.066045 -3.5664e-05
4:39803490 A G 0.044578 -9.8465e-06
4:39803506 T C 0.702077 3.2764e-05
4:39804161 T C 0.234295 2.1493e-05
4:39804752 T C 0.315796 8.4653e-06
4:39806496 T C 0.049529 1.8604e-07
4:39818009 A G 0.103610 -6.3249e-06
4:39818522 A C 0.506410 -6.1394e-05
4:39830157 T C 1.601265 -1.5506e-05
4:39835826 T C 0.107193 -1.5843e-07
4:39841319 T C 0.149188 -1.2907e-05
4:39844185 C T 0.063634 -1.2263e-06
4:39854458 G A 0.035113 2.2309e-05
4:39878879 C T 0.033774 2.3493e-06
4:39882531 C T 0.042712 -1.6868e-05
4:39921942 G A 0.817957 2.2211e-05
4:39922348 C T 0.572306 1.1932e-06
4:39935318 C T 0.028960 -9.9205e-06
4:39939664 G A 0.211942 3.5643e-05
4:39943056 C T 0.190757 -1.4425e-06
4:39943691 G C 0.067918 -2.1506e-06
4:39978005 G A 0.599739 -4.4239e-05
4:39980667 T C 0.070975 -2.2003e-05
4:39984938 A C 1.655411 -2.8026e-05
4:39995325 T C 0.791468 3.9297e-05
4:39996349 C T 0.064753 8.0242e-06
4:40022653 A G 1.229536 -1.1117e-05
4:40028535 G T 0.105564 6.5111e-06
4:40041821 G A 1.238991 -6.0979e-06
4:40051064 T C 1.771202 -3.4096e-05
4:40051621 T C 0.040471 1.7022e-05
4:40054795 C T 0.058164 -2.8603e-05
4:40057289 T C 1.270592 -2.7952e-06
4:40058876 A G 0.397133 -1.9564e-05
4:40060168 C A 0.141796 1.1233e-05
4:40077508 G T 0.702913 3.7321e-05
4:40103767 T G 0.489224 -2.8472e-05
4:40103817 A G 0.169566 5.9521e-06
4:40106154 G A 1.823386 -5.1803e-05
4:40112612 G A 0.201895 -9.9873e-06
4:40121562 A G 1.513479 -2.5556e-05
4:40122313 T A 0.040815 1.0115e-05
4:40122453 T C 0.022792 -2.7613e-05
4:40123790 G T 0.171171 6.3245e-06
4:40128158 G A 0.579456 2.5969e-05
4:40145997 C T 0.078427 -3.9174e-05
4:40153193 G A 0.173160 5.2829e-06
4:40154465 A G 0.067034 7.0046e-06
4:40161976 T G 0.025427 1.8339e-05
4:40162530 T C 0.051647 2.0527e-06
4:40163140 A G 0.063689 -1.0343e-05
4:40169424 T C 1.453808 -1.7687e-05
4:40179515 C T 0.140453 5.5353e-06
4:40180710 C T 0.397157 -6.3350e-06
4:40181968 T C 0.253878 -1.2209e-05
4:40182994 T C 0.029140 2.7705e-07
4:40188579 G T 0.467017 -2.4687e-05
4:40189325 C T 0.321705 -3.5616e-05
4:40190463 C T 0.388726 1.3039e-05
4:40191652 A G 0.043508 -3.2490e-06
4:40193332 C T 1.732951 -4.1736e-05
4:40195757 C T 0.050277 -2.2268e-05
4:40198369 T C 0.220716 7.1078e-06
4:40199053 T C 1.464497 -3.6945e-06
4:40199157 G T 0.102406 4.1852e-06
4:40199327 A G 0.433654 -2.8651e-05
4:40200086 C G 0.030717 4.9949e-06
4:40200317 T C 0.061880 -1.9639e-06
4:40200519 G A 0.024057 1.3402e-05
4:40200811 A G 0.073358 -3.1276e-05
4:40201594 A C 1.942662 -2.8707e-06
4:40204050 C T 0.026114 4.3941e-06
4:40208009 G A 0.265876 -3.1376e-05
4:40209074 G C 0.144849 1.2794e-06
4:40211970 G A 1.302802 -2.8157e-05
4:40213628 G T 1.114356 -1.4599e-05
4:40220356 A G 0.082850 -1.7131e-05
4:40225912 T G 1.606471 3.0999e-06
4:40232733 T C 0.065559 1.3293e-05
4:40233272 A G 0.064148 1.0620e-06
4:40234174 C T 0.165075 2.4652e-05
4:40235066 T C 0.022065 -5.3867e-06
4:40235147 G A 1.411501 1.5848e-06
4:40237889 A G 0.096943 -1.3105e-05
4:40238507 T C 0.299103 -1.2172e-05
4:40241193 C A 0.087471 -1.8135e-05
4:40244347 C T 0.243760 -3.0862e-05
4:40249029 C G 0.067891 1.0100e-06
4:40249297 G T 1.191971 9.9230e-06
4:40258131 A G 0.069907 -4.3887e-06
4:40259599 T C 0.920016 3.8392e-05
4:40265273 C T 1.346435 2.5987e-05
4:40277218 C T 0.982049 -2.7390e-06
4:40281807 C T 0.145281 -7.0642e-06
4:40282885 C T 0.430469 7.2716e-06
4:40285099 A G 0.160047 -3.2063e-05
4:40286558 T C 0.166163 1.6248e-05
4:40287462 T C 0.047754 -2.4758e-06
4:40290584 A C 0.199757 -2.5420e-05
4:40291480 G C 1.018291 -2.6432e-05
4:40292196 T C 0.130325 -3.0371e-05
4:40302644 G A 0.850921 2.0612e-07
4:40303633 T G 1.457535 -1.8314e-05
4:40305050 A G 0.212414 -1.2179e-05
4:40309165 A G 0.268372 2.7214e-05
4:40309610 T G 0.041678 1.5932e-05
4:40312880 T C 0.064124 -4.1883e-06
4:40314359 A G 0.308881 -1.0304e-06
4:40316357 T C 0.354343 -4.7972e-06
4:40318903 A C 0.660742 1.9526e-05
4:40322521 T C 0.052323 -3.8138e-06
4:40331773 G A 0.448222 3.2743e-06
4:40332388 C T 0.055353 -1.3491e-05
4:40334911 A G 0.498560 1.7551e-05
4:40344588 C T 0.271969 -2.9789e-05
4:40348222 A G 0.119993 8.6000e-06
4:40352489 C G 0.153607 -3.9442e-05
4:40356041 T C 0.272673 -2.7901e-05
4:40356422 G A 1.626859 2.2163e-05
4:40356899 T C 0.102022 9.4684e-06
4:40358915 A G 1.023612 6.7721e-06
4:40363279 T C 0.058725 1.9367e-05
4:40367664 A G 0.063920 -1.1313e-05
4:40371612 T C 1.674647 3.6585e-06
4:40374286 G A 0.298379 -9.8804e-06
4:40377895 T C 0.060843 7.3236e-06
4:40379690 A G 0.964064 6.7517e-06
4:40382922 T C 1.794807 -2.3634e-06
4:40387605 A G 0.793372 6.7562e-06
4:40387910 C T 0.168998 -3.4797e-06
4:40390306 G C 0.784353 -5.6259e-07
4:40391816 G A 0.421677 1.1486e-05
4:40392125 A T 0.452523 1.1862e-05
4:40392496 C T 1.843877 -8.0101e-06
4:40396697 C T 0.363999 1.0363e-06
4:40397253 A C 0.190138 2.5671e-05
4:40398497 G A 0.191400 -1.2906e-05
4:40405738 G A 0.405459 5.8846e-05
4:40407172 T C 0.046017 5.0280e-06
4:40412715 T G 0.036647 -4.9622e-06
4:40414123 T G 0.057746 2.6202e-05
4:40414829 T C 0.118134 -2.3530e-05
4:40418670 T C 1.319906 -6.7218e-06
4:40419876 A C 0.198862 6.5410e-06
4:40420055 T C 0.130873 -9.2137e-06
4:40420437 T C 1.459534 -1.1350e-05
4:40420804 T C 0.136707 -5.7250e-07
4:40427990 C G 0.129074 -5.5212e-06
4:40431265 A C 0.687944 -6.4875e-06
4:40432406 G C 0.373246 4.2510e-06
4:40433155 T C 0.199981 1.1677e-05
4:40435838 C A 0.405310 -2.5905e-05
4:40436547 A G 1.768941 1.6803e-05
4:40437075 C G 0.029578 2.6494e-05
4:40442916 C T 0.799761 1.6549e-05
4:40449122 A G 0.034049 -8.2796e-06
4:40449437 A T 0.052680 3.8519e-07
4:40451394 C T 1.102651 1.9523e-05
4:40453352 A G 0.230681 -4.0812e-05
4:40454581 G A 0.065389 -1.2327e-05
4:40456323 G A 0.216773 -1.2360e-05
4:40457354 A G 0.345633 1.8107e-05
4:40457411 C T 0.044544 2.9737e-06
4:40461712 A G 1.278581 -6.1774e-06
4:40462142 C A 0.136941 -6.0810e-05
4:40464432 T C 0.056070 -7.7793e-06
4:40465921 T C 0.090150 1.7986e-05
4:40469120 G A 0.504367 3.6304e-06
4:40469813 C T 0.084751 2.3638e-05
4:40470480 T G 0.039346 -9.5043e-06
4:40473378 T C 0.025108 2.3561e-06
4:40475237 T C 0.230049 4.2442e-05
4:40475656 T G 0.739761 8.4506e-05
4:40477729 A G 0.362193 -3.0433e-05
4:40483196 C T 0.672305 3.5077e-05
4:40488910 T C 0.101315 3.1715e-05
4:40491786 G A 0.510177 1.3809e-05
4:40494592 G A 0.529828 -8.4146e-06
4:40497648 C T 0.661741 -1.3259e-06
4:40498590 A C 0.027872 -9.4875e-06
4:40501999 T C 0.295781 -1.6899e-05
4:40505221 C T 0.070234 7.6450e-06
4:40508004 A C 1.509202 -3.4530e-06
4:40509307 G A 0.933108 2.3232e-05
4:40509521 G T 0.211041 -3.8328e-05
4:40516914 C T 0.023401 1.6450e-06
4:40519010 G T 0.778427 -2.6838e-05
4:40523578 T C 0.771838 -2.7813e-05
4:40533297 T C 0.521026 -1.4585e-05
4:40539801 A C 0.515865 -4.4826e-05
4:40543915 C T 0.289213 -3.4811e-05
4:40545972 A G 0.047808 4.0462e-05
4:40546500 C T 0.858544 -5.2024e-05
4:40548057 C T 0.277286 -9.5203e-06
4:40549870 T C 0.049784 -4.6036e-06
4:40551046 C T 0.096395 -6.4300e-06
4:40553510 C G 0.070257 1.9567e-06
4:40555727 A G 0.214920 -3.6268e-05
4:40565426 T C 0.332350 -1.4639e-05
4:40576320 A G 0.599793 -7.0714e-05
4:40579110 A G 0.236216 -5.9479e-05
4:40579294 G A 1.585419 1.8383e-05
4:40582733 T C 0.036283 -3.7109e-06
4:40583160 T C 0.164378 -2.0960e-05
4:40585050 G A 1.064648 -8.9112e-06
4:40585067 A G 0.819871 -3.6641e-05
4:40586278 A G 0.235390 3.5338e-05
4:40588866 G A 0.025264 6.0759e-06
4:40592629 T C 0.574852 4.5691e-06
4:40593321 A C 0.061299 8.5265e-06
4:40594204 C T 0.518959 -4.9071e-06
4:40601974 T C 0.059572 2.8231e-05
4:40603821 G A 0.211595 5.3342e-06
4:40607493 T G 0.057107 -1.8412e-05
4:40610732 G A 0.460843 -1.9359e-06
4:40611830 C A 0.044623 -5.1934e-06
4:40613961 A G 1.443323 2.6139e-05
4:40614068 C T 0.057148 -7.7371e-06
4:40615123 A C 0.028423 -7.0809e-06
4:40621115 A G 0.042450 1.5898e-06
4:40621140 T C 0.058093 -6.4306e-06
4:40628251 C T 0.074633 6.5082e-06
4:40631309 G A 1.353350 2.3629e-05
4:40638223 G A 0.059143 9.8739e-06
4:40638367 C T 0.741352 2.5676e-05
4:40647939 T C 0.765701 -1.3633e-05
4:40652510 T G 0.441086 1.1479e-05
4:40656576 C T 0.039819 3.7056e-06
4:40658559 T C 0.426385 7.2576e-05
4:40663277 A T 0.046367 3.8400e-06
4:40668113 C T 1.652151 8.5393e-05
4:40673993 G A 0.189054 1.4085e-06
4:40676634 G A 1.272751 1.4948e-05
4:40677881 A G 0.215783 -2.0078e-05
4:40678494 T C 0.077846 -2.2722e-05
4:40684941 T C 0.040696 -1.2179e-06
4:40688238 T C 0.024622 1.1160e-05
4:40688736 C T 0.994672 2.3316e-06
4:40691337 T G 0.771410 3.3148e-05
4:40694767 A G 0.367453 2.3911e-05
4:40696169 G A 0.079899 3.3777e-06
4:40697883 G A 0.174900 2.9262e-05
4:40699041 T C 0.054268 3.4412e-06
4:40702239 G A 1.005712 -4.3204e-07
4:40704020 A C 0.098333 -6.0714e-06
4:40710273 G T 0.776275 -2.7413e-05
4:40712143 T C 0.050630 -5.4074e-07
4:40718618 A G 0.137761 -5.8455e-05
4:40718856 C T 0.565234 6.1442e-06
4:40721523 C T 0.419072 -4.3496e-05
4:40722751 G A 0.424940 1.2363e-05
4:40731514 T C 1.216062 -1.3808e-05
4:40739421 T C 0.060952 -1.2630e-05
4:40749380 G A 0.272475 1.3274e-05
4:40771393 A G 0.023629 -1.6059e-07
4:40773665 A C 0.677095 -3.4805e-05
4:40778162 G T 1.604291 1.1666e-06
4:40791365 G A 0.049243 -9.6208e-06
4:40792007 A G 1.602870 2.1298e-06
4:40803370 C T 0.313137 1.2523e-05
4:40806556 G A 0.049090 -4.4046e-06
4:40807299 A G 0.171892 -6.8205e-05
4:40810663 G A 0.676483 2.8738e-05
4:40810747 G A 1.771216 -3.7922e-06
4:40810978 A G 0.313011 1.1833e-05
4:40818179 C T 0.048220 -3.4413e-06
4:40820469 T G 1.596621 -1.8403e-06
4:40828084 T C 0.165731 6.1577e-07
4:40829140 A C 0.077972 -1.2425e-05
4:40837655 T C 0.040230 2.5861e-05
4:40838547 T C 0.108628 -1.5702e-05
4:40839528 C A 1.604998 1.5738e-05
4:40842131 G A 0.160118 9.4723e-06
4:40843283 G A 0.082279 9.7728e-06
4:40851049 C T 0.332159 3.2104e-05
4:40856111 T G 0.063617 3.5422e-07
4:40861693 A G 0.154638 4.1136e-06
4:40862338 G A 0.641863 -7.7570e-06
4:40868684 T C 0.365410 -2.4890e-05
4:40871987 C G 1.255320 -2.7698e-05
4:40879618 T C 0.175648 -6.9643e-06
4:40886139 G A 0.536699 -1.1936e-05
4:40892200 A G 0.534782 -3.5619e-05
4:40894503 G A 0.056318 -1.7200e-05
4:40895453 A G 0.032088 8.7117e-06
4:40897838 C G 1.233615 -4.7994e-06
4:40902988 A G 0.551397 -3.0642e-05
4:40907320 C T 0.109658 -3.2874e-06
4:40912837 A G 0.050334 1.8382e-05
4:40913830 T A 0.069914 3.2758e-06
4:40913982 T C 0.243206 1.4498e-05
4:40938623 G T 1.031401 -1.3430e-05
4:40942515 C T 0.149762 -2.1741e-06
4:40944208 T C 0.100346 4.8938e-06
4:40946491 A G 0.039329 7.1651e-06
4:40949832 A G 0.958036 1.0620e-05
4:40954402 T C 0.140719 1.3238e-05
4:40962170 C G 0.165517 6.4291e-06
4:40962376 C T 0.518976 -1.3871e-05
4:40962955 A G 0.056699 -1.0288e-05
4:40964099 A C 0.022150 1.1427e-05
4:40964488 C T 0.442307 3.2277e-05
4:40966349 A G 0.864850 -2.6682e-06
4:40966763 C T 0.505122 -3.0346e-05
4:40967942 G A 0.468264 4.7929e-06
4:40970319 T C 0.408723 2.6476e-06
4:40970431 C T 0.031982 8.9500e-06
4:40972701 T C 0.107516 2.7385e-06
4:40972786 A C 0.044538 6.1832e-06
4:40974552 T C 0.107672 9.5549e-06
4:40980982 C A 0.148562 -3.5557e-05
4:40982470 G A 0.828989 2.5110e-05
4:40990011 C A 0.225187 -1.4400e-05
4:40990334 G A 0.264938 3.8094e-06
4:41000824 T C 0.619006 2.9890e-05
4:41003045 A G 0.034019 4.4382e-05
4:41003571 C T 0.133127 4.0491e-05
4:41014709 A T 0.054248 -1.2074e-05
4:41015823 A G 1.040441 -4.0762e-06
4:41015899 T C 1.525320 -9.4347e-06
4:41016974 C A 0.031275 2.5734e-05
4:41018170 C T 0.034076 4.4863e-05
4:41018824 C T 0.043593 1.1836e-05
4:41032676 T C 0.031302 1.2493e-05
4:41036640 A C 0.061901 -1.7943e-05
4:41048660 A G 0.027855 1.6532e-06
4:41049219 C A 0.443860 3.5317e-05
4:41049821 C T 0.032254 1.0302e-05
4:41054050 A C 0.489819 6.4315e-08
4:41056434 T C 0.130458 -8.8483e-06
4:41056913 A G 0.055519 9.5678e-06
4:41064147 A G 0.417906 -3.6707e-05
4:41068660 A G 0.047451 -5.8348e-07
4:41069589 A G 0.340074 2.7103e-05
4:41071665 A G 0.139165 2.3121e-05
4:41077699 A G 0.092747 7.9943e-05
4:41078320 C T 0.420786 4.5082e-06
4:41090377 A C 0.399806 3.0664e-06
4:41095078 C T 0.021606 1.4092e-05
4:41099070 C T 0.037296 3.6351e-06
4:41109645 A G 0.216093 -6.4167e-06
4:41110618 A G 0.020600 1.5739e-05
4:41118789 G C 0.346473 2.2832e-05
4:41122955 C T 0.375963 -2.0515e-05
4:41127076 G A 0.097228 7.2334e-05
4:41131568 C T 0.470872 -1.2092e-05
4:41146238 T C 0.046550 -2.0026e-05
4:41147283 C A 0.305335 -5.8537e-07
4:41156885 A G 0.077955 -1.0348e-05
4:41157719 T C 0.288094 5.5305e-06
4:41161034 A C 0.120619 2.1018e-06
4:41163873 T C 0.037898 4.1236e-06
4:41169254 G A 0.158755 1.3286e-05
4:41185206 T A 0.583726 1.0505e-05
4:41193113 C A 0.699303 2.2848e-05
4:41195477 T G 0.286146 5.6054e-06
4:41196892 T G 0.068408 9.4437e-06
4:41197209 A G 0.400370 2.9551e-06
4:41203091 A C 0.095899 2.6821e-05
4:41203499 T C 0.042977 -1.3996e-05
4:41205611 C T 0.488792 -9.2121e-06
4:41206492 G A 0.228594 -1.2861e-05
4:41207624 C T 0.280985 3.9349e-05
4:41207639 C T 0.259274 2.6515e-05
4:41210665 G A 0.072171 -1.4055e-05
4:41211532 T C 0.353242 1.2458e-05
4:41215275 G A 0.101165 -9.1296e-06
4:41217131 A G 1.855389 4.3184e-05
4:41217246 T C 0.261790 3.0644e-05
4:41220977 A G 0.233252 -2.3659e-05
4:41221697 G A 0.669435 -7.7005e-06
4:41222165 A G 0.477012 -3.4276e-05
4:41222268 T C 0.760245 1.0072e-05
4:41222843 T C 0.265060 2.7464e-04
4:41225831 C T 1.082483 9.5768e-07
4:41247691 C T 0.023251 -1.5590e-05
4:41259149 C T 0.153869 9.3152e-05
4:41259633 A C 0.350882 -5.6156e-06
4:41261845 T C 0.231892 8.7120e-07
4:41262075 A G 0.040641 3.3640e-06
4:41265093 C T 0.029289 1.4482e-05
4:41272188 G T 0.452115 -9.5729e-06
4:41279471 A G 0.104242 -2.3930e-05
4:41284711 C T 0.348975 -9.1793e-06
4:41286090 T C 1.365236 4.4334e-06
4:41292961 G A 0.160540 6.9175e-06
4:41297430 T C 1.008948 -5.3408e-05
4:41297790 T C 0.028147 -1.2506e-05
4:41300480 A G 0.068925 -8.6463e-06
4:41301440 T C 0.079960 -4.1723e-06
4:41305810 G A 0.441025 -3.1859e-05
4:41308647 G C 0.139468 2.4598e-05
4:41321125 A G 0.021630 -1.2957e-06
4:41323056 T C 0.603628 -1.6566e-05
4:41326784 T G 0.652178 -3.3909e-05
4:41331051 G C 0.026070 5.0441e-06
4:41337421 C G 0.456222 -4.0177e-05
4:41339734 G A 0.167292 5.5119e-06
4:41348998 G A 0.823733 -5.9343e-05
4:41355634 G C 0.736653 -6.7426e-05
4:41360865 C T 0.218663 -1.4705e-05
4:41364925 C G 0.062421 -1.5134e-05
4:41365351 A G 0.074086 -1.5404e-05
4:41368175 A T 0.277062 -3.7312e-05
4:41370486 G A 0.057906 -1.3271e-05
4:41372088 T G 0.067799 -1.0335e-05
4:41377305 G A 0.101617 1.5124e-05
4:41380276 C T 0.582529 -1.7557e-05
4:41388512 C T 0.143204 8.4058e-06
4:41393272 C T 0.562630 -4.3065e-06
4:41395370 G A 0.072001 -1.6418e-05
4:41400873 T C 0.030626 1.4608e-05
4:41410244 C A 1.821523 1.7873e-05
4:41412942 C A 0.360847 1.4509e-06
4:41412994 T C 0.045136 -2.0305e-05
4:41413356 A G 0.096480 -4.0483e-06
4:41416598 T C 1.462189 1.1519e-05
4:41417335 G A 0.055465 1.5096e-05
4:41418190 G A 0.036783 7.7523e-06
4:41426303 T C 0.093329 -5.4139e-06
4:41431063 A G 0.098836 -3.5404e-06
4:41438256 T G 0.083143 5.8917e-05
4:41439990 G T 0.263585 8.3239e-06
4:41457735 A G 0.767371 1.7491e-05
4:41457923 G T 0.279931 -1.4961e-05
4:41469852 A G 0.218765 2.4812e-05
4:41470741 A G 0.701390 2.4204e-05
4:41471170 T C 0.058667 1.7856e-05
4:41472809 T C 0.021953 -3.5202e-06
4:41484189 G A 0.527629 3.3653e-05
4:41485614 T C 0.158204 1.2457e-05
4:41497036 A G 0.481051 -1.8561e-06
4:41510941 A G 0.311427 1.4199e-05
4:41518651 G A 0.804786 1.1036e-05
4:41518682 T C 0.062795 -1.6563e-05
4:41528601 T C 1.894028 1.4223e-05
4:41531944 T C 0.027882 -9.3706e-06
4:41533650 G A 0.032506 -3.5449e-06
4:41534784 G T 0.134970 9.7184e-06
4:41535317 T C 0.050576 1.1584e-05
4:41536245 T C 0.035967 8.9791e-06
4:41541642 G A 0.084730 2.2897e-05
4:41545764 C A 0.067293 2.6735e-05
4:41545856 T C 0.065396 5.9047e-06
4:41546097 T C 0.097996 1.9954e-05
4:41546214 G A 0.129734 2.4099e-05
4:41547137 C T 0.442208 2.5870e-05
4:41549946 A G 0.067048 -4.9088e-07
4:41550894 A G 0.235594 1.5460e-05
4:41555718 C T 0.185307 1.2184e-05
4:41560961 G A 0.115587 -4.8593e-06
4:41562903 A G 0.108400 3.0254e-05
4:41570291 A C 0.176951 4.6885e-07
4:41584912 A G 0.045031 -1.4021e-05
4:41585564 A G 0.104521 6.6062e-06
4:41586613 C T 0.364114 1.1403e-05
4:41594902 A G 0.027012 1.2218e-05
4:41599798 T C 0.066684 -5.3839e-05
4:41607350 T C 1.545950 -6.6302e-06
4:41607468 A G 0.161060 4.5850e-05
4:41612366 A G 0.263374 1.4167e-05
4:41613931 C T 1.628794 -3.1659e-06
4:41616187 T C 1.457487 1.2771e-05
4:41623302 A G 0.169685 -5.4330e-05
4:41626807 T C 0.080467 -9.1737e-06
4:41627189 G A 0.039547 -5.2258e-06
4:41631718 T C 0.122615 -4.9408e-06
4:41633322 A C 0.122822 -5.4402e-06
4:41636344 G A 0.067364 -1.3730e-06
4:41637245 A C 0.362751 9.1372e-06
4:41638728 A G 0.048522 -2.1401e-06
4:41639516 G A 1.073450 7.0064e-06
4:41640351 C T 0.178810 5.6367e-06
4:41640878 T C 0.513186 -1.2223e-06
4:41642969 G T 0.827575 2.6598e-06
4:41645116 A G 0.027824 -5.7346e-06
4:41648474 G T 0.039135 1.3423e-06
4:41650488 G A 0.059997 -9.2460e-06
4:41652442 A G 0.067466 3.4758e-06
4:41658985 G A 0.319859 -9.8300e-06
4:41668853 A C 0.127045 5.2629e-06
4:41672759 T C 0.130982 -1.2834e-06
4:41673604 C T 1.085604 -1.4208e-05
4:41679483 G A 1.133491 -1.9661e-05
4:41682373 G A 0.077941 1.6503e-05
4:41687107 A G 0.051358 -6.2931e-05
4:41687911 G A 0.532990 -6.4036e-06
4:41691709 C T 0.238484 5.9950e-06
4:41700107 C T 0.113377 6.2809e-06
4:41700302 G A 0.025250 -4.4286e-06
4:41711600 C T 0.542445 7.1666e-06
4:41712835 C T 0.032169 -1.7823e-05
4:41718679 T C 0.042137 -2.3124e-06
4:41723157 G A 0.136333 4.1291e-05
4:41727059 C T 0.038547 -1.0216e-05
4:41729460 G A 0.244580 -6.2648e-06
4:41730976 G A 0.359943 2.3220e-05
4:41732847 T C 0.044194 -5.4834e-05
4:41738664 T C 0.077227 6.5793e-07
4:41739295 T C 0.038619 -1.8175e-05
4:41746162 A T 0.158054 -4.1289e-05
4:41762236 A G 0.033441 -7.7406e-06
4:41763403 C T 0.667018 8.2478e-06
4:41775207 A G 0.231450 2.6102e-05
4:41788399 A G 0.034131 -1.4645e-05
4:41788640 G A 0.074099 -1.7798e-06
4:41789560 A C 0.283756 4.7802e-06
4:41791624 G A 0.939769 1.9739e-06
4:41796801 T G 0.100703 1.1492e-05
4:41800752 A G 0.060452 1.3375e-05
4:41800929 T C 0.170093 2.0038e-06
4:41804147 G A 0.024713 -4.0461e-06
4:41805774 A C 0.063733 5.9719e-06
4:41806827 T C 0.303638 -1.5761e-05
4:41807737 G A 0.957492 4.8918e-06
4:41807830 C G 0.028215 1.2899e-05
4:41814293 C T 0.159030 -2.3039e-05
4:41814330 T C 0.020569 -3.8434e-07
4:41818087 T C 0.245301 -5.0032e-07
4:41818194 C T 0.626305 -7.2518e-06
4:41820275 T C 0.047948 -1.3469e-06
4:41823615 G A 0.192280 3.4447e-06
4:41824126 T C 0.444938 -9.2600e-06
4:41828325 C T 0.042392 -7.5962e-06
4:41833716 G A 0.110844 -5.0677e-06
4:41841463 A G 0.101940 2.3970e-05
4:41845708 C T 0.341992 -4.5404e-06
4:41850006 C T 0.079352 -1.7610e-05
4:41857260 G A 0.142497 -1.5131e-05
4:41870368 G A 0.049355 -4.3624e-06
4:41873512 G A 0.115550 1.1257e-05
4:41875943 A G 0.028742 1.8377e-05
4:41882915 C T 0.240782 2.1405e-06
4:41892087 C T 0.129853 -1.1518e-06
4:41930491 A C 0.023115 2.1828e-06
4:41931781 G A 0.200165 2.1309e-05
4:41939617 C T 0.108533 5.1128e-06
4:41940132 A C 0.248816 5.2023e-06
4:41943557 A G 0.077652 2.3879e-05
4:41959924 T C 0.103807 2.5117e-06
4:41981553 A C 0.026304 -8.8558e-07
4:41981814 C A 0.043232 -8.3840e-07
4:41984118 T C 1.570014 -2.6317e-05
4:41985867 A G 0.259634 -3.6293e-05
4:41987758 T C 0.027049 1.3135e-05
4:41992458 A G 0.090007 -2.7450e-06
4:41998435 A G 0.028858 -6.9278e-07
4:42003671 G A 1.527853 -2.9205e-05
4:42005232 A T 0.045751 -7.5317e-06
4:42013932 A G 0.055353 -4.7761e-05
4:42017797 T C 0.023000 -5.6332e-07
4:42020142 G A 1.947605 -7.5543e-06
4:42030113 A G 1.566982 -3.0799e-05
4:42031437 G A 1.483689 -3.1268e-05
4:42031922 T G 0.035844 -7.4975e-06
4:42066311 A G 0.253273 -3.7251e-05
4:42086058 G A 1.596227 -4.2711e-05
4:42087117 G A 0.043722 -8.1634e-06
4:42099002 A G 0.087267 -4.4845e-06
4:42099209 G A 1.967436 -3.6922e-05
4:42112012 T C 0.125375 4.1015e-06
4:42115801 A G 0.024673 1.1405e-06
4:42117559 A G 0.258067 1.2360e-06
4:42120105 G A 0.036293 2.5142e-05
```
