## Supplemental_Data_Files for "Common genetic variation associated with Mendelian disease severity revealed through cryptic phenotype analysis": SupplementalDataFile_8.txt (part 6 of 21)

```
4:42122289 C T 0.049770 -2.8882e-07
4:42125963 A G 0.097901 1.1216e-05
4:42141671 G A 0.379233 3.3180e-05
4:42150774 G A 0.478168 1.9566e-05
4:42151083 T C 0.038517 -7.1319e-07
4:42152351 A C 0.292976 4.9229e-05
4:42161220 T C 0.329331 3.6268e-05
4:42165799 C T 0.072001 3.6642e-07
4:42166827 G A 0.021191 1.7131e-05
4:42181863 A G 0.440665 2.4130e-05
4:42183535 A G 0.065117 5.2563e-06
4:42185832 T G 0.024819 8.2554e-06
4:42189255 C T 0.124090 -1.5370e-05
4:42193265 C T 0.096630 -8.6368e-06
4:42193517 C A 0.074283 4.0811e-06
4:42194357 C T 0.075411 -1.0438e-05
4:42198958 G A 0.020637 -2.4288e-06
4:42199292 C T 0.229889 3.0815e-05
4:42200048 T G 0.445554 7.9355e-05
4:42201795 C T 0.068540 1.0589e-05
4:42204006 G A 0.315521 6.7164e-05
4:42204637 A G 0.092135 4.0906e-05
4:42205264 T G 0.416818 -1.5279e-05
4:42207549 C T 0.717743 -1.4431e-06
4:42211989 G A 0.128425 -9.0888e-07
4:42213011 T C 0.037425 -5.9031e-06
4:42213058 C T 0.087341 1.2697e-05
4:42215348 A G 0.037609 1.6000e-06
4:42218006 C T 0.880163 -5.5975e-08
4:42219146 G A 0.312913 -2.3655e-05
4:42221782 G A 0.105500 1.0123e-05
4:42224011 T C 0.526099 4.4938e-07
4:42226738 T G 0.801325 -1.7532e-06
4:42234799 A G 0.070193 -7.6418e-06
4:42237898 A G 0.382793 -8.5919e-06
4:42239456 T G 0.268555 8.0056e-06
4:42242541 A G 0.074307 -9.7341e-06
4:42244458 C T 1.938120 1.1919e-05
4:42251510 A G 0.025529 -1.1114e-05
4:42254409 A C 0.039492 5.0208e-06
4:42257861 A G 0.049984 -4.7918e-06
4:42260772 A G 0.464589 1.5692e-05
4:42266073 C T 0.647727 -2.1959e-05
4:42266141 A G 0.045527 -1.3915e-05
4:42266804 A G 0.046255 1.9511e-05
4:42270220 T C 0.279741 -4.0938e-06
4:42270469 A G 0.086808 -5.0894e-06
4:42274705 C T 1.311845 9.5268e-07
4:42281042 C T 1.040611 2.9661e-06
4:42281427 C A 0.066001 -1.7108e-06
4:42285861 G A 0.043623 -5.5225e-06
4:42287348 T C 1.097660 2.1879e-06
4:42295915 G A 1.486576 -4.0748e-06
4:42295976 T G 1.955564 1.2452e-06
4:42307718 C T 0.144380 -2.7462e-07
4:42309609 G T 0.248898 -4.8714e-06
4:42322167 C A 0.041950 2.3152e-06
4:42325687 A G 0.022350 -1.2165e-06
4:42326229 G T 1.515433 -1.5155e-05
4:42330823 T C 1.503847 -1.4998e-05
4:42339850 T C 0.120259 -2.7252e-05
4:42342068 C T 0.034022 -5.5326e-06
4:42342123 T C 0.040237 3.1479e-06
4:42344051 T C 1.145135 5.5168e-06
4:42350442 G A 1.388399 -1.1419e-06
4:42352660 G A 0.048216 4.3101e-06
4:42355742 A C 0.065627 -1.4942e-05
4:42355935 G A 0.021810 7.5687e-06
4:42358088 A G 0.313800 3.7630e-05
4:42361620 G T 1.943328 1.0003e-05
4:42368901 T C 0.525643 -1.0869e-06
4:42374010 A G 0.078723 -4.7987e-05
4:42386601 C T 1.650631 7.5039e-06
4:42386838 T G 0.253651 1.7815e-05
4:42389504 G A 0.028830 -1.0588e-05
4:42390871 C A 0.525572 9.7578e-07
4:42391601 T C 0.067112 -7.0179e-06
4:42393630 T C 1.619155 8.0020e-06
4:42398830 T C 0.041930 -1.9925e-05
4:42399163 A C 0.057539 -7.3847e-06
4:42407055 G A 1.418532 2.9123e-06
4:42411281 T C 0.025689 -2.5534e-05
4:42429515 A G 0.078583 -4.2917e-07
4:42430886 A G 0.468479 7.9263e-06
4:42435148 C A 0.032264 -6.4569e-06
4:42435440 C T 0.776145 3.2651e-06
4:42447367 T C 0.037384 -2.0705e-05
4:42453253 T C 0.385094 3.2727e-06
4:42457348 C T 0.042518 4.0845e-05
4:42460994 C T 0.020579 3.3261e-06
4:42476033 C T 1.179755 8.3929e-08
4:42477185 A G 0.087522 -5.4875e-05
4:42489975 C G 0.029459 3.0031e-05
4:42490704 G A 0.385530 2.7740e-06
4:42499224 C T 0.714935 6.3549e-06
4:42501035 C T 0.036721 3.7529e-06
4:42504438 C A 0.801097 -9.2368e-06
4:42511312 A G 0.100407 -3.4090e-05
4:42522504 G T 0.135167 1.8271e-05
4:42523092 T C 0.317924 7.3334e-06
4:42527623 C T 0.067884 -6.8820e-06
4:42556540 T C 0.817814 -2.1779e-05
4:42568287 T C 0.384891 4.2664e-06
4:42575586 A G 0.073069 7.7317e-06
4:42576420 C T 0.365518 8.9384e-06
4:42576472 A G 0.223175 2.7670e-05
4:42590974 C G 0.622062 -1.6369e-05
4:42597657 G A 0.064539 -3.6217e-05
4:42613055 C G 0.023666 4.4389e-06
4:42623407 G A 0.436979 9.1684e-06
4:42639186 G A 0.990984 2.9880e-06
4:42649935 T G 1.211853 7.7383e-07
4:42651843 C T 0.034947 -9.2947e-06
4:42652004 A G 1.398330 6.2971e-06
4:42656786 A C 0.118681 -3.0934e-05
4:42657423 C T 0.549690 -8.6602e-06
4:42660575 G C 1.431216 1.3679e-06
4:42661971 A C 0.252297 4.8074e-06
4:42663182 G T 0.491149 5.7725e-07
4:42663226 C T 0.058684 -4.8148e-05
4:42668269 T C 0.098506 -1.0397e-05
4:42676234 A G 1.669024 1.5679e-05
4:42690604 G A 0.915283 1.2685e-05
4:42716357 G A 0.181041 2.0043e-05
4:42718245 G T 0.066140 -3.8343e-06
4:42718502 C T 0.159132 -1.1581e-05
4:42719235 T C 0.028555 -1.3476e-05
4:42720455 G A 0.029701 1.0565e-05
4:42727607 T C 0.025471 5.0226e-06
4:42728457 A G 0.173360 -1.7548e-05
4:42736454 G A 0.056318 3.6665e-06
4:42751332 C A 0.381535 -1.5663e-06
4:42752008 G A 0.057355 -6.7924e-06
4:42759382 C T 0.051198 -3.5190e-05
4:42759802 T C 0.136302 -3.0529e-06
4:42772104 C T 0.380746 -1.0814e-06
4:42778455 C T 0.141766 2.7692e-05
4:42790839 T G 0.254477 1.4474e-05
4:42792526 A C 0.037561 2.4226e-05
4:42792854 A G 0.072093 -1.2267e-05
4:42798843 C A 0.441634 4.3959e-06
4:42805879 G T 0.185440 -2.2378e-05
4:42810102 A C 1.522903 -7.5213e-06
4:42823257 C T 1.271812 -2.4822e-05
4:42830426 T C 0.970816 6.1703e-06
4:42836941 G A 0.214257 -3.5251e-05
4:42837176 G T 1.809828 4.0109e-05
4:42838771 A G 0.155912 1.0071e-05
4:42843157 A G 0.132790 4.1089e-05
4:42847336 C A 0.979210 -2.4913e-06
4:42856860 T C 0.761798 2.7174e-05
4:42867440 C T 0.049620 6.2896e-07
4:42895423 T C 0.114747 -2.0453e-05
4:42895871 A G 0.790163 -1.1958e-05
4:42896874 T C 0.057290 9.8206e-06
4:42898385 T C 0.065052 3.2515e-05
4:42904007 C T 0.280292 1.9088e-05
4:42907893 C T 0.037007 -7.3158e-06
4:42914565 A C 0.419474 2.6437e-05
4:42919306 T C 0.035341 -4.4091e-06
4:42921359 T C 0.500117 -2.5079e-05
4:42921938 A G 0.060163 -3.8402e-05
4:42937585 C T 0.319247 8.0531e-06
4:42943613 C A 0.369146 1.7148e-05
4:42958787 A C 0.047302 4.5522e-06
4:42964453 A G 0.538828 2.4263e-05
4:42974352 C T 0.027736 1.4756e-05
4:42988491 A C 0.680542 -1.4674e-05
4:42995273 T C 0.049107 1.7284e-05
4:43000263 G A 0.044408 2.0204e-06
4:43001353 T C 0.064569 3.2337e-06
4:43002727 G T 0.075874 -2.4389e-05
4:43009354 G A 0.049063 1.3647e-05
4:43011209 G A 0.524640 -7.5655e-05
4:43019691 A G 0.040233 -1.4039e-05
4:43020165 G A 0.110477 -2.2896e-05
4:43043513 T C 0.934006 -4.9771e-05
4:43065682 T C 0.577504 3.6525e-05
4:43074859 T C 0.048580 -1.0286e-05
4:43086873 T C 1.920121 -6.1367e-06
4:43092845 T C 1.511075 -1.0886e-05
4:43106517 C T 1.562555 -7.9044e-06
4:43109955 G T 0.138019 -3.3460e-05
4:43124409 C T 0.751599 1.0096e-05
4:43135076 G A 0.171167 5.8048e-06
4:43147613 A G 0.287843 1.5749e-06
4:43149351 G T 1.735174 -1.7574e-05
4:43165404 A G 0.024611 1.1931e-05
4:43166477 C A 0.642090 5.5594e-06
4:43173290 G A 0.127215 2.2369e-05
4:43196539 C T 1.493607 1.6982e-05
4:43222331 A G 0.033730 6.1177e-06
4:43225971 G T 0.089606 1.3193e-05
4:43232359 G A 0.955802 1.4843e-05
4:43237359 G A 0.103185 1.2492e-06
4:43243521 G A 0.559475 -7.6986e-06
4:43246530 T C 0.031843 1.4325e-05
4:43254767 A G 0.025981 1.0123e-05
4:43258932 A G 1.370730 6.4915e-06
4:43272055 C T 0.049767 -1.2455e-05
4:43280771 C T 0.063845 1.1137e-05
4:43284781 A G 0.079243 -1.9034e-05
4:43295002 T C 0.123451 -2.6375e-05
4:43302530 T A 0.776247 2.5974e-05
4:43308965 C T 0.071566 1.0506e-05
4:43319436 A G 0.059327 3.2600e-06
4:43329681 C T 0.476400 -2.1262e-05
4:43342783 T G 0.030292 7.2640e-06
4:43352561 T G 0.041386 2.2432e-05
4:43364962 C T 1.967318 -9.9972e-06
4:43366872 A G 0.057093 -7.2209e-07
4:43372097 G A 0.296002 4.9046e-06
4:43382474 T C 0.091533 -1.1188e-05
4:43385180 C T 0.227635 -2.8299e-05
4:43389907 G A 0.155899 1.4788e-05
4:43390340 G A 0.089065 -3.0793e-06
4:43390391 A G 0.060194 1.1834e-05
4:43393207 C T 1.651566 1.2298e-05
4:43416625 G A 0.068411 8.7618e-06
4:43444471 C T 0.175305 8.4052e-06
4:43445254 G A 0.115322 1.2591e-05
4:43458359 T C 0.052575 1.0391e-05
4:43458362 T C 0.137999 -4.4743e-06
4:43471436 A G 0.041192 6.0222e-06
4:43489631 A G 0.122897 -5.3743e-06
4:43491695 T C 0.028504 1.3794e-05
4:43495550 G T 0.072600 1.2472e-05
4:43496308 C T 0.023309 -1.7019e-05
4:43501130 A T 0.056743 -6.6495e-06
4:43506538 C T 0.023795 -1.0308e-06
4:43510295 G A 0.066028 -4.0231e-05
4:43514179 C A 0.064845 1.7984e-05
4:43520683 G T 0.090554 1.3154e-05
4:43523829 T C 0.168669 7.6137e-08
4:43535415 G A 1.832018 1.7406e-05
4:43537600 G T 0.164721 -1.7868e-05
4:43543515 G A 1.820540 2.0467e-05
4:43548148 G A 0.032431 -2.6043e-05
4:43560111 T G 1.837104 2.0791e-05
4:43560388 A G 0.063369 -4.6638e-06
4:43567853 G A 0.042049 7.5219e-06
4:43589876 T C 0.042831 2.0308e-05
4:43596834 C T 0.023384 -1.9531e-05
4:43604121 T C 0.056495 -3.0333e-06
4:43609195 T C 0.026236 1.4364e-05
4:43611787 G T 0.597937 7.9753e-06
4:43617490 G A 1.817426 1.8726e-05
4:43626609 C T 0.071519 -3.7002e-06
4:43635461 A G 0.059714 7.6790e-06
4:43642674 T C 0.132508 -5.3272e-06
4:43646052 G T 0.175713 -1.4623e-05
4:43646355 T C 0.101451 1.8734e-05
4:43654480 T C 0.034559 7.0827e-06
4:43656196 G A 1.781718 9.6225e-06
4:43656260 G A 1.744044 5.8095e-06
4:43678731 C A 0.053418 1.0224e-06
4:43686113 A G 0.038469 2.7118e-05
4:43704510 A G 0.030360 8.8684e-06
4:43714847 C T 0.052704 -1.4179e-06
4:43716533 A G 0.073195 2.6304e-05
4:43730186 T A 0.027817 1.0377e-05
4:43731253 G A 0.127147 4.6689e-05
4:43742391 G A 1.185692 3.4613e-06
4:43756014 T C 0.143364 1.3072e-05
4:43756450 A G 1.854093 2.4315e-05
4:43756789 T C 0.037469 4.3277e-07
4:43769656 C T 0.080640 -1.7463e-07
4:43769781 T C 0.128391 -1.6012e-05
4:43771273 C A 0.039027 -2.6440e-05
4:43775511 G A 0.230001 -7.7377e-06
4:43778467 C T 0.027185 1.4175e-06
4:43781839 C T 1.056787 2.8046e-05
4:43785765 A C 0.047162 -1.5097e-05
4:43785961 T C 0.068190 2.0609e-05
4:43787479 T C 0.205247 3.0938e-05
4:43802471 G A 0.031384 5.7645e-06
4:43810538 T C 0.582951 3.4115e-06
4:43823868 T C 0.524273 -1.2347e-05
4:43823958 A C 0.064641 1.1401e-05
4:43826792 A G 0.031703 -2.1556e-08
4:43832158 G T 0.248483 1.5193e-05
4:43838724 T C 0.058205 8.3330e-06
4:43839384 T C 0.041491 -1.5147e-05
4:43852206 G A 1.587404 3.9080e-06
4:43855149 A G 0.125708 -3.7877e-05
4:43862244 T C 0.118198 2.6269e-05
4:43868117 G A 0.024207 4.5556e-05
4:43876490 A G 0.452180 1.4652e-05
4:43878456 T G 0.124321 -7.8790e-07
4:43885430 G A 0.073110 3.0996e-05
4:43886795 A G 0.100410 4.6075e-06
4:43893389 A C 0.099458 1.3651e-05
4:43901148 G A 0.181160 -3.0122e-05
4:43905805 T C 0.053897 2.2238e-06
4:43906394 C T 0.078862 -1.4824e-05
4:43915841 C A 0.260216 -3.4637e-06
4:43924802 T G 0.163049 -1.1615e-05
4:43934001 T C 1.331540 -7.9979e-07
4:43947606 T C 0.400152 1.5191e-05
4:43951981 G A 1.111035 -3.7328e-05
4:43957808 T C 0.068544 9.1568e-06
4:43964533 A G 0.112228 -1.3575e-05
4:43964589 A G 1.649200 8.0911e-05
4:43964767 T G 0.042090 -2.4044e-06
4:43971237 A G 0.398480 -2.6136e-06
4:43977881 C A 0.048617 2.0097e-05
4:43979608 T G 0.347037 1.9676e-05
4:43980417 A C 0.130774 8.9673e-06
4:43981339 A G 0.078393 2.7177e-05
4:43981875 A G 0.235591 -1.4192e-05
4:43982856 T A 0.133171 -3.8925e-06
4:44002938 T C 0.025424 3.3404e-05
4:44004568 G A 0.066076 -2.7369e-05
4:44004735 T C 0.045330 -1.9031e-05
4:44004872 T C 0.105867 1.5852e-06
4:44006322 A C 0.365342 -9.3381e-06
4:44010465 G T 0.050338 -1.4377e-05
4:44019912 C T 0.074324 1.6133e-05
4:44035289 T C 0.043627 2.5078e-05
4:44035794 T G 0.363492 5.3977e-06
4:44037652 A C 0.225252 2.6819e-06
4:44045793 T G 0.126926 1.7554e-05
4:44056011 C A 0.099067 -2.3825e-05
4:44059971 C T 0.066490 -1.1815e-05
4:44065589 T C 0.030714 -6.0254e-06
4:44067549 C T 0.633350 4.8378e-05
4:44093676 T C 0.105000 1.0712e-05
4:44094408 C A 0.061455 2.3908e-05
4:44129577 A G 0.182849 -5.3215e-06
4:44130336 A G 0.121649 -7.6536e-06
4:44133945 A G 0.084781 -2.2128e-05
4:44139629 C T 0.060578 -1.6327e-05
4:44139728 G A 0.205251 7.2511e-07
4:44146447 G C 0.113217 7.3512e-06
4:44152042 A G 0.183485 2.9570e-05
4:44152766 T C 0.331812 2.0349e-06
4:44153215 T C 0.039112 1.5877e-05
4:44156938 C T 0.098948 2.6520e-05
4:44162832 C G 0.032750 -2.2132e-05
4:44168029 C T 0.022401 2.2457e-08
4:44173592 C T 0.031867 -3.3084e-06
4:44186433 A G 0.247735 -3.7255e-05
4:44189102 A G 0.037293 1.2044e-05
4:44189884 A G 0.067014 3.8267e-05
4:44208742 C G 0.095025 4.6406e-05
4:44211484 C T 0.029038 7.5169e-06
4:44212165 G A 0.413752 6.8904e-06
4:44221870 C T 0.058919 -9.5553e-06
4:44224500 G T 0.473575 5.0895e-06
4:44244147 A T 0.926747 -2.9480e-06
4:44258348 A G 0.321423 3.1788e-06
4:44261451 T G 0.053228 3.1991e-05
4:44264963 G A 0.079998 -2.4732e-05
4:44280953 T C 0.062941 5.8476e-06
4:44282704 G C 0.051484 5.1163e-06
4:44282876 A G 1.744160 -1.1863e-05
4:44283216 T C 0.087318 -1.5424e-05
4:44289729 A C 0.628076 -3.7905e-05
4:44290591 T C 0.210867 6.6035e-05
4:44293646 C T 0.101930 9.7372e-06
4:44296686 C T 0.023625 -1.1803e-06
4:44297909 A C 0.165214 -1.2678e-05
4:44312247 C T 0.086203 -7.7506e-06
4:44344941 A G 0.308806 -4.3672e-05
4:44351013 G A 1.217466 1.9925e-06
4:44351229 C T 0.182499 -3.0159e-05
4:44354906 C T 1.698473 -6.5717e-06
4:44358412 G A 0.323133 -9.6240e-06
4:44367358 A G 0.087372 8.5268e-06
4:44379464 C G 0.036286 -2.8106e-05
4:44379852 T C 0.024768 1.3040e-06
4:44384123 T C 1.697426 -1.0832e-05
4:44397375 T G 0.602051 -8.1173e-06
4:44398736 G T 0.199359 4.4658e-06
4:44400190 G T 0.156565 -2.2758e-05
4:44401580 A G 0.371866 3.6360e-06
4:44401741 G A 0.056461 -6.9934e-06
4:44419747 C T 0.034498 1.3033e-05
4:44423265 A G 0.038768 -6.9012e-06
4:44423722 C T 0.179290 1.6320e-05
4:44426527 G A 0.162287 -1.0937e-05
4:44433492 T C 1.749042 -1.7774e-05
4:44447362 T G 1.168618 -6.9444e-06
4:44451546 T C 0.434895 7.9616e-06
4:44454734 A G 0.289777 2.1910e-07
4:44454971 T G 0.040573 5.6273e-06
4:44457045 A C 0.038687 -1.2094e-06
4:44459111 A C 0.032574 1.7050e-05
4:44463404 C T 1.967076 1.6064e-05
4:44484047 A G 0.063764 1.9418e-05
4:44486112 A G 0.043106 -2.4182e-05
4:44489313 A G 0.073113 -9.5580e-06
4:44492235 T C 0.139213 -1.4700e-05
4:44492585 C A 1.561419 -1.0447e-05
4:44497120 G A 0.050552 -2.2384e-07
4:44509953 T C 0.053921 -8.4138e-07
4:44514468 T C 0.690966 9.7965e-06
4:44521993 A C 0.644470 -2.7029e-06
4:44524335 T C 0.281516 1.4842e-06
4:44536354 G A 1.123298 -7.9274e-06
4:44542952 C T 0.842816 -1.3393e-05
4:44546645 A G 0.058327 -1.4980e-05
4:44547601 A C 0.191869 -1.4704e-05
4:44574910 T C 0.648676 -2.4006e-06
4:44575509 A T 0.051055 2.2921e-06
4:44580804 A G 1.099883 -1.3339e-05
4:44585582 A G 0.031666 -1.0787e-05
4:44601764 G T 0.565652 -1.0525e-05
4:44601897 A G 1.631418 -1.5598e-05
4:44603068 C A 1.669367 -1.8549e-05
4:44622116 G A 0.022867 -1.8657e-06
4:44637336 A G 0.138614 -3.3401e-06
4:44646143 T C 1.243393 -8.3663e-07
4:44652030 T C 0.140229 4.0243e-06
4:44654002 A G 0.163212 4.2682e-06
4:44667673 C T 0.108764 -8.8707e-06
4:44678843 G A 0.125419 1.1758e-06
4:44686620 G A 0.101916 1.4756e-05
4:44687401 G A 1.548354 -9.8106e-07
4:44700454 A G 0.048757 4.9987e-06
4:44702720 C T 0.453193 9.4847e-07
4:44705595 A G 1.280411 -3.0538e-06
4:44727207 C T 0.040958 1.3086e-05
4:44728530 G A 0.084016 1.6205e-05
4:44756984 T C 1.226285 5.0028e-06
4:44766959 A C 0.107652 -1.0649e-05
4:44773255 C T 0.051851 1.6858e-06
4:44780461 T C 0.081953 4.1859e-06
4:44781164 C T 0.052116 4.6742e-06
4:44781238 T G 0.029976 -6.9946e-06
4:44794074 G A 0.035008 1.5069e-05
4:44803690 T G 0.034461 -2.6443e-06
4:44804651 A G 0.162814 2.1739e-05
4:44818200 G A 0.091047 -1.3024e-05
4:44824962 T C 0.065606 -1.0775e-05
4:44829732 T C 0.125589 -2.8997e-06
4:44833934 A G 0.056009 1.9447e-05
4:44840696 T C 0.095579 -5.4071e-06
4:44850754 T C 0.048675 1.3190e-06
4:44851351 G A 0.035093 3.7790e-06
4:44859638 A C 0.924874 1.7316e-05
4:44864639 C T 1.532436 -1.5582e-05
4:44871784 G A 0.864228 3.3861e-05
4:44887676 A G 0.063594 4.3175e-06
4:44888330 G T 1.903537 -2.1837e-06
4:44897277 C T 0.946456 -2.4400e-05
4:44897911 C A 0.537675 1.9351e-05
4:44904159 T C 0.079855 -5.7170e-06
4:44909419 C T 1.701091 -1.2940e-05
4:44909490 A G 0.036120 -1.2941e-05
4:44909547 G A 0.190519 2.2035e-05
4:44920888 G A 0.022296 8.2603e-06
4:44921565 A G 0.406806 7.0024e-06
4:44936965 T G 0.240418 7.4883e-06
4:44941839 C T 0.064182 7.8739e-06
4:44946092 C A 0.212118 1.1263e-05
4:44946411 A G 0.061132 -9.6134e-06
4:44955488 G A 0.594513 8.6952e-06
4:44965841 C A 0.110746 6.1023e-06
4:44968118 C G 1.618907 4.6952e-06
4:44969268 G T 0.053823 -7.0303e-06
4:44984763 T C 0.052092 -3.6890e-06
4:44993547 A G 0.045071 -1.3517e-05
4:44994575 A C 0.039377 1.9263e-05
4:44995914 G T 1.016017 -1.7533e-05
4:44996999 G A 0.109607 -3.2592e-06
4:44997713 A G 0.087379 1.2998e-05
4:45001697 C T 0.067622 -1.3255e-05
4:45009414 G T 1.634308 3.3062e-06
4:45010646 A G 0.194534 2.8403e-05
4:45013657 C T 0.039135 2.3236e-05
4:45018583 G A 0.380913 1.6785e-07
4:45021323 G C 1.692802 -4.3343e-06
4:45030609 G A 0.546528 7.7140e-06
4:45033238 C G 0.495786 -1.5350e-05
4:45036829 C T 0.390000 -1.1255e-05
4:45040966 T C 0.139182 7.1768e-06
4:45041616 G T 0.530566 6.9614e-06
4:45050030 G A 0.161872 2.9158e-06
4:45056440 A G 0.042736 -2.5325e-06
4:45077284 G T 0.125538 2.6894e-06
4:45079676 A G 0.496615 1.3982e-05
4:45084543 T G 1.621246 2.7282e-06
4:45086083 T C 0.029606 -1.2488e-05
4:45091119 A G 0.049998 -6.4447e-06
4:45093562 G T 1.885287 1.1638e-05
4:45113729 T C 0.036956 -1.7805e-05
4:45114679 G A 0.072620 1.7690e-05
4:45117625 A G 0.233384 5.2371e-06
4:45117658 T C 0.299531 -1.3914e-05
4:45127549 C A 0.028511 -1.3319e-05
4:45131089 A G 0.561498 1.0052e-05
4:45133153 G C 0.023755 -1.6216e-05
4:45135077 A G 0.035103 -1.1618e-06
4:45136996 A G 0.070159 2.5913e-05
4:45160908 C T 0.637630 7.9233e-06
4:45163333 C G 0.943070 7.2648e-06
4:45163910 C T 0.051198 -8.1545e-06
4:45167223 C A 0.034355 9.6835e-07
4:45174021 G A 0.177522 -8.1163e-06
4:45182527 G A 0.867594 3.2187e-05
4:45188855 A G 0.230763 -4.0871e-05
4:45190715 G A 0.030673 5.2053e-06
4:45191317 G A 0.193270 -5.5078e-06
4:45192515 G A 0.074514 -2.0703e-06
4:45201371 G A 0.088480 -9.8092e-06
4:45201739 A C 0.041811 1.8548e-05
4:45202638 T G 0.227720 1.4504e-05
4:45202674 C T 0.990627 -2.0548e-06
4:45206317 A G 0.027389 3.3579e-06
4:45218866 T C 0.223270 -3.1590e-06
4:45228329 C T 0.073103 6.8407e-06
4:45228806 T C 0.025019 -8.4304e-06
4:45228977 G A 0.039832 -1.2982e-05
4:45229928 A G 0.053098 1.6409e-06
4:45238010 A C 0.623980 7.6736e-07
4:45251018 T C 0.087260 6.2022e-06
4:45252528 T C 0.124804 -4.9088e-06
4:45312846 G C 0.034484 -9.8262e-06
4:45314910 C T 0.072505 1.5498e-05
4:45330202 C T 1.412589 -7.9283e-07
4:45330751 G A 0.653561 1.4482e-06
4:45364914 C G 0.195881 -5.4505e-06
4:45369362 C T 0.033733 4.2019e-06
4:45374305 A G 1.162127 2.6539e-05
4:45383006 G A 0.082558 -1.0033e-05
4:45394346 T G 1.895564 9.2750e-06
4:45395992 T C 0.030619 1.6296e-05
4:45396836 A G 0.076289 1.7625e-05
4:45405182 T G 0.070455 1.1536e-06
4:45415262 T C 0.102913 -7.4856e-06
4:45418703 G A 0.024486 4.5450e-06
4:45418917 A C 0.089517 -3.4432e-06
4:45420749 C T 0.368391 1.1577e-05
4:45435370 G T 0.181792 -2.0285e-06
4:45435416 A G 0.036144 6.2088e-06
4:45441647 G A 0.173439 -2.3673e-05
4:45448030 T C 0.315684 -6.1960e-06
4:45460801 G T 0.085631 -9.6727e-06
4:45467424 A G 0.031822 -1.7598e-06
4:45469413 A G 0.030789 1.6612e-05
4:45473449 A G 0.028722 -3.4756e-06
4:45480014 C T 0.332275 1.4203e-05
4:45487762 G A 0.439005 -1.9698e-05
4:45501683 A G 0.157024 2.7484e-05
4:45503143 G A 0.029164 -9.3578e-07
4:45506377 G C 0.155491 -3.0033e-05
4:45525414 C T 0.032931 -8.7189e-06
4:45532030 C T 0.084265 -1.6535e-05
4:45542918 A G 0.066055 -9.5146e-06
4:45555016 T C 0.028504 8.9488e-06
4:45568650 G T 0.056984 -8.2607e-06
4:45573630 C T 0.033318 6.0043e-06
4:45578689 C T 0.023153 -7.9943e-06
4:45581037 G T 0.030075 9.5962e-06
4:45584987 C T 0.023887 1.7447e-06
4:45593177 C T 1.813272 1.0058e-05
4:45594295 T C 0.093312 3.5799e-05
4:45600555 C T 0.057297 -1.2500e-05
4:45613898 A G 0.087154 4.1509e-06
4:45625799 C T 0.476315 1.4311e-05
4:45629461 A G 0.175852 2.6902e-05
4:45635070 C A 0.063488 6.0398e-06
4:45636860 T C 0.599011 -1.8545e-05
4:45641187 T C 0.033410 -1.6440e-05
4:45643887 T C 0.922824 1.4856e-05
4:45661941 C A 1.819687 1.2288e-05
4:45666894 T C 0.029816 -2.3960e-05
4:45667062 A G 0.059905 3.0343e-05
4:45671692 G A 0.104534 -2.4840e-05
4:45677330 G A 0.030612 -7.1205e-06
4:45690489 A G 0.155698 1.6497e-05
4:45690559 T C 1.824447 1.2338e-05
4:45691716 C T 0.045245 -1.0665e-05
4:45715521 T C 0.027729 -1.2593e-05
4:45717961 T C 0.103562 -7.8821e-06
4:45718152 G A 0.199709 -2.3144e-06
4:45719919 A G 0.029558 1.0190e-06
4:45720230 A G 0.920461 2.9443e-06
4:45720600 G T 0.149837 1.4927e-05
4:45732447 C T 0.226530 1.3959e-05
4:45754137 A G 0.024611 1.8432e-05
4:45757007 T C 0.195571 -2.0573e-05
4:45762835 C G 0.034066 -9.5957e-06
4:45769261 T C 0.105486 -3.1557e-05
4:45781278 G A 0.049654 2.5594e-06
4:45785911 G A 0.078896 1.4223e-05
4:45785969 C T 0.029769 2.2970e-05
4:45813944 A G 0.027229 5.6975e-06
4:45817505 T C 0.040760 -7.1301e-07
4:45818849 C T 0.132834 -4.7444e-06
4:45819924 T C 0.062846 2.1808e-05
4:45823985 T G 0.041542 -1.5335e-05
4:45828593 G A 0.993904 -8.0005e-06
4:45829299 T A 0.034933 -1.4055e-05
4:45839725 G A 0.130036 -1.3033e-05
4:45849447 A G 0.488534 -2.8355e-05
4:45865751 G A 0.029888 -1.7188e-05
4:45875599 C T 0.512622 2.2343e-05
4:45876068 C A 0.668816 -1.4574e-05
4:45877104 T C 1.951957 -4.4952e-06
4:45885208 T C 0.484682 -3.8016e-05
4:45891518 T C 0.101515 6.4518e-06
4:45909276 T C 0.052874 -6.3585e-06
4:45914327 A G 0.044283 -9.4202e-06
4:45922690 G A 0.291246 -1.8551e-05
4:45932924 G A 0.041128 -6.2926e-06
4:45934447 G A 0.030513 3.0031e-05
4:45937297 C T 0.060833 2.2385e-05
4:45946141 T C 0.974396 -2.6927e-05
4:45947461 G A 0.057583 -2.7912e-05
4:45960976 G A 0.205261 -9.3130e-06
4:45969228 G A 0.031710 -1.3708e-05
4:45970577 A G 0.064002 4.8315e-06
4:45972195 T C 0.088120 1.2340e-05
4:45977106 C A 0.020535 8.1551e-06
4:45998133 A G 0.053136 -4.4607e-06
4:46019705 T G 0.024200 -6.4163e-06
4:46024039 C T 0.050236 1.3835e-05
4:46029914 T A 0.110644 2.5444e-05
4:46033020 A G 0.048808 4.3271e-07
4:46051299 A G 0.960888 -3.8904e-05
4:46071039 A C 0.111011 -2.8183e-05
4:46071664 G T 0.069853 -4.8607e-06
4:46072512 G T 0.071049 2.4336e-06
4:46074679 C T 1.941040 -2.4655e-06
4:46076781 A G 1.156412 -2.2790e-05
4:46083155 T C 0.244189 1.4350e-05
4:46083427 C T 0.163389 1.6547e-05
4:46084033 T C 0.042090 -2.2128e-06
4:46091709 A G 0.043746 -2.6862e-06
4:46100182 A G 0.038812 1.6791e-05
4:46101814 C T 0.043242 -1.2461e-05
4:46107726 A C 0.042433 -3.9389e-06
4:46115159 A G 1.075017 -6.7229e-06
4:46122512 T C 0.020266 -2.2067e-06
4:46122549 G T 0.044721 1.2752e-06
4:46125248 G A 0.078070 1.3133e-05
4:46126157 T C 0.073858 2.6242e-06
4:46133723 C A 0.145788 -1.8237e-05
4:46135257 G T 0.025692 -1.9811e-05
4:46135990 A G 0.042787 7.7052e-07
4:46160638 A C 1.015949 -1.0722e-05
4:46164086 A G 0.069248 -1.9197e-05
4:46169651 C G 0.044028 -1.5277e-06
4:46177227 A C 0.121278 -4.9932e-06
4:46199808 C T 0.047638 -9.8387e-06
4:46211375 C T 1.138094 -3.7273e-06
4:46218377 C T 0.109032 3.1967e-05
4:46225754 C T 0.154236 5.8570e-06
4:46227997 T C 0.069911 1.0672e-05
4:46230661 T C 0.078152 1.5393e-05
4:46236160 A G 0.029099 -9.7426e-06
4:46238737 T G 0.510987 -6.9970e-06
4:46246541 T C 0.044558 -8.3750e-06
4:46255176 G T 1.117804 -1.9721e-06
4:46256712 C T 0.520836 9.6736e-06
4:46263250 T G 0.067779 8.1579e-06
4:46266250 A G 0.047360 -4.4297e-06
4:46272806 A G 0.225435 1.5238e-06
4:46278730 C T 0.032903 -9.5080e-06
4:46284923 C T 1.108454 5.5691e-07
4:46294237 A G 0.022452 -2.2796e-07
4:46329178 T C 0.240303 3.8680e-06
4:46334702 G A 0.938637 -1.1268e-05
4:46341106 C T 0.123165 -1.8897e-05
4:46343994 A G 0.039588 1.7057e-05
4:46345219 T C 0.228638 2.6969e-05
4:46347931 C A 0.118249 -2.5040e-05
4:46361288 T G 0.129792 -9.9999e-06
4:46374368 C T 0.051514 2.5100e-05
4:46381221 A G 0.529339 1.5417e-06
4:46385578 G T 0.650787 1.1487e-05
4:46390865 G C 0.583957 1.0466e-05
4:46391821 G A 0.251498 -1.3062e-05
4:46400221 C T 0.150673 -3.3413e-06
4:46402152 A G 1.173959 -2.1735e-05
4:46413153 A G 0.021317 -1.8015e-06
4:46418836 T C 0.127004 -1.5661e-05
4:46448905 G A 0.345558 -1.9847e-05
4:46451551 T C 0.046805 -1.7212e-05
4:46454421 C T 0.049682 1.7262e-05
4:46455805 G A 0.047336 -5.5067e-06
4:46463645 C A 0.021534 9.8301e-06
4:46469997 C T 0.298732 -1.1407e-05
4:46486962 C T 0.036650 -1.2097e-05
4:46487038 T G 0.022952 2.0607e-05
4:46497463 T C 0.074833 4.7963e-06
4:46503790 C T 0.287254 -1.5735e-05
4:46506042 A G 1.907895 -2.8042e-05
4:46530327 C T 0.122275 -1.6319e-05
4:46540095 G A 0.077608 1.5380e-05
4:46556265 A G 0.306803 -5.7051e-06
4:46557441 C T 0.089429 -7.3326e-06
4:46563662 C G 0.081297 -3.7283e-05
4:46587599 T C 0.044912 -4.3701e-06
4:46619725 T A 0.135452 -1.6199e-05
4:46622979 G T 0.468329 -3.2636e-06
4:46627357 G A 1.464814 -1.9380e-05
4:46678256 A G 0.282671 -4.2557e-05
4:46679273 G C 0.359735 -4.4106e-07
4:46688483 A G 0.068972 -1.7748e-05
4:46698266 T G 1.859611 -3.0893e-05
4:46705762 G T 0.040964 1.2745e-05
4:46733020 T C 0.536461 1.4772e-05
4:46743805 C T 0.128972 -1.2230e-05
4:46747094 C T 0.607596 -5.0085e-05
4:46750977 C A 0.612189 -5.7539e-05
4:46751847 T C 0.038717 -1.0155e-05
4:46758362 C A 0.623347 -1.2198e-05
4:46759107 A G 0.077734 -2.8906e-05
4:46777244 G A 0.294224 -3.8830e-06
4:46789898 C T 0.716377 -3.7192e-05
4:46796462 T C 0.052731 -1.0011e-05
4:46828110 T C 0.211666 -1.0398e-05
4:46834879 C T 0.118229 -5.0707e-07
4:46852892 A G 0.035314 -6.1160e-06
4:46863064 G A 0.699656 -3.8930e-05
4:46863100 A G 0.102127 -1.2095e-05
4:46880437 G A 0.031353 -1.6316e-05
4:46894527 T C 0.053476 1.3337e-05
4:46894700 A C 0.177059 -1.3954e-05
4:46902967 C A 0.109138 -1.0047e-05
4:46906158 C A 0.146053 -1.4527e-05
4:46909032 C G 0.077040 1.9930e-06
4:46911379 A G 0.588523 -6.3293e-06
4:46914850 T G 0.092910 1.1559e-05
4:46918532 A C 0.068326 -1.8793e-05
4:46919327 T G 0.068160 -1.3832e-05
4:46924725 T C 0.023659 2.3702e-05
4:46935354 G A 0.060286 -4.6913e-06
4:46936899 G A 1.046659 -3.5149e-05
4:46946906 A C 0.170821 4.7331e-06
4:46970411 G A 0.053408 8.4343e-06
4:46973888 C T 0.226421 -8.4658e-06
4:46982218 G T 0.192746 2.6781e-05
4:46984608 T C 0.024543 3.3800e-05
4:46989859 G C 0.168274 -1.5132e-06
4:46990188 C A 0.059993 2.8127e-05
4:46993345 C T 0.022452 -2.4022e-06
4:46995366 T G 0.749810 -3.3128e-05
4:46996338 G A 0.128993 1.3361e-06
4:47002051 G A 0.411253 -9.1199e-06
4:47003133 C T 1.237277 5.8763e-05
4:47006399 C T 1.425138 2.9800e-05
4:47012459 T G 1.225388 2.1313e-05
4:47017761 C T 0.049974 1.7685e-05
4:47038276 A G 0.041107 1.0901e-05
4:47042529 G T 0.586966 -2.3869e-05
4:47048358 G A 0.259100 2.4302e-05
4:47051185 C A 1.845492 -6.7196e-07
4:47073095 A G 0.953732 2.9045e-05
4:47079283 T C 0.097640 8.7042e-06
4:47083720 C T 1.698817 -1.7723e-06
4:47095277 G A 0.107992 8.1889e-06
4:47107491 T A 0.057899 1.9150e-05
4:47116530 G T 0.178559 1.3285e-05
4:47124217 C A 0.666110 -2.1404e-05
4:47130260 G T 0.082762 -5.7601e-06
4:47137476 C G 1.010172 -4.6907e-05
4:47137881 G A 1.813081 7.9413e-06
4:47155657 G A 1.701006 2.2389e-05
4:47164556 G A 0.215875 2.2019e-05
4:47164770 G T 0.062203 -4.0493e-05
4:47177500 A G 0.183318 2.0529e-05
4:47178432 C A 0.043083 2.5181e-06
4:47201818 G A 1.703920 1.2509e-05
4:47204125 T C 0.023537 5.5125e-06
4:47216939 A G 0.028973 -1.1926e-05
4:47221089 G T 0.244366 6.4431e-06
4:47222338 C T 0.687346 1.6203e-05
4:47223353 G A 0.135327 4.9794e-07
4:47226204 A G 0.398894 1.7110e-05
4:47241737 G A 0.020385 -1.1997e-05
4:47255189 A G 1.708431 -1.6518e-06
4:47256131 T C 0.027987 8.5501e-06
4:47265590 G A 0.529046 -2.0058e-05
4:47272622 T G 0.061363 -1.0052e-05
4:47273174 G T 0.081718 -2.6911e-06
4:47273459 T C 0.391524 1.1822e-05
4:47278225 T C 0.077030 -6.3066e-06
4:47279174 G A 0.062125 -4.3521e-06
4:47281414 C T 0.061329 -6.9540e-07
4:47282643 C T 1.270293 -7.3200e-06
4:47284233 G A 0.133079 3.0271e-05
4:47289054 T G 1.233979 -3.0923e-05
4:47292034 T C 0.040220 -3.7588e-06
4:47306182 T C 0.065739 -5.0972e-05
4:47310240 C G 0.218962 -2.6303e-05
4:47320707 C A 0.424906 -3.7785e-05
4:47321119 G A 0.101216 -7.5680e-06
4:47322382 G A 0.153315 -4.5697e-07
4:47322567 T C 0.131033 -3.8032e-06
4:47326033 C T 0.060813 8.6988e-06
4:47334225 G A 0.599790 4.1886e-05
4:47343091 C A 0.194538 2.7880e-05
4:47347289 G A 0.809685 4.5634e-05
4:47357850 C T 0.916823 8.2965e-06
4:47359371 G A 0.730387 9.5155e-06
4:47361652 G A 0.268127 -4.9309e-06
4:47364690 G A 0.077914 9.9920e-06
4:47368178 C T 1.976147 8.5690e-06
4:47368627 A C 1.099363 1.1228e-05
4:47375627 A C 0.562841 7.5294e-06
4:47381991 A G 0.036936 7.1200e-06
4:47383544 G C 0.023649 -5.3594e-06
4:47384056 C T 0.121350 1.5624e-05
4:47387300 G A 0.251322 -1.2982e-05
4:47389134 G T 0.143160 1.5259e-05
4:47395197 C T 0.652943 8.7983e-06
4:47403236 C T 0.215284 7.2087e-06
4:47407630 G A 0.057464 6.6311e-06
4:47411060 T C 0.024622 -1.1148e-06
4:47411471 A C 0.290290 7.2901e-06
4:47412721 T G 0.080219 -2.8918e-05
4:47413121 T C 0.723645 2.7632e-05
4:47424605 A C 0.035457 2.0347e-05
4:47425507 C T 0.029776 2.2395e-06
4:47433840 C A 0.050205 1.6889e-05
4:47444186 G A 0.197421 -2.8206e-05
4:47448070 T C 0.055427 -2.3264e-05
4:47449678 G A 0.078811 1.3795e-05
4:47465847 C A 0.235523 4.2556e-06
4:47465965 G A 0.123023 9.8385e-06
4:47472305 G C 0.231426 9.7514e-06
4:47476595 G C 1.157983 1.4759e-05
4:47477177 T G 1.195500 -6.1677e-07
4:47482667 G T 1.701339 2.3918e-05
4:47488480 C G 0.494086 3.8290e-05
4:47489308 A G 0.184689 3.0839e-05
4:47492113 G T 0.374793 1.8186e-05
4:47492736 C A 0.055573 1.3150e-05
4:47499506 C G 0.369163 8.2714e-06
4:47499714 A G 0.273914 1.9607e-05
4:47508540 A C 0.908164 -1.6221e-05
4:47513182 T C 0.722194 2.6481e-05
4:47514685 T C 0.867890 -1.2201e-05
4:47514967 C A 0.579639 -2.4553e-05
4:47523465 T G 0.288924 1.3075e-05
4:47525054 C T 0.289505 1.2598e-05
4:47526473 T G 0.731173 1.8945e-05
4:47536566 C T 1.028786 3.4508e-05
4:47536695 T C 0.616813 -1.9697e-05
4:47538044 A G 0.167230 -1.5489e-05
4:47543414 C A 0.354948 -1.1818e-05
4:47544012 T C 1.409237 -1.0038e-05
4:47544481 G A 0.821469 -2.9782e-05
4:47544538 C A 0.086141 -9.7439e-06
4:47551801 A G 0.077679 1.0637e-05
4:47551863 G T 0.448447 1.6547e-05
4:47553974 C A 1.557398 -1.2395e-05
4:47556304 G A 0.400207 -5.9358e-06
4:47560015 G A 0.125457 1.2805e-05
4:47560698 A G 0.401930 -3.0896e-05
4:47561141 A G 0.827061 -4.1138e-05
4:47563448 A G 0.419103 1.8422e-05
4:47568964 G A 0.310672 4.5161e-06
4:47570119 G A 0.754662 -9.7111e-06
4:47570876 A G 0.142517 -2.3587e-05
4:47574826 A G 0.027671 7.4302e-06
4:47580113 T C 0.450731 -7.8116e-06
4:47581697 T C 0.040213 -3.1162e-05
4:47583752 C T 0.097194 -8.0403e-06
4:47584046 A G 0.317241 1.2669e-05
4:47584682 A G 1.317615 -6.6085e-06
4:47589896 G A 0.184060 -3.6841e-05
4:47593283 C G 0.716530 -6.5858e-05
4:47597208 A G 0.054594 1.2798e-06
4:47605505 A G 0.028263 5.3805e-06
4:47617924 T G 0.183573 4.4954e-06
4:47638271 T C 0.050960 2.3040e-06
4:47641113 T C 0.243570 -5.1483e-06
4:47649216 T C 1.080793 -3.0782e-05
4:47651445 A G 0.531685 -2.9655e-05
4:47651594 C T 0.182455 2.2859e-05
4:47657088 G C 0.153873 -6.8561e-06
4:47667064 C T 1.736374 -1.3472e-05
4:47668689 G A 0.053751 6.0388e-06
4:47670902 C T 1.726749 -1.2270e-05
4:47678859 A G 0.488164 1.3242e-05
4:47682174 G A 1.206070 -1.5219e-06
4:47682466 A G 0.040016 1.2033e-05
4:47693816 A G 0.240333 -1.6983e-06
4:47696261 A G 0.038615 -5.3577e-06
4:47705282 G A 0.497924 2.4754e-05
4:47713267 C T 0.070533 -9.2451e-06
4:47715392 G A 0.021647 6.8704e-06
4:47722775 C T 0.347288 -5.1670e-05
4:47736734 C A 0.206957 5.5193e-06
4:47753625 T G 0.030966 2.1572e-06
4:47781020 C T 0.058820 -1.2718e-05
4:47785016 A C 1.603669 -3.8313e-05
4:47788193 C G 0.055050 2.4211e-06
4:47793543 T C 0.156467 1.8470e-05
4:47796907 A G 0.074721 -9.8215e-06
4:47813312 T C 0.249533 8.3179e-07
4:47813732 T C 0.323150 -2.0261e-05
4:47833456 A G 0.078580 1.7377e-05
4:47834151 A G 0.092023 1.0378e-05
4:47839929 T C 1.510602 -5.3586e-05
4:47878725 C G 0.036681 -2.1229e-06
4:47894684 T C 1.605644 -3.7513e-05
4:47898336 A C 0.039870 -5.5559e-06
4:47899708 G T 0.469944 3.4278e-06
4:47901476 A G 0.628773 -1.9990e-05
4:47927526 G A 0.054520 1.2979e-05
4:47941631 A G 0.885011 -1.2387e-05
4:47943436 T C 1.936257 -3.0784e-06
4:47953087 G A 1.604087 -3.7778e-05
4:47954624 T C 0.045575 -4.0510e-07
4:47958679 T C 0.233816 -4.3719e-06
4:47960889 C T 0.050263 8.1545e-07
4:47969000 A G 0.056175 -2.9227e-05
4:47984258 G A 0.072154 -1.9274e-05
4:48001053 T C 1.303013 -2.8286e-05
4:48024565 C T 1.795997 -6.9370e-06
4:48028097 A G 0.715550 1.7017e-06
4:48032711 C T 0.316129 -9.8176e-06
4:48037926 G A 0.425780 6.8584e-06
4:48060458 A G 0.081178 1.8097e-06
4:48073300 C G 1.595877 1.3513e-05
4:48076486 A G 0.213818 -5.5317e-06
4:48080254 T C 0.034124 3.7695e-06
4:48082095 T C 0.141181 1.0309e-05
4:48086704 A G 0.188221 -1.1207e-05
4:48088122 T C 0.112976 1.1668e-05
4:48090824 T C 0.042508 -1.3267e-06
4:48094161 A C 0.047961 -1.1713e-05
4:48096980 A G 0.216541 4.8281e-06
4:48103941 C A 0.041134 -1.0983e-05
4:48105221 T C 0.843578 1.8134e-05
4:48111891 C G 0.093825 1.9416e-06
4:48115264 T C 0.745051 2.7857e-05
4:48119663 G C 0.020647 3.2925e-06
4:48124838 T C 0.191148 1.0160e-05
4:48129224 G T 0.890230 1.1959e-05
4:48130546 G A 1.542992 1.5841e-05
4:48157261 T C 0.054812 5.8897e-06
4:48160861 T C 0.044578 3.9450e-06
4:48164993 T G 0.060109 -1.2603e-05
4:48169769 G A 1.573247 -3.5949e-07
4:48176361 A G 0.683881 -6.2099e-06
4:48187030 G A 0.048522 -2.8459e-06
4:48190096 C T 1.295584 3.7808e-06
4:48191836 T C 1.173422 -4.0369e-06
4:48195725 A G 0.975933 -2.2546e-06
4:48196001 T C 0.091795 1.4073e-05
4:48196494 T C 0.500399 -2.2467e-05
4:48202996 C T 0.041277 1.4985e-05
4:48210792 A G 0.158269 -8.3241e-06
4:48213011 C T 1.069839 -1.9100e-05
4:48215021 T C 0.199831 -6.3617e-06
4:48220377 C T 0.134630 -1.7540e-06
4:48227694 A G 1.022344 -5.0463e-05
4:48227782 G A 1.235275 -4.3673e-05
4:48231332 C A 0.395763 -4.1959e-05
4:48232441 T C 1.891284 -5.0524e-08
4:48245444 A C 1.398826 -3.3018e-05
4:48255189 T C 0.157793 1.0479e-05
4:48271415 T G 0.066252 -2.3966e-05
4:48272364 G A 1.709648 -7.3397e-07
4:48272830 A C 0.046822 5.2590e-05
4:48297222 G T 0.097728 -5.9299e-06
4:48301237 G A 0.576872 -1.8325e-05
4:48302896 C T 0.870185 5.1668e-05
4:48314238 A G 0.040233 -3.0750e-06
4:48320106 G A 0.064474 1.3014e-05
4:48324028 A G 1.053027 1.4514e-05
4:48328044 G T 0.656666 -1.8247e-05
4:48329701 A G 0.053387 -4.2003e-06
4:48330367 G A 0.054350 1.3668e-05
4:48335343 A G 1.047513 1.7648e-05
4:48336371 C T 0.136418 -7.5505e-06
4:48338582 C A 1.859917 3.8734e-06
4:48339304 T C 0.648088 -2.1074e-05
4:48350787 T C 0.074082 -1.5695e-05
4:48355959 T C 1.293843 1.8814e-05
4:48363517 C T 0.025281 3.1420e-05
4:48371758 G A 0.058375 -1.1241e-05
4:48382543 T C 1.371312 -8.7296e-05
4:48394815 G A 0.613607 -1.7811e-05
4:48398351 A G 0.607327 -2.6652e-05
4:48408478 C T 0.120303 -2.1090e-05
4:48415362 T C 0.046601 -1.6396e-05
4:48422845 C T 0.192423 -1.2696e-05
4:48424058 T C 0.061401 -1.3825e-05
4:48425503 C A 0.020892 1.6279e-05
4:48427290 G A 0.049648 -8.4978e-06
4:48434614 A G 0.090819 -1.4611e-05
4:48443146 G A 0.145030 -4.9261e-07
4:48459365 C T 1.038928 1.4021e-05
4:48460944 C A 0.028198 5.7394e-06
4:48463747 G A 0.029490 7.5874e-06
4:48465495 A C 1.409852 2.3438e-05
4:48484266 C T 0.434997 2.2105e-05
4:48493237 A G 0.922946 -9.0380e-07
4:48494506 G A 0.150327 7.3136e-06
4:48497594 T C 0.049957 -3.5774e-06
4:48523581 C T 0.041682 -2.7834e-05
4:48538275 T C 0.061595 -7.1249e-06
4:48545372 A G 0.026189 7.2339e-06
4:48575521 G A 0.269728 -8.8533e-06
4:48583490 T C 0.032689 -2.1533e-06
4:48587648 A G 0.022755 7.8928e-06
4:48591150 G T 0.932911 -2.0963e-06
4:48602472 C G 0.035093 1.1046e-06
4:48630502 C T 0.455760 -1.5110e-06
4:48634789 C T 0.071899 -8.7255e-06
4:48644236 T C 0.045092 9.8750e-06
4:48646616 C T 0.023160 3.0374e-05
4:48647376 T C 0.052412 4.0185e-07
4:48648962 C G 0.205941 -2.0597e-05
4:48666538 T G 0.022500 -1.0642e-05
4:48674943 T C 0.118028 -2.4318e-05
4:48685806 A C 0.064199 -1.0506e-05
4:48685989 T C 0.043021 1.2664e-05
4:48728233 A G 0.056257 1.2237e-05
4:48778975 T C 0.998722 -3.0163e-06
4:48782885 A G 0.058127 -2.4969e-05
4:48794403 G T 0.668769 -1.8210e-05
4:48804094 G A 0.074007 -2.8519e-05
4:48814687 C T 1.067507 4.1962e-06
4:48816857 C T 0.077373 1.3790e-05
4:48817703 G A 0.576950 7.6796e-06
4:48829545 T C 0.037061 8.5867e-07
4:48855647 A G 0.058287 5.4801e-06
4:48856052 T C 0.055033 -4.1606e-06
4:48865758 A C 0.132172 -2.5103e-05
4:48902040 A C 0.073950 6.9825e-05
4:48931306 T C 0.405385 -1.4026e-05
4:48933610 T C 0.170637 1.7372e-05
4:48934298 A G 0.704032 -8.7298e-06
4:48940157 C T 0.061207 -1.2758e-05
4:48941602 A G 0.076231 -1.3828e-05
4:48951958 A G 0.890080 -8.8856e-06
4:48958386 G A 0.052493 -1.1283e-05
4:48961574 C G 0.026712 -9.9580e-06
4:48966987 T C 0.042712 -2.8869e-05
4:48967493 C T 0.952763 -7.3670e-06
4:48971155 T C 0.038394 -8.1453e-06
4:48974783 G A 0.089687 4.5820e-06
4:48975168 T G 1.406394 2.4494e-06
4:48982359 T C 1.345493 -7.5523e-06
4:48988450 A C 0.929661 -2.4842e-05
4:48988893 T C 0.060853 1.6824e-05
4:48991320 A G 0.067813 -7.4105e-06
4:48991893 G T 0.059653 3.2757e-06
4:48995286 G T 0.366661 2.5103e-06
4:48997630 T C 0.045789 1.1435e-05
4:49006283 C T 0.136969 1.7539e-05
4:49029423 A G 0.060265 1.0450e-05
4:49029974 T C 0.047105 2.7931e-07
4:49032277 C T 0.026141 -4.2658e-06
4:49035394 G A 0.023357 2.8802e-05
4:49044021 C T 0.024081 -8.6848e-07
4:49052164 T C 0.025495 2.8750e-06
4:49061604 A G 0.585762 1.2261e-05
4:49062892 A G 0.064202 -1.4584e-06
4:49065931 T C 0.039537 2.5737e-05
4:49069684 T C 0.065712 8.5093e-07
4:49082797 A G 0.417284 9.0685e-06
4:49085414 A C 0.066640 2.4457e-05
4:49087007 T C 0.062091 -7.3557e-06
4:52684820 C A 1.686567 1.3905e-05
4:52689754 G A 0.025053 -1.3915e-06
4:52698842 G C 0.061023 -6.7777e-06
4:52703265 C T 0.586905 1.2670e-05
4:52720097 A G 0.029136 3.8233e-05
4:52741541 G A 0.053340 6.0537e-06
4:52744338 G A 0.036110 1.5368e-05
4:52745959 T C 0.457643 -9.3146e-06
4:52749889 C A 0.027841 1.2607e-05
4:52751082 C T 1.704940 9.7446e-06
4:52751859 A T 0.110396 -1.6440e-06
4:52756420 G T 0.023751 9.7564e-06
4:52757804 G A 0.075309 4.7743e-06
4:52772595 T C 0.209861 -2.5334e-05
4:52778163 C T 0.090670 -2.1262e-05
4:52778810 A G 0.059551 -4.7305e-06
4:52787972 T C 0.060524 2.7945e-05
4:52795935 C T 1.952226 -9.7460e-06
4:52800883 G T 0.566672 5.9746e-06
4:52807256 T C 0.026413 3.9320e-06
4:52811415 T G 0.029657 1.2188e-05
4:52829500 T C 0.077081 1.3064e-05
4:52846778 G A 0.061309 1.9408e-06
4:52846968 C T 0.149422 8.5733e-06
4:52858388 C T 0.033277 -8.3842e-07
4:52858627 A G 0.050994 2.8656e-06
4:52864476 T C 0.040709 2.5788e-05
4:52871225 A G 0.061044 -1.9587e-06
4:52889018 C T 0.037099 -3.7330e-06
4:52896050 G A 1.128133 -8.3436e-06
4:52902865 T G 0.059680 3.0115e-05
4:52904079 A G 0.122870 1.0330e-05
4:52912925 A G 0.051324 -5.2128e-06
4:52918703 T C 1.117399 -9.6589e-06
4:52920623 A G 0.034192 9.8564e-06
4:52929574 G C 0.302659 9.1773e-07
4:52938382 T G 0.029711 -1.3155e-05
4:52943061 G A 0.031952 3.5949e-06
4:52972932 G C 0.071763 2.8886e-05
4:52979717 T C 0.106319 -1.6561e-05
4:52982614 T C 0.177916 3.7807e-06
4:52994252 G A 0.067007 -1.5407e-06
4:53004508 G T 0.289835 5.6075e-06
4:53040061 T C 0.041573 3.6363e-06
4:53040181 A G 0.396423 1.6101e-05
4:53047289 T C 0.025441 -1.4665e-06
4:53052232 A G 0.043222 7.3563e-06
4:53053631 A G 0.050926 2.1301e-05
4:53062370 G A 0.341924 1.4370e-05
4:53063221 G A 0.040318 -3.5042e-06
4:53070929 G A 0.443932 2.4596e-05
4:53095945 A G 0.119106 1.5227e-05
4:53097154 C T 0.618737 6.5380e-05
4:53100839 T G 0.062972 1.2257e-06
4:53106485 G C 0.039693 -2.3922e-06
4:53117016 A C 0.919717 -6.7374e-05
4:53121709 G T 0.069560 5.1926e-06
4:53122589 G A 0.024180 7.9565e-06
4:53125547 G A 1.133297 2.7878e-05
4:53127524 T C 0.260250 3.0019e-05
4:53129960 T C 0.107166 -2.5048e-05
4:53131785 G A 0.621916 -4.4177e-05
4:53137339 G T 0.100380 1.8555e-06
4:53139635 G T 1.553284 9.0876e-06
4:53153258 C G 0.916667 4.4322e-05
4:53162035 A G 0.039030 -2.6435e-05
4:53169541 A G 0.231202 3.7476e-06
4:53171533 G A 0.026978 -1.0608e-05
4:53177764 A G 1.533626 1.6823e-05
4:53181225 A C 0.634757 -4.4985e-05
4:53201335 A G 0.026865 -8.9561e-06
4:53205315 A G 0.213444 -8.2882e-06
4:53217472 T C 0.022966 6.4559e-06
4:53221731 A G 0.033529 2.0431e-05
4:53224688 T C 0.064151 7.4326e-06
4:53225430 C T 1.962979 -6.6601e-07
4:53251142 C T 0.073232 2.7463e-06
4:53259518 C T 1.115665 -5.7129e-05
4:53269394 C T 0.471739 -7.4404e-06
4:53273382 A C 0.057651 7.6857e-06
4:53281371 G A 1.905978 -1.6937e-06
4:53288276 A G 1.015976 -4.4460e-05
4:53297935 T G 0.081341 2.1608e-07
4:53298388 T C 0.150160 4.4571e-05
4:53336295 A G 0.082099 -6.8429e-06
4:53336321 G C 0.059738 -2.1339e-06
4:53337070 A C 1.917490 4.3612e-06
4:53338793 C T 0.137227 3.7336e-05
4:53349876 T G 0.032645 -1.0797e-05
4:53350761 T C 0.221379 -1.9522e-06
4:53372126 T C 0.062050 -4.3167e-06
4:53382829 C T 1.415203 -4.6173e-05
4:53387184 T G 0.034484 1.9577e-06
4:53403515 T C 0.041321 9.3672e-06
4:53404297 G A 0.052439 -1.1387e-05
4:53412129 A G 0.227251 -1.7856e-06
4:53412302 G A 0.085499 1.0286e-05
4:53414666 A G 1.371363 -4.4322e-06
4:53415747 G A 0.061540 3.2809e-06
4:53421672 G A 0.040094 1.2877e-05
4:53432285 T G 0.130203 2.8947e-06
4:53433588 T C 0.213682 1.8794e-05
4:53438465 C T 0.022656 1.8568e-05
4:53450096 C T 0.210313 1.0973e-05
4:53456375 C A 0.224983 2.6247e-05
4:53466603 T C 0.062271 -7.7728e-06
4:53491341 T C 0.071437 -7.1050e-06
4:53503409 C T 0.137598 -5.8479e-05
4:53508352 C T 0.034923 -1.1994e-05
4:53531103 T A 0.088620 -1.9381e-05
4:53532881 C T 0.071736 -2.5754e-05
4:53535659 G A 0.103987 -8.5550e-06
4:53561060 A G 0.136598 -1.6210e-05
4:53576971 A G 0.036436 1.4277e-05
4:53578029 C T 0.218891 2.6597e-05
4:53578309 A G 0.075299 4.2629e-06
4:53598975 T C 0.224181 3.2816e-05
4:53602949 G C 0.049753 -6.6716e-06
4:53616048 C T 0.224959 3.4379e-05
4:53616626 G A 0.093349 -3.6331e-06
4:53621736 A G 0.037622 -8.6342e-06
4:53627606 C A 0.529308 1.2474e-05
4:53634087 T C 0.041852 -1.2048e-05
4:53652311 C T 0.196972 -1.3680e-05
4:53654327 G A 0.352895 -8.9170e-06
4:53656909 T G 0.149942 -5.4919e-06
4:53664875 A G 0.176332 -1.4730e-05
4:53666689 A G 0.085339 -9.2334e-06
4:53676334 G A 0.034617 -1.0892e-05
4:53705795 T G 0.064144 -7.7927e-06
4:53708457 A C 0.117688 1.0787e-05
4:53709177 C T 0.264969 2.0042e-05
4:53710386 C A 0.203452 1.5492e-05
4:53711634 T C 0.232643 2.5658e-05
4:53712304 A G 0.153012 5.9308e-06
4:53720373 C T 0.585426 1.0539e-05
4:53720882 A G 0.041083 -8.4957e-06
4:53726440 G A 0.159214 1.1837e-05
4:53727726 G A 1.875104 4.3766e-06
4:53727952 G T 0.243635 2.6306e-05
4:53734799 G A 0.087005 -1.2944e-05
4:53735319 A G 0.061717 -4.3738e-06
4:53736891 G T 0.060309 -5.9581e-06
4:53747216 C T 1.665321 1.4403e-05
4:53749562 A G 0.063216 -1.0323e-05
4:53751932 T C 0.202340 1.5249e-05
4:53756189 G C 0.020586 5.7881e-06
4:53773371 C A 1.487025 -5.1945e-06
4:53782334 T C 0.032730 2.2566e-06
4:53790874 T C 0.099197 -3.6140e-06
4:53794192 C G 0.399496 -2.7888e-05
4:53804776 A C 0.077132 5.3867e-06
4:53810415 C T 1.920414 2.1049e-06
4:53817962 G A 0.044245 -4.4932e-06
4:53821082 T C 0.538199 4.9026e-07
4:53828838 G A 1.106057 -1.5210e-05
4:53833511 T C 0.102586 -1.6759e-06
4:53834649 A G 0.127480 8.5143e-06
4:53844436 C G 0.057998 2.1202e-05
4:53846571 A G 0.035008 3.0863e-06
4:53848506 C T 0.298824 -1.0617e-05
4:53850796 T C 0.159540 -2.9020e-05
4:53850860 A G 1.752116 5.6447e-07
4:53854666 G T 1.027416 2.6093e-05
4:53865163 G T 0.079260 2.1431e-05
4:53869665 C T 0.043681 -1.0969e-05
4:53870687 T C 0.045615 2.5303e-06
4:53870734 C T 0.219894 -1.6383e-05
4:53872674 G A 0.482557 -1.2153e-05
4:53873019 A C 0.101699 7.2935e-06
4:53877433 T C 0.998960 -1.7573e-05
4:53879085 C T 0.746468 1.5138e-05
4:53879152 G A 0.628790 -2.5834e-05
4:53881711 G A 0.433430 1.5936e-05
4:53887753 T C 0.028990 -1.4525e-05
4:53890473 G A 0.040835 -1.1817e-05
4:53894971 C T 0.063084 -2.8222e-07
4:53899694 C G 0.042029 -2.8006e-06
4:53911337 T C 0.746825 -1.0007e-05
4:53917376 A G 0.074728 -3.1598e-05
4:53933017 T G 0.088385 -1.2787e-05
4:53938060 C A 0.083000 6.4758e-06
4:53938385 T C 0.863035 -1.4563e-06
4:53944194 G A 0.137336 1.2976e-05
4:53987847 A G 0.060228 -5.6444e-08
4:53993103 T C 0.137064 -2.0830e-05
4:54003515 T C 0.051620 -3.6296e-05
4:54011424 T C 0.958454 8.6693e-06
4:54011526 G A 0.738013 1.9015e-05
4:54017610 T C 0.040087 3.4631e-06
4:54018045 C T 0.556412 -1.7771e-05
4:54022996 A G 0.366372 -1.3074e-05
4:54026961 T C 0.066630 -7.3590e-06
4:54039545 G A 0.031261 -2.6947e-05
4:54050316 A G 0.039999 7.8624e-06
4:54050983 G A 1.268824 -3.5448e-06
4:54052445 T C 0.566672 1.1468e-05
4:54052613 T C 0.172830 -1.9977e-05
4:54059445 G A 1.025669 9.9567e-06
4:54065089 A G 0.072545 -1.3131e-05
4:54065802 G A 0.070489 5.9566e-06
4:54086229 G A 0.023245 -9.2859e-06
4:54111430 T C 0.141524 -1.5027e-05
4:54135684 C G 0.062370 1.0578e-08
4:54137161 G A 0.045078 -2.4552e-05
4:54141623 G C 0.026903 8.0502e-06
4:54147973 C T 1.333023 -3.1048e-06
4:54150777 A G 0.103130 -5.9830e-06
4:54172526 G A 0.140062 -1.5605e-05
4:54181814 T C 0.166571 -1.0968e-05
4:54193111 C T 0.103674 -2.6022e-05
4:54232415 T C 0.073021 -1.9470e-05
4:54238338 T G 0.411232 -6.2851e-06
4:54248732 C G 0.079345 7.7228e-06
4:54249040 A G 0.099112 4.8628e-06
4:54250928 T C 0.037656 -1.2502e-06
4:54264155 A G 0.055825 2.6466e-07
4:54268965 T C 0.075248 -1.2076e-05
4:54281222 T C 0.064807 -5.8872e-07
4:54291762 G C 0.084302 -1.3569e-05
4:54298111 T C 0.049253 4.1952e-05
4:54307976 G A 1.696600 4.6187e-05
4:54365307 T C 0.079039 -1.7843e-05
4:54365798 A G 0.301163 -3.2697e-05
4:54377597 C T 0.625061 3.6224e-05
4:54379300 C G 0.035314 -6.0551e-06
4:54381637 C T 0.559777 -6.5281e-07
4:54382119 G T 0.418855 3.4500e-05
4:54382225 G A 0.811793 -2.1625e-06
4:54383740 T C 0.947585 1.5297e-05
4:54386663 A G 0.081052 -6.5512e-06
4:54387668 T C 0.049311 -1.4945e-05
4:54401899 T C 0.198740 4.1321e-05
4:54402863 T C 0.044891 3.5675e-06
4:54403225 G A 1.694706 3.3366e-06
4:54405097 A G 0.335131 -1.0297e-04
4:54410671 C T 0.770971 -4.1299e-06
4:54413304 T C 0.057144 6.4694e-06
4:54414029 A G 0.636284 2.7776e-05
4:54417351 C T 0.392418 -4.7484e-06
4:54419238 G A 0.022514 1.1849e-05
4:54420032 A G 0.030326 -5.1346e-07
4:54421387 T C 0.118535 -5.1122e-05
4:54426184 T G 0.235268 2.6699e-05
4:54430486 T C 1.253042 7.3160e-05
4:54439532 C T 0.065997 4.2524e-06
4:54448479 T C 0.038102 -1.7827e-06
4:54448833 C T 0.551186 1.0555e-05
4:54451175 C T 1.759456 -1.4139e-06
4:54456774 A G 0.288067 8.8598e-06
4:54461548 T C 0.246008 1.3852e-05
4:54462952 T C 1.518612 -2.8529e-05
4:54463665 T C 0.130234 -1.1600e-05
4:54464861 A G 0.128000 -1.5462e-05
4:54466322 T C 0.055023 -1.5501e-05
4:54466817 G A 0.089358 4.6532e-05
4:54478001 A G 0.034161 5.8389e-06
4:54479215 T C 0.844842 -1.1509e-05
4:54493964 T C 0.591389 -3.2141e-06
4:54496298 C T 0.055057 -1.7106e-05
4:54507087 T C 0.135697 4.7511e-06
4:54508525 A T 0.113557 -3.5855e-05
4:54511246 A G 1.587670 -6.8182e-07
4:54512546 G A 0.312787 -2.0352e-06
4:54522240 C T 0.543404 1.0058e-05
4:54524848 A G 0.713504 -4.6068e-06
4:54528555 A G 0.038027 5.9845e-06
4:54544214 T C 0.024615 -3.1719e-06
4:54550274 T C 0.041362 -1.1429e-05
4:54550664 T A 0.348890 -1.4471e-05
4:54552320 T A 0.064382 4.1861e-06
4:54552703 G A 1.016173 8.1626e-06
4:54557569 A C 0.332615 1.6784e-05
4:54559580 G A 1.044932 1.2425e-05
4:54560532 T C 0.027413 -2.3904e-06
4:54561507 T C 0.025998 -2.0984e-05
4:54564016 G A 1.232816 2.1413e-05
4:54564543 A G 0.039900 -1.6149e-05
4:54572636 A G 0.036147 -4.5634e-06
4:54574146 A C 1.144251 -2.6525e-06
4:54574354 A G 0.228577 -1.3545e-05
4:54575153 A C 0.036405 -1.3988e-05
4:54583787 G A 0.074973 3.3488e-05
4:54586742 A G 1.958379 1.9340e-05
4:54596795 G T 0.043531 -2.4535e-05
4:54596877 A G 0.417502 1.0774e-05
4:54596896 G A 1.033094 -1.3332e-05
4:54602015 A G 0.112255 6.9490e-06
4:54607666 A G 0.022772 8.8860e-06
4:54613543 A C 0.048376 -7.6546e-06
4:54616188 T C 0.028191 -1.3259e-05
4:54620401 A C 0.959984 -2.6799e-05
4:54629711 C T 0.462627 -1.6850e-05
4:54638343 C T 0.077213 -1.2785e-05
4:54638390 C T 0.083013 -6.7246e-07
4:54647445 G C 0.067225 -1.3919e-05
4:54653620 G T 0.508389 -2.5061e-05
4:54654363 T C 0.074619 3.0526e-06
4:54656056 A G 0.097170 -2.4918e-05
4:54656437 A G 0.072494 -2.0336e-05
4:54656948 T C 0.450609 5.0520e-05
4:54658141 T C 0.027637 9.4922e-06
4:54659443 C A 0.459656 -1.1954e-05
4:54663779 A G 0.045228 3.7105e-06
4:54669140 C A 0.413582 3.2618e-06
4:54672193 A G 0.366287 -2.0072e-06
4:54672845 T C 1.211248 1.4108e-05
4:54684022 G A 0.059680 -1.8837e-05
4:54684398 A G 1.784893 3.1477e-05
4:54684817 T G 1.947412 2.5198e-05
4:54696406 G A 1.804381 7.8393e-05
4:54696489 T C 0.340577 4.0464e-05
4:54706281 A G 1.236264 3.4571e-05
4:54710278 A G 0.067857 -1.9538e-05
4:54711138 G A 0.152118 5.9988e-08
4:54720934 A G 0.095637 -2.4981e-05
4:54722974 G C 1.765735 5.1076e-05
4:54729136 T C 0.043746 1.2031e-05
4:54731625 T C 0.114863 2.2491e-06
4:54731747 T C 0.037537 -2.4891e-06
4:54732275 A G 0.038034 7.5015e-06
4:54734511 C T 1.823158 1.0265e-05
4:54739295 A G 0.427161 -8.1254e-06
4:54739448 G A 0.158632 -2.6935e-05
4:54741286 C T 1.550669 1.5975e-05
4:54755812 T G 0.020576 5.9938e-06
4:54755858 A G 0.095742 -2.4756e-05
4:54756621 A G 0.376731 -3.4730e-06
4:54762082 C A 1.689821 1.1683e-05
4:54774510 G A 0.052609 1.1230e-06
4:54774856 A G 0.031571 2.2428e-05
4:54775225 A C 1.235937 1.2250e-05
4:54784250 A G 1.138917 8.6905e-06
4:54790515 G A 0.249921 2.6679e-07
4:54794246 G A 0.328657 1.8868e-06
4:54796397 C T 0.045765 -1.5183e-05
4:54799245 C T 0.207229 1.4747e-05
4:54813630 C A 0.034835 1.7937e-06
4:54819470 A G 0.053588 -7.8825e-07
4:54819662 A G 0.920750 1.1757e-05
4:54838007 G A 0.041933 1.3923e-05
4:54847381 A G 0.241401 -1.3032e-05
4:54855763 G A 0.716788 1.7604e-05
4:54857478 T C 0.073582 -2.8646e-06
4:54873032 C T 0.089293 1.8133e-05
4:54905739 T C 0.125263 2.2223e-06
4:54907935 C T 0.060354 1.3050e-05
4:54914711 T C 0.035759 1.7405e-05
4:54917818 G C 0.047196 -1.5401e-05
4:54918898 A G 0.082262 -3.5301e-06
4:54931808 T C 0.718665 1.5534e-05
4:54938543 G A 0.633611 3.7110e-05
4:54943432 G A 0.301197 -2.0720e-05
4:54949995 T C 0.456263 4.0825e-05
4:54954998 C T 0.776139 1.1311e-05
4:54959591 G A 0.146672 1.3877e-05
4:54960553 G A 0.527693 1.8665e-05
4:54966667 T C 1.242016 2.5816e-06
4:54967630 T A 0.115254 -3.8283e-05
4:54969739 C G 0.465806 -1.4501e-05
4:54977139 C T 1.709159 -1.5792e-05
4:54982060 C T 0.098962 2.0242e-05
4:54985041 G A 0.070985 1.1037e-05
4:54986816 C T 0.589550 -5.7599e-07
4:55008126 A G 1.582009 1.2275e-05
4:55013580 C T 0.260865 5.9241e-06
4:55022796 C T 1.319536 8.5175e-06
4:55024194 G A 0.084006 2.1021e-06
4:55032182 G A 0.032941 -9.6901e-06
4:55043196 A G 0.044983 -1.3346e-05
4:55045126 G A 1.027528 -2.3183e-05
4:55049751 G A 1.180803 -1.8884e-05
4:55059722 C T 0.523304 -6.5347e-06
4:55073270 C T 1.033923 -3.6928e-05
4:55076237 A C 0.468577 -2.0646e-05
4:55087581 A C 0.432882 -2.6380e-05
4:55092626 C T 0.564231 -5.0580e-06
4:55094515 A C 0.074932 -4.9615e-06
4:55119524 A G 0.039482 -2.3769e-05
4:55122092 T C 0.072481 -1.5149e-05
4:55124460 T C 0.260311 2.4354e-06
4:55127448 A G 0.030000 -1.7613e-06
4:55131753 T C 0.023931 -1.0661e-06
4:55134231 C G 0.148188 -2.5543e-06
4:55139771 C T 0.216552 -9.6749e-06
4:55141843 C T 0.528295 -1.3559e-05
4:55160305 A G 0.093417 5.0558e-06
4:55161813 C A 0.284028 -7.0486e-06
4:55162271 C T 0.163759 3.7703e-06
4:55162576 A G 0.092074 -1.8376e-05
4:55164866 C A 0.860393 1.7313e-05
4:55166628 A G 0.027406 -9.2874e-06
4:55167665 T G 0.059612 -1.0412e-05
4:55176073 A G 0.824297 -2.1812e-05
4:55179109 A G 0.034209 1.7431e-05
4:55184692 T C 0.042960 -1.0722e-05
4:55185035 T C 0.894300 -1.7021e-05
4:55186720 T C 0.045612 -3.7905e-06
4:55190082 T C 0.029833 1.5341e-05
4:55193358 G A 0.065732 9.0361e-07
4:55196620 T C 0.829492 -1.8944e-05
4:55198299 A G 0.939572 -2.1916e-05
4:55199778 G A 0.806907 -4.0338e-06
4:55199933 C T 0.809862 -6.2172e-06
4:55215090 G A 0.076717 5.6691e-06
4:55221410 T C 0.983956 -5.4361e-06
4:55223193 C G 0.087613 5.9405e-06
4:55225932 G A 0.387563 -1.6421e-05
4:55234825 G C 0.378489 -7.3961e-06
4:55235020 G A 0.053102 -1.1027e-05
4:55237115 A G 0.050943 -1.0897e-05
4:55241311 T C 0.034042 -1.2291e-05
4:55241581 T C 0.759585 2.4630e-05
4:55242799 G A 0.243230 1.1294e-05
4:55251557 T C 0.095086 3.7874e-06
4:55261614 C T 0.086529 1.3932e-05
4:55265190 C A 0.191910 5.5784e-06
4:55265204 G A 0.036269 1.3660e-05
4:55267844 C T 0.264095 5.8917e-06
4:55282189 T C 0.094488 2.7753e-05
4:55283481 C T 0.801246 1.3413e-05
4:55292332 A G 0.120789 -7.8038e-06
4:55309685 A C 0.073922 -1.1577e-05
4:55315566 A G 0.029368 -3.0907e-06
4:55316724 G C 0.341257 9.9453e-07
4:55324132 A C 0.615643 -1.8240e-05
4:55337027 A C 0.146427 -7.5696e-06
4:55338976 T A 0.090813 -1.2433e-05
4:55344334 A G 0.025040 -4.3634e-06
4:55348920 T C 0.089228 8.4586e-06
4:55351696 G T 0.804629 1.6147e-06
4:55353111 T C 0.027253 1.3354e-05
4:55361392 A G 1.190234 8.7050e-06
4:55364138 A G 0.116553 -1.3249e-05
4:55364909 G A 0.106540 9.6887e-09
4:55368344 T G 0.054775 -1.7299e-06
4:55369016 T C 0.053340 5.6903e-07
4:55372022 A G 0.024999 1.3994e-05
4:55377788 A C 0.049049 -1.6365e-05
4:55379750 C T 0.937011 5.4159e-06
4:55390590 G A 1.311261 4.8009e-07
4:55394323 G A 0.185743 9.9526e-06
4:55404602 A C 0.414676 1.8980e-05
4:55407762 G C 0.250383 -3.8363e-05
4:55411087 G A 0.404800 -1.1035e-05
4:55411845 G T 0.561195 -1.1869e-05
4:55414045 G A 0.197468 2.1365e-05
4:55417443 A G 0.025825 -1.1660e-05
4:55424094 C T 0.075884 -6.9082e-06
4:55424655 G A 0.457939 -2.6406e-06
4:55426618 C A 0.991398 -3.5722e-05
4:55427239 T C 0.096246 -2.4879e-05
4:55430030 G A 1.060653 -1.7104e-05
4:55430318 G T 0.707160 -1.1555e-05
4:55433854 C A 0.339799 2.2177e-07
4:55434828 T C 0.433399 -3.0796e-05
4:55436621 A G 0.050008 1.2945e-05
4:55457459 A G 0.233340 -1.3552e-05
4:55458496 G A 0.120490 1.2295e-05
4:55461034 C T 0.663424 -4.7046e-05
4:55461711 G A 0.051735 2.4646e-06
4:55470743 G T 0.137625 -9.0271e-06
4:55476827 A G 0.044782 -5.7750e-06
4:55478005 G C 0.047683 -3.6727e-05
4:55479556 C T 0.676218 9.5971e-06
4:55482818 T C 0.877436 -3.4489e-06
4:55484356 C T 0.317785 -2.8893e-05
4:55492690 T C 0.812204 -2.5608e-05
4:55497629 A C 0.116067 -3.9457e-05
4:55500226 A C 0.588982 -6.1228e-05
4:55501728 G A 0.978051 -7.3838e-05
4:55509698 C T 0.138308 -6.7382e-07
4:55511082 C A 0.059354 -1.1901e-05
4:55519772 T G 0.914287 -5.8212e-05
4:55523741 A G 0.030163 -2.1284e-05
4:55524252 A G 0.030265 -1.2998e-05
4:55526702 G A 1.121867 -1.4146e-04
4:55527627 A G 0.086026 2.0182e-06
4:55533724 G T 0.117015 2.5094e-05
4:55534150 T C 0.055145 -1.9024e-05
4:55534952 C A 0.029956 -5.6879e-06
4:55545715 A G 0.034716 -2.3435e-05
4:55550693 C A 0.098717 8.1687e-06
4:55554331 C T 0.978197 -1.0616e-05
4:55564975 C G 0.107941 9.5744e-07
4:55572414 G A 0.028392 5.4565e-06
4:55573819 G A 0.056291 1.9361e-06
4:55579185 T C 0.045095 -2.3151e-05
4:55581002 T C 0.030813 5.9178e-06
4:55582037 T C 0.124175 -1.1954e-05
4:55582397 T C 0.078940 -4.8677e-06
4:55595933 T G 0.041138 1.6353e-05
4:55599268 T C 0.070873 -2.6109e-05
4:55599656 G A 0.219921 1.4910e-06
4:55601327 G T 0.337980 1.0797e-05
4:55602451 T C 0.210340 7.7461e-08
4:55619157 T C 0.498577 -4.3028e-06
4:55624985 T C 0.559791 -2.0168e-05
4:55627211 A G 0.307252 -6.3148e-05
4:55630069 G T 1.219129 -1.1546e-05
4:55631185 A G 1.678567 2.9632e-06
4:55636957 G A 0.211119 -2.1099e-05
4:55641388 T G 0.375534 1.9190e-05
4:55641490 A G 0.143710 6.2358e-06
4:55642008 G A 0.025567 4.3217e-06
4:55655579 C A 0.376979 2.3672e-06
4:55656106 A G 0.112045 -1.3110e-05
4:55656717 T C 0.079219 -1.8358e-05
4:55663046 A G 0.070495 2.5035e-06
4:55682981 T C 0.222365 5.6147e-06
4:55683735 G T 0.486906 -2.5303e-08
4:55685764 G A 1.105272 -1.3994e-05
4:55686105 G A 0.089749 1.0332e-05
4:55687502 G C 0.034984 7.3753e-06
4:55689495 T C 0.550176 -6.1635e-06
4:55701251 T C 0.940513 -1.4299e-05
4:55708415 A C 0.078570 -9.0550e-06
4:55714065 G A 0.043953 7.2741e-07
4:55714726 T C 0.067180 3.5819e-05
4:55719869 G A 0.749810 -2.3189e-05
4:55721916 A G 0.058810 -1.1622e-05
4:55724007 C T 0.041627 7.9628e-07
4:55728574 G A 0.040713 -1.0001e-05
4:55738040 A G 1.970398 -1.1879e-05
4:55738261 C G 0.051976 9.4641e-06
4:55740419 A G 0.038993 -1.9818e-05
4:55747558 C T 1.524433 4.0667e-06
4:55747584 C A 0.047876 -1.3939e-05
4:55752551 C T 0.766483 1.9023e-05
4:55752730 A G 0.576450 -3.4898e-06
4:55753254 A G 0.106724 2.9517e-07
4:55765735 T C 0.031989 5.9271e-06
4:55774292 T C 0.030782 -7.3794e-06
4:55779995 G A 0.091520 2.5116e-05
4:55780814 A G 0.060391 3.9285e-06
4:55792751 G A 1.066810 -9.2468e-06
4:55794469 T C 0.088973 -3.3577e-06
4:55794885 T C 1.175417 -1.0855e-05
4:55800687 G A 0.387165 2.3391e-05
4:55804198 T C 0.039013 -1.5634e-05
4:55804691 A G 0.066273 3.3713e-05
4:55805555 C A 0.914386 4.4831e-06
4:55809222 T A 1.598529 1.1333e-05
4:55810012 G A 0.069917 -3.0904e-05
4:55815650 A G 1.165918 -1.7672e-05
4:55817709 C T 0.025023 -3.7396e-06
4:55822998 C T 0.230821 -1.1927e-05
4:55825378 T C 0.032135 -5.9179e-06
4:55834448 C T 0.937858 2.1154e-05
4:55840354 G A 0.075010 -2.1357e-05
4:55842065 A G 0.692554 -1.4161e-05
4:55869558 C T 1.911880 -4.1947e-05
4:55871776 T C 0.029762 3.7242e-06
4:55876687 G C 0.042603 -8.2771e-06
4:55879880 G A 0.023442 -1.3040e-05
4:55881985 C A 0.141079 1.3471e-05
4:55882894 T G 0.898658 1.4333e-05
4:55885399 G T 1.189578 -2.0404e-05
4:55886559 T C 0.050810 3.2854e-05
4:55895701 C T 0.368626 3.6888e-06
4:55900731 T C 0.037565 -3.9278e-06
4:55906694 A G 0.417396 -2.5562e-06
4:55916550 G A 0.732713 1.1051e-05
4:55917808 T G 0.365161 2.1675e-05
4:55922087 A C 0.047162 5.1861e-06
4:55923201 T C 0.351433 -9.0162e-06
4:55923316 G T 0.832443 1.8820e-05
4:55929889 G A 0.836588 3.6779e-05
4:55931480 A G 0.088633 -4.6862e-06
4:55931643 C T 0.048305 -6.9132e-07
4:55932099 C T 0.148528 -9.1631e-06
4:55937298 C T 0.359858 -1.8113e-06
4:55940819 G A 1.803755 2.6047e-06
4:55943001 C T 0.367354 2.9860e-06
4:55946671 A G 0.068204 6.9567e-06
4:55952181 C T 0.558176 1.1759e-05
4:55952406 A G 0.044820 4.7088e-05
4:55955023 A G 0.043606 2.2873e-05
4:55956836 A G 0.706942 1.8768e-05
4:55961890 A G 0.032975 8.2407e-06
4:55964565 G A 0.477903 1.6475e-05
4:55966617 T C 0.052476 -1.3612e-06
4:55966759 A G 0.021990 -2.5950e-05
4:55966801 T C 1.179704 9.0779e-06
4:55966898 C T 0.234659 -8.8504e-07
4:55968745 G C 0.037813 3.8467e-06
4:55970083 T G 0.050168 1.5062e-05
4:55970680 A G 0.701445 -6.4219e-06
4:55972946 G A 0.067068 2.5527e-05
4:55972974 A T 0.473731 1.6126e-05
4:55974648 T C 0.051089 1.4985e-05
4:55978160 C T 0.145869 4.4024e-05
4:55978210 T C 0.446811 5.7871e-06
4:55979558 T C 0.194681 1.3680e-05
4:55981683 T G 0.359990 4.7185e-06
4:55982752 T C 1.072474 1.8013e-05
4:55982784 C T 0.428867 -4.0638e-06
4:55983260 A C 0.056981 1.0177e-05
4:55984507 G A 0.293561 2.5382e-05
4:55986238 C T 0.320328 -3.6214e-06
4:55986562 A G 1.023982 -3.7139e-07
4:55989361 T C 0.122717 -2.8749e-06
4:55990353 A G 1.870851 5.9543e-06
4:55996846 T C 0.110212 -6.2158e-06
4:55999781 C T 0.567566 -1.6810e-06
4:56000912 C T 0.093475 -1.0080e-05
4:56002858 G A 0.752870 -1.2015e-05
4:56015840 T C 1.007925 1.0913e-05
4:56024562 G C 0.170083 -9.1049e-06
4:56026192 C T 1.202021 -9.9356e-06
4:56028335 G C 0.727266 5.0600e-06
4:56029060 C T 0.979587 -1.3175e-05
4:56029474 C A 0.913468 2.5996e-05
4:56030064 C T 1.506322 8.4986e-06
4:56030107 C T 0.034865 3.2851e-05
4:56030293 A G 1.283838 4.4475e-06
4:56034351 C T 1.860791 8.7047e-06
4:56035154 T C 1.834153 1.7019e-05
4:56043106 G A 1.841385 8.5928e-06
4:56046192 T C 0.084186 -1.0766e-06
4:56055297 T C 0.042926 -9.6189e-06
4:56071800 G A 0.484220 3.4450e-05
4:56082270 T C 0.039900 -1.5733e-05
4:56082552 T G 1.861559 5.8627e-06
4:56108941 A G 0.079314 3.9037e-06
4:56110148 A G 0.022255 -1.3843e-05
4:56114687 A G 0.054632 -6.3289e-06
4:56119455 T C 0.050266 -4.3117e-06
4:56124960 T C 0.042375 2.4496e-05
4:56125042 T C 0.122411 1.3795e-06
4:56137720 A G 0.048478 1.4574e-05
4:56144669 T G 0.128666 -1.7097e-06
4:56157142 A G 0.257394 -9.6379e-06
4:56161239 C G 0.034410 3.6947e-05
4:56162059 T C 0.577786 -1.8687e-05
4:56162367 A C 0.073691 -1.0779e-05
4:56162609 A G 0.079433 -2.8366e-05
4:56174032 C T 0.097799 1.1040e-05
4:56180932 T G 0.097657 1.9151e-05
4:56183854 C T 0.071447 6.3260e-06
4:56186503 C G 0.404779 3.4382e-06
4:56213381 G T 1.880122 -1.6194e-05
4:56214871 A G 0.812622 -1.2426e-05
4:56224347 G A 0.976942 2.5119e-06
4:56237137 T C 0.574454 2.1878e-05
4:56238321 A G 0.097612 6.2412e-07
4:56243522 A G 1.271986 1.9875e-05
4:56256269 C A 0.101264 3.2513e-07
4:56257632 C G 0.072314 2.7908e-06
4:56260659 A G 0.034794 3.8688e-05
4:56284796 A G 0.048216 1.4757e-05
4:56290220 G A 1.577837 4.9054e-05
4:56296584 C A 0.088480 -6.4311e-05
4:56298194 A G 1.265737 1.4675e-05
4:56301277 T G 0.022272 7.6158e-07
4:56317043 C T 0.061323 2.8157e-06
4:56321091 C G 0.074483 -8.6212e-06
4:56323379 T C 0.655584 2.4787e-05
4:56323597 G A 0.799567 2.3322e-05
4:56325365 C G 0.122557 2.0390e-06
4:56347404 T C 0.045575 -1.2453e-05
4:56359541 T C 0.039737 -6.6854e-07
4:56368122 C G 0.541381 7.3208e-06
4:56376313 T C 0.095345 2.0635e-05
4:56382541 T C 0.072671 -4.9167e-06
4:56401593 A G 0.028847 1.7090e-05
4:56418873 G A 1.467000 -2.2736e-05
4:56457453 C T 0.061129 2.2548e-07
4:56472022 G A 0.359225 1.7148e-05
4:56498973 T C 0.331908 1.5153e-05
4:56499820 T C 0.123094 4.8398e-06
4:56502616 A G 0.048277 1.4742e-05
4:56505460 A C 0.211891 3.9429e-06
4:56521889 T C 1.854430 -3.6193e-06
4:56523353 G A 0.058712 7.2860e-06
4:56524799 T C 0.879653 -2.5622e-05
4:56526458 T C 0.024989 -2.3230e-05
4:56535070 A G 0.515352 1.0363e-05
4:56536176 A C 1.915049 9.6784e-06
4:56539449 C T 0.374025 -3.6907e-06
4:56540808 G A 0.066742 -1.8956e-06
4:56551846 C T 0.220448 -2.8781e-07
4:56551916 G A 1.509134 -6.9540e-06
4:56552954 C T 0.469172 2.2480e-06
4:56553811 C T 0.039033 9.8503e-06
4:56564456 T C 0.050222 -2.6053e-06
4:56571278 C A 1.769104 -5.4347e-07
4:56580147 T C 0.509161 1.2682e-05
4:56581820 A C 0.039581 -1.4452e-05
4:56584639 A G 0.053170 -2.0249e-05
4:56588805 C T 0.057324 3.4328e-06
4:56593583 T C 1.756192 -3.9897e-06
4:56594348 G C 0.081290 2.2373e-05
4:56595706 C T 0.239348 -3.1668e-06
4:56602261 C A 0.179018 4.6797e-06
4:56613298 A G 0.047598 -2.1110e-05
4:56615242 C A 0.716023 2.7785e-06
4:56617718 T C 0.075479 8.7639e-06
4:56618342 G A 0.067534 -1.5108e-05
4:56619742 G T 0.063682 -1.8788e-05
4:56621548 A G 0.770254 1.4549e-06
4:56624631 T C 0.535268 -9.2836e-06
4:56626592 C T 1.503364 -1.0501e-05
4:56631885 C T 0.032108 -3.2763e-06
4:56634634 C T 0.031408 1.5437e-05
4:56634928 T C 0.198244 -2.2834e-05
4:56637663 A G 1.472358 -5.9850e-06
4:56641680 G A 0.285602 -1.4779e-06
4:56641996 T C 0.037983 -1.6836e-05
4:56645265 T C 0.047485 3.8145e-06
4:56646059 G A 0.286353 -1.1445e-05
4:56652127 A C 0.051157 6.7097e-06
4:56655933 G A 0.056454 1.2774e-05
4:56658181 T G 0.307177 1.7212e-05
4:56660670 T C 0.384625 7.7850e-07
4:56663855 C A 0.072321 1.6700e-05
4:56668431 G A 0.479419 1.9126e-05
4:56671301 C T 0.495483 -7.8705e-06
4:56671520 T C 0.473585 1.8921e-05
4:56673421 C G 0.038306 2.0102e-06
4:56695601 G A 0.055662 8.9957e-06
4:56707263 A G 0.146818 -3.0683e-07
4:56717548 A G 0.025883 6.5030e-06
4:56721460 G A 1.385924 1.6182e-05
4:56734701 T C 1.145791 2.8133e-05
4:56736292 T C 0.571221 2.1744e-05
4:56737489 A G 0.245318 2.7349e-05
4:56761548 G A 0.515233 1.2486e-05
4:56775845 G A 0.143918 9.8990e-06
4:56777268 G T 0.468016 -4.3167e-07
4:56783237 A G 0.070417 3.7970e-06
4:56783609 C G 1.277956 9.0823e-06
4:56785471 G A 0.201705 -1.2533e-05
4:56786652 C T 0.055944 9.7697e-06
4:56820412 A G 0.081419 3.1693e-06
4:56840040 A G 0.831651 2.2501e-05
4:56845286 G A 0.535091 1.5209e-05
4:56848506 G A 0.074847 -6.7342e-06
4:56868342 G A 0.161447 -5.1473e-07
4:56869836 G A 0.046686 -4.3552e-06
4:56874517 C A 0.541918 1.2573e-05
4:56879979 A G 0.041440 3.8881e-06
4:56884449 G A 0.982600 1.5164e-05
4:56895326 A C 0.072131 2.1349e-05
4:56900779 C T 0.149412 9.7566e-06
4:56903251 T C 0.570868 -5.2643e-06
4:56911058 T G 0.236543 5.3661e-06
4:56917614 A G 0.621841 -3.2459e-06
4:56920795 C A 0.226384 -8.4756e-05
4:56928946 T C 0.568158 -4.6093e-06
4:56933375 G A 0.076941 -1.7584e-05
4:56935994 G A 0.037167 1.3236e-05
4:56937245 T G 0.057440 2.1092e-06
4:56937600 G T 1.966420 8.5488e-06
4:56944525 A G 0.102821 9.8687e-06
4:56945038 G A 0.653391 -1.0547e-05
4:56947580 C A 0.029038 -1.2586e-05
4:56956960 G A 0.048900 -3.6957e-06
4:56969342 T C 0.242972 -3.6425e-06
4:56978379 C T 0.753149 -5.4310e-05
4:56982203 A G 1.184223 -1.1716e-05
4:56982241 T C 0.095103 2.0676e-06
4:56988983 G A 0.940299 -1.1862e-05
4:56997350 G A 0.520146 6.1492e-05
4:56999613 G A 0.093305 -1.2842e-05
4:57009127 T G 0.537638 -6.3749e-06
4:57010328 C A 1.003376 -8.1521e-06
4:57012963 C A 0.027797 -6.4597e-06
4:57023638 T G 0.797313 1.6270e-05
4:57024889 A G 0.079280 2.2632e-06
4:57026928 A G 0.772858 1.6071e-05
4:57028279 T C 0.034311 -7.2361e-06
4:57029194 C T 0.090646 5.7173e-05
4:57031664 A G 1.468356 6.8610e-06
4:57033510 G A 0.641428 4.6741e-06
4:57037516 C G 0.114751 -1.9575e-05
4:57037970 T C 0.115621 6.3113e-06
4:57037997 G T 1.388267 4.0497e-05
4:57045257 G A 0.723418 3.7113e-06
4:57049810 G T 0.677840 -2.5651e-06
4:57053255 A G 0.053197 2.6378e-05
4:57064719 T C 0.083129 5.6021e-06
4:57069151 G A 1.816059 -5.5694e-06
4:57070248 G A 0.833908 -2.1361e-06
4:57073642 G A 0.645562 5.5533e-06
4:57073811 A G 0.049335 -3.6736e-06
4:57083929 C T 0.704270 -3.8816e-06
4:57084134 T C 0.613529 -9.5605e-06
4:57087608 G A 0.450242 3.3818e-06
4:57090655 G A 0.088276 -1.0283e-05
4:57093106 T C 0.224127 2.1699e-06
4:57093975 C G 0.761281 -5.3959e-06
4:57094580 A G 0.042998 -9.7572e-06
4:57095787 A G 1.026991 -3.5660e-06
4:57097780 T A 1.239395 2.0523e-06
4:57099609 G A 0.566172 -2.6104e-06
4:57101669 T C 1.777427 1.6607e-05
4:57102779 T C 0.225476 4.4177e-06
4:57107952 T G 1.825939 -1.4718e-06
4:57110592 T C 1.430744 -1.3016e-05
4:57111783 T G 0.656033 1.5118e-05
4:57112435 T C 1.178963 1.7944e-05
4:57118192 A G 0.228128 -5.4640e-05
4:57118592 G C 0.073307 4.2896e-06
4:57119109 A G 0.036140 -1.1693e-05
4:57119310 T C 0.043212 -3.9912e-06
4:57124285 C T 0.021993 -1.6488e-05
4:57126068 C T 0.880404 -1.3090e-05
4:57126411 G A 0.849007 5.4031e-07
4:57129836 G A 0.560073 3.1204e-05
4:57131337 A G 1.922906 3.2559e-05
4:57135956 T C 0.038659 -1.5436e-05
4:57139331 A G 1.763995 3.0057e-05
4:57143808 G A 0.063009 3.6059e-05
4:57148174 G A 0.798074 1.0105e-05
4:57151556 G T 1.866635 2.1201e-05
4:57151927 G A 1.177274 3.6088e-06
4:57154517 A C 1.169491 4.4580e-06
4:57158981 T C 0.050933 7.2643e-06
4:57162619 A G 0.623337 1.8597e-05
4:57164762 A C 0.427038 2.1136e-05
4:57165955 T C 1.184576 -1.7511e-05
4:57167101 G A 0.136649 3.1194e-05
4:57167803 G T 0.244107 -9.1504e-05
4:57168398 A G 0.181323 -4.1540e-06
4:57170138 C T 0.154124 -1.8484e-05
4:57172941 T C 0.029993 9.3294e-06
4:57173047 T C 0.343120 -4.6406e-06
4:57173539 C T 0.096412 -8.8802e-06
4:57173854 A G 0.041185 -9.8889e-07
4:57174134 A G 0.664699 7.2634e-06
4:57176832 C T 0.040641 -3.8190e-06
4:57177770 A C 0.025839 -9.1685e-06
4:57179571 G C 0.113809 -2.4382e-05
4:57180473 A C 0.828768 9.4692e-06
4:57180563 C G 0.698878 7.5347e-06
4:57180701 G A 0.022609 -6.2799e-06
4:57180968 C G 0.032628 9.4358e-06
4:57181995 T C 0.694036 1.1679e-05
4:57183635 C A 0.070723 -2.8274e-05
4:57211352 C T 0.255177 1.5895e-06
4:57215677 A G 0.852546 -6.0825e-06
4:57215803 A G 0.039455 -2.1874e-06
4:57215969 T C 0.063985 -1.6413e-05
4:57217223 A G 0.064229 -2.1398e-05
4:57221348 C T 0.042783 -4.7523e-06
4:57238152 A C 0.040233 -8.4746e-06
4:57246407 T G 0.072454 -1.2942e-06
4:57250285 C T 0.042804 -4.1938e-06
4:57257606 C A 0.831185 -6.7961e-06
4:57276739 C G 0.972135 -1.8718e-05
4:57278167 A G 1.335124 -2.7770e-05
4:57282964 C T 0.029640 1.3196e-05
4:57288945 G A 0.025587 1.1096e-05
4:57294053 G A 0.038792 3.1561e-06
4:57297335 C T 0.108002 -2.1157e-06
4:57300557 T C 0.361547 -9.8476e-06
4:57305202 C T 0.462648 -2.3614e-05
4:57308542 T C 0.074531 -2.4256e-05
4:57324005 T G 0.077910 -1.9480e-05
4:57328353 A C 0.037884 6.6208e-06
4:57334112 G C 0.159020 -3.7152e-05
4:57341262 C A 0.996087 -9.6986e-06
4:57341892 C T 0.022612 -4.8423e-06
4:57353902 G A 0.194487 2.9742e-05
4:57355262 C T 0.400445 -2.2640e-05
4:57364041 T C 0.143799 -1.8427e-05
4:57368807 T C 0.585123 -4.0075e-05
4:57377377 A G 0.042773 -2.5812e-06
4:57378139 C T 0.166258 3.7761e-06
4:57379281 T A 1.962483 7.2194e-06
4:57385455 G A 0.547198 -4.5890e-05
4:57387706 A G 0.143534 -3.4086e-05
4:57393883 G A 0.040121 -7.5682e-06
4:57398920 G A 0.143925 -3.4545e-05
4:57400769 A G 0.349556 2.5028e-05
4:57402184 A G 0.051837 1.1218e-05
4:57408590 T C 0.216202 -4.6532e-05
4:57412492 A G 0.204727 2.8712e-05
4:57413943 T C 0.538066 -9.4375e-06
4:57425670 T C 0.041019 2.9795e-06
4:57426508 G C 1.896363 1.5555e-05
4:57427739 C A 1.475707 3.1700e-05
4:57430005 A G 1.639802 7.6135e-06
4:57430668 T G 0.184991 -1.9872e-05
4:57433196 T C 0.028752 9.6220e-06
4:57439652 C T 1.310217 -2.2417e-05
4:57442004 A C 0.294958 2.2883e-05
4:57442292 G T 0.183686 2.2460e-05
4:57442358 C T 0.111239 5.4715e-06
4:57446784 T C 0.102175 4.0551e-05
4:57450882 G C 0.032516 -4.8683e-07
4:57470257 G A 0.451241 -2.8494e-06
4:57481015 C T 0.317594 1.5178e-05
4:57481094 A C 0.057661 -3.0971e-05
4:57486213 T C 0.032631 7.4824e-06
4:57487432 T G 0.784142 9.5923e-06
4:57493773 C T 0.069836 -9.8599e-06
4:57497699 T C 0.032387 9.2050e-06
4:57503037 G A 0.283980 1.9116e-05
4:57503332 T C 0.069798 -3.8313e-06
4:57503933 A G 0.204540 6.0171e-05
4:57505068 C T 0.890947 -3.8982e-06
4:57505376 C T 0.107880 6.0099e-06
4:57505668 T C 0.033624 5.7843e-06
4:57506378 A G 0.041162 9.8635e-06
4:57507436 A C 0.028100 1.6097e-06
4:57507741 C T 0.929141 9.8793e-06
4:57511383 A G 0.141902 6.1439e-06
4:57512494 G A 0.039156 1.2838e-05
4:57513912 A C 0.197411 -2.3532e-05
4:57516849 T C 0.141558 8.2244e-06
4:57522134 T C 0.031567 -1.9280e-05
4:57522877 A G 0.040682 1.1490e-05
4:57523657 A G 0.928424 1.9792e-05
4:57527444 G A 0.207896 -3.4304e-06
4:57527586 C T 0.504404 2.6772e-05
4:57527725 C A 0.518412 -2.7214e-05
4:57529468 G T 1.478012 -1.2272e-05
4:57531981 T C 0.074986 -1.3259e-05
4:57532131 A G 0.269953 2.2014e-05
4:57536320 A G 0.056267 -2.2935e-05
4:57536813 C G 0.040920 1.4844e-05
4:57537684 A C 0.461652 -1.0808e-05
4:57552654 T C 0.164776 -8.2854e-06
4:57552848 C T 0.031578 -1.9372e-06
4:57555096 A G 1.399639 -2.6475e-06
4:57555139 C T 0.067374 4.3272e-07
4:57565153 G A 1.159050 2.7560e-06
4:57572247 G C 0.080940 1.5199e-05
4:57575110 T C 0.069696 3.4785e-06
4:57587081 G A 0.148878 2.5842e-06
4:57588988 C T 1.565741 -3.9696e-05
4:57591903 A G 0.077149 -9.9478e-06
4:57594195 C T 0.150680 3.6488e-06
4:57594861 A G 0.278694 -3.0931e-05
4:57595349 A G 0.056729 -1.0698e-05
4:57597210 G A 1.409716 -2.7942e-05
4:57598615 C A 1.943121 8.2957e-07
4:57600552 C T 0.135208 2.4152e-05
4:57603682 T C 0.088831 3.8670e-06
4:57604069 G A 0.292310 -7.6111e-06
4:57604956 C T 0.060411 3.0220e-06
4:57605677 G A 0.035566 -9.0261e-07
4:57606688 C A 1.160676 -6.7474e-06
4:57611830 A G 0.190754 -1.8546e-05
4:57612889 C T 0.171926 1.9940e-05
4:57621220 C A 0.117314 1.0482e-05
4:57621843 G A 0.305685 5.7615e-07
4:57623121 G A 0.208610 -7.2746e-06
4:57623536 T C 0.936026 -1.0615e-06
4:57626381 A G 0.305416 4.6842e-06
4:57628407 T C 0.115920 3.2484e-06
4:57635843 T C 0.021018 6.6029e-07
4:57635923 T C 0.117151 -1.4532e-06
4:57637899 C G 0.189615 -2.6105e-05
4:57640557 T G 0.595224 -4.3864e-05
4:57643443 G T 0.060180 -1.2005e-05
4:57643943 C T 0.163708 -5.0067e-05
4:57648046 A C 1.178882 -5.4409e-05
4:57649159 A C 0.662727 1.0253e-07
4:57660182 C A 0.475455 7.8273e-07
4:57661909 T C 0.266930 1.7028e-05
4:57665826 T C 0.185199 -9.2713e-06
4:57669862 A G 0.043868 -5.7492e-06
4:57674397 C G 0.217898 1.9389e-05
4:57675832 T C 0.222610 -2.8271e-05
4:57679142 G A 1.282389 -1.4629e-05
4:57687304 G A 0.745914 1.5902e-05
4:57688243 A C 0.078774 1.5991e-05
4:57690713 A G 0.116158 1.4062e-05
4:57695126 A G 0.848817 1.3590e-05
4:57696918 A G 0.419246 -6.6690e-05
4:57698976 A G 0.040771 8.9987e-06
4:57700528 A G 0.840157 -3.8246e-05
4:57701615 C T 0.089432 -7.8337e-06
4:57705095 C T 1.078794 -3.4893e-05
4:57705961 C T 0.048702 6.3941e-06
4:57707005 A T 0.029833 -9.3547e-06
4:57708522 C T 0.064954 -1.8438e-05
4:57708794 C A 0.162423 -1.7359e-05
4:57718253 T C 0.837638 -1.6454e-05
4:57733499 G A 0.353201 -1.2872e-05
4:57766402 A T 0.123087 1.9459e-05
4:57770173 C T 0.774792 -1.6166e-05
4:57780729 G A 0.080518 1.2733e-06
4:57786450 T G 1.809477 1.9994e-05
4:57792078 G A 0.423897 -1.0462e-05
4:57795634 C A 0.767575 -1.5683e-05
4:57796639 C T 0.038785 -1.1628e-05
4:57797308 C A 0.169808 4.7758e-06
4:57797350 G C 0.039435 -1.4309e-05
4:57797467 T C 0.045207 1.0383e-06
4:57798174 G C 0.074613 -5.7580e-06
4:57800489 A G 0.099887 1.4956e-05
4:57806515 G A 0.068819 1.9456e-06
4:57821309 C T 0.505033 2.5892e-05
4:57824451 A G 0.371063 7.1678e-06
4:57825140 C T 0.704895 1.2018e-05
4:57825593 T C 1.307990 -2.5781e-06
4:57827171 A G 0.059878 1.6970e-06
4:57843863 C G 0.603261 7.7228e-06
4:57844715 T C 0.045789 -4.3282e-06
4:57857188 G A 0.284395 7.9019e-06
4:57864926 T G 0.755165 -5.5962e-07
4:57875768 G A 0.049617 6.0259e-06
4:57878634 A G 1.743086 8.7888e-06
4:57881715 A G 0.686710 3.3661e-07
4:57887150 T C 0.169617 8.1891e-06
4:57889023 A G 0.057117 -1.0276e-05
4:57889677 T C 1.156402 1.5195e-05
4:57903239 G A 0.087311 -9.1207e-07
4:57904387 T C 0.675929 -9.5992e-06
4:57904936 G A 0.067704 -1.0264e-05
4:57908270 G A 1.953198 -1.4575e-06
4:57910285 G A 0.181472 -1.0089e-05
4:57915105 A G 0.069520 9.1532e-06
4:57918245 G A 1.856963 -2.0149e-06
4:57919800 T C 0.394869 -4.8512e-06
4:57920904 T C 1.698453 -2.8284e-05
4:57926736 C T 0.285854 -5.2857e-06
4:57926791 G A 0.185403 1.2212e-05
4:57927734 A G 0.025791 9.8520e-06
4:57936947 A G 0.114979 -4.9257e-06
4:57937117 T G 1.593476 2.0383e-05
4:57937485 C T 0.335083 1.4491e-06
4:57937693 T C 0.027831 -1.7241e-05
4:57941026 C T 0.310186 -8.9394e-07
4:57942167 A G 1.535843 -3.8103e-07
4:57942588 T C 0.106125 -1.5177e-06
4:57943382 G A 1.227173 2.8485e-06
4:57943882 A G 0.031924 -5.7217e-06
4:57944095 A G 0.081212 -5.9421e-06
4:57953462 C T 0.192828 -2.0629e-05
4:57953658 C T 0.099047 -2.0343e-05
4:57961832 A G 1.856038 -2.7962e-05
4:57963046 A C 0.191400 -6.5435e-06
4:57964661 G A 0.030527 1.0066e-05
4:57971919 G A 1.170600 3.9404e-05
4:57974155 G T 0.022911 -2.6962e-05
4:57976487 A G 0.419178 1.6805e-05
4:57996926 A G 0.083245 -2.5635e-05
4:58002890 A G 0.192920 -2.9689e-05
4:58005459 A G 1.732199 -4.3003e-06
4:58012501 C T 0.238243 1.7769e-05
4:58013008 T C 0.596713 9.9609e-07
4:58015669 C T 0.585976 6.2330e-05
4:58016146 G A 0.041094 -9.2499e-06
4:58018366 T C 0.031887 1.3494e-06
4:58018615 C T 0.223569 -2.3542e-05
4:58018840 C T 0.075847 -1.1512e-06
4:58019486 C T 1.365121 3.2602e-05
4:58020159 C T 0.088117 -2.0054e-05
4:58021699 G A 0.085444 -2.7046e-05
4:58023945 T C 0.031115 3.4028e-06
4:58024516 G A 0.145999 -2.7571e-07
4:58026173 A C 0.536387 -3.9313e-05
4:58027570 A G 1.039713 1.5134e-05
4:58029200 G T 0.076707 -2.2788e-05
4:58032901 T C 0.909650 7.7473e-06
4:58032992 A G 0.449487 9.9814e-06
4:58033360 G C 0.739312 1.8422e-05
4:58040426 C G 1.863796 7.7409e-06
4:58047527 C T 0.326675 -3.3562e-05
4:58048841 A G 0.059140 -1.6866e-05
4:58049078 C T 1.489500 -2.0555e-05
4:58053821 G A 0.109094 1.8881e-05
4:58056594 G A 0.093805 -6.9120e-06
4:58057266 C T 0.080402 1.4468e-05
4:58062949 G A 1.041066 9.8460e-06
4:58065581 G A 0.042005 1.5440e-06
4:58066521 T C 0.049750 -8.8580e-06
4:58067413 A G 0.058766 -1.4283e-05
4:58072736 T C 0.167859 -1.0848e-05
4:58073142 A C 0.685343 -2.3018e-06
4:58076316 T G 0.085200 2.7853e-06
4:58078319 T C 1.105191 1.3512e-05
4:58078466 G A 1.122485 1.8901e-06
4:58078913 T C 0.555242 -1.8034e-05
4:58079265 A G 0.130380 -3.2123e-05
4:58085236 G C 0.081378 1.7966e-05
4:58089260 A G 1.160733 -1.9877e-06
4:58096941 C T 1.818776 -1.5217e-05
4:58097058 C T 1.540667 -7.9645e-06
4:58100041 G A 0.513023 6.4039e-06
4:58103659 T C 0.964441 6.0080e-06
4:58109900 G A 0.299674 1.1072e-06
4:58111647 G A 0.556595 -1.5086e-05
4:58120835 G A 0.098262 -1.0626e-05
4:58121894 G T 0.107526 1.3971e-05
4:58129698 A G 0.908069 3.3364e-06
4:58136485 A G 1.146553 1.0271e-05
4:58136668 A G 0.489466 1.2261e-05
4:58139917 A G 1.439264 -8.4934e-06
4:58140073 C T 0.028684 1.4491e-05
4:58140768 T C 0.392040 1.8351e-06
4:58149312 A G 1.337460 -1.3405e-05
4:58150539 C T 1.022014 -1.3032e-05
4:58157552 T C 0.084186 1.3361e-05
4:58187445 A G 0.978690 -6.9224e-06
4:58189555 T C 0.055893 -1.2065e-06
4:58189742 C T 0.204207 -8.6135e-07
4:58191912 T G 0.045211 1.8285e-06
4:58194513 G A 0.862168 -9.0780e-06
4:58199708 C T 0.021660 1.0056e-05
4:58201557 G A 0.573873 -1.1203e-05
4:58204879 A G 0.034947 4.6586e-06
4:58212010 A G 0.033216 2.9022e-06
4:58216807 A G 0.024295 8.4715e-06
4:58221196 A G 0.054469 -2.5533e-05
4:58231911 C T 0.093954 -1.1732e-05
4:58234062 G T 0.217361 -1.4533e-05
4:58236329 A G 0.044592 9.7546e-06
4:58236911 T C 0.045598 -1.4782e-05
4:58242949 A G 1.718355 2.6334e-06
4:58243237 G C 0.052354 1.0523e-05
4:58245202 A G 0.768394 9.5067e-06
4:58249668 A G 0.619043 3.0045e-06
4:58257831 C A 1.565472 -3.4524e-06
4:58261285 A G 0.194915 -3.4028e-05
4:58266530 C T 1.754546 -2.4043e-05
4:58270638 G A 0.689525 8.3198e-06
4:58270808 A G 0.061812 6.5951e-06
4:58271686 A G 0.233955 -1.5529e-05
4:58275744 A G 0.084693 4.2081e-06
4:58278172 A G 0.104528 -5.7382e-06
4:58290250 T C 0.106200 -2.0462e-05
4:58293597 G A 0.929586 1.2485e-05
4:58296037 A G 0.114479 -3.0647e-06
4:58296583 T C 0.729636 -3.7025e-06
4:58300259 A C 0.155402 2.2179e-05
4:58301566 C T 1.727202 9.4705e-06
4:58325506 T C 0.101818 -8.7489e-06
4:58325891 T G 0.103504 -1.0533e-05
4:58326123 T C 0.020018 2.1433e-05
4:58328372 C T 0.049131 -1.9720e-05
4:58332757 A C 1.831705 2.1642e-05
4:58353664 G A 0.053642 3.7440e-06
4:58357441 A C 0.126915 2.1524e-05
4:58363063 T C 1.813911 2.7368e-05
4:58377150 C T 0.206974 1.9571e-05
4:58377516 G T 0.055686 2.6757e-06
4:58378517 C T 0.051263 -4.3549e-06
4:58379831 T C 0.050793 1.8764e-05
4:58381423 C G 0.335477 -6.2053e-06
4:58381544 G A 0.352310 -1.9053e-06
4:58382547 A G 0.033821 -4.1813e-06
4:58411077 A C 0.044538 1.7589e-05
4:58440315 A G 0.145788 8.8231e-06
4:58444206 C T 1.711590 2.2129e-05
4:58450181 T C 1.827068 1.3320e-05
4:58458008 C T 0.039662 -4.9571e-06
4:58471222 C T 0.020263 1.2675e-05
4:58471626 A G 0.295156 -2.5010e-05
4:58474613 C G 0.038347 4.0636e-06
4:58479338 C A 0.033233 -1.7739e-06
4:58479761 C T 1.235744 2.8895e-06
4:58480362 C A 0.456630 -1.5545e-05
4:58482621 T C 0.055947 -2.5297e-05
4:58512618 C T 0.024758 -9.1626e-07
4:58515427 T C 0.047628 1.9318e-05
4:58524078 G A 0.050406 1.1381e-06
4:58528087 T C 0.673940 -1.9431e-05
4:58528158 C T 0.060745 -2.1083e-05
4:58534438 C T 0.080389 -8.8931e-06
4:58540450 C T 0.052286 3.3992e-06
4:58541421 T G 0.224677 -1.6559e-05
4:58547628 A G 0.033730 -7.5465e-06
4:58553332 A G 1.080450 -2.7655e-05
4:58561997 C A 0.033294 -1.5896e-05
4:58578058 T C 0.033988 -2.0742e-05
4:58579411 G A 0.906389 3.3254e-05
4:58589423 T C 1.797741 -1.4028e-05
4:58593018 A G 0.401019 1.8502e-05
4:58598522 A G 1.947432 3.4711e-05
4:58607942 T C 0.474139 -8.7958e-06
4:58624877 C G 0.055441 -1.8377e-06
4:58641729 T G 0.053653 -2.0016e-05
4:58643040 T C 0.060054 -2.0466e-05
4:58652609 T C 0.037044 -6.4365e-06
4:58653727 G A 0.032679 9.3364e-07
4:58662227 C T 0.797898 3.4479e-06
4:58663095 A G 0.032931 -1.0973e-06
4:58665162 C T 1.564663 1.2741e-05
4:58669378 A C 0.411787 -3.8493e-06
4:58671268 T C 0.163453 2.6545e-06
4:58673862 C T 1.026831 8.1851e-06
4:58675894 C T 0.081759 -7.2269e-06
4:58678369 G A 0.034722 -6.6532e-06
4:58679157 T A 0.020855 3.6260e-06
4:58679514 G A 0.071151 1.2839e-05
4:58682503 T C 0.343759 -1.4126e-05
4:58683007 A G 0.284963 -9.2226e-06
4:58692865 A G 0.021045 2.5151e-06
4:58696072 G T 0.583841 8.9162e-06
4:58696511 T G 0.073416 -2.1075e-05
4:58698638 A G 0.379169 -1.3367e-05
4:58699057 C T 0.021045 -2.4520e-05
4:58699492 C T 0.169831 6.8274e-06
4:58700119 C T 1.096283 1.9311e-05
4:58704924 A G 0.325373 -1.4454e-05
4:58705337 G A 0.393145 1.1556e-06
4:58706855 C G 1.059534 -1.4640e-05
4:58708431 C T 0.046826 -1.9892e-05
4:58712046 G A 0.035691 1.4045e-05
4:58712232 G A 1.925109 -9.3631e-06
4:58714960 T G 0.164395 3.9982e-06
4:58719432 T C 0.467931 2.6974e-05
4:58721030 C G 0.899831 1.6830e-06
4:58737014 C T 0.048379 -2.3110e-05
4:58745731 C T 0.870973 -1.3250e-05
4:58756903 T C 0.053234 -1.0598e-05
4:58758826 G A 0.667168 -1.8965e-05
4:58760043 A G 0.399483 1.0374e-05
4:58769905 T G 0.174795 -2.2670e-05
4:58770872 A G 0.168227 2.2744e-07
4:58770918 T C 0.064862 -2.7616e-05
4:58774854 T C 0.026379 -1.9771e-05
4:58778072 C A 1.905230 -3.3442e-05
4:58780077 T G 0.234965 7.3811e-06
4:58794397 G A 0.405211 8.0030e-06
4:58799916 T C 0.282348 -3.4639e-05
4:58810453 G A 0.158952 5.6241e-06
4:58818891 T C 0.174115 -8.2386e-06
4:58827012 T C 0.253844 -2.7738e-05
4:58831172 T C 0.363111 5.2901e-06
4:58835310 C A 0.091758 -6.2178e-06
4:58838320 C A 0.070166 2.8446e-06
4:58840510 C T 0.858873 -2.7710e-05
4:58845621 G A 0.223940 -3.4406e-06
4:58855542 G A 0.917184 3.0551e-07
4:58865986 T G 0.250900 6.5728e-07
4:58882863 G T 0.140827 8.7686e-07
4:58884610 C G 0.886024 -2.2800e-06
4:58885697 C T 0.122689 -5.5879e-06
4:58885904 T C 0.394733 -4.3322e-06
4:58886068 A C 0.026672 -4.4113e-08
4:58886706 C T 0.044643 5.3025e-06
4:58907998 T C 0.030598 -5.4649e-06
4:58912736 A G 0.433780 -1.1494e-05
4:58921077 T C 0.025179 -3.8721e-06
4:58933091 T C 0.644178 1.1516e-05
4:58935839 C T 0.200675 5.4533e-05
4:58939374 C G 0.107193 -4.6270e-05
4:58940446 C T 0.507403 2.8681e-05
4:58941254 A G 0.120286 -1.2168e-05
4:58942997 C T 0.224181 -1.6287e-05
4:58944440 A G 0.198750 3.7761e-05
4:58947681 T C 0.823427 -7.7472e-05
4:58968465 A C 0.115336 -2.4784e-07
4:58975318 T C 0.081341 -4.9809e-06
4:58978517 A G 1.181700 -2.0471e-05
4:58980544 A T 0.278928 -2.0602e-05
4:58981805 A T 0.538613 -4.9490e-05
4:58987876 G T 0.295105 2.2803e-05
4:58988900 G A 0.021487 -7.3283e-06
4:58996334 T C 0.793308 -8.7067e-05
4:59006009 C A 1.741794 8.4834e-06
4:59007858 C T 0.058314 1.8834e-05
4:59008412 A G 0.987172 4.4360e-05
4:59029729 A C 0.053445 3.4105e-06
4:59031089 C T 1.740910 -6.8504e-05
4:59033411 G C 0.034974 -1.0034e-05
4:59037126 A G 0.916371 2.7975e-06
4:59040954 A G 0.102018 3.7404e-08
4:59041563 A G 0.037439 5.0578e-06
4:59045580 C T 1.669833 -6.2066e-06
4:59075203 G A 0.064087 1.6933e-05
4:59093629 T C 0.506193 -1.0218e-05
4:59094924 G T 0.068064 -1.2982e-05
4:59100661 G A 0.163389 1.9039e-06
4:59101981 T C 0.026199 -1.5827e-05
4:59103083 C T 0.143656 7.3081e-06
4:59104301 A G 0.046231 -1.1507e-05
4:59117362 A C 0.922698 1.9736e-05
4:59120874 C T 0.162872 3.1161e-06
4:59126075 A G 0.047489 1.9924e-05
4:59166999 C A 0.116549 -2.1033e-06
4:59172883 A G 0.032526 -1.1572e-06
4:59177075 T C 0.245889 -1.1378e-06
4:59183266 A G 1.041468 -2.6912e-05
4:59192702 T C 0.028742 6.4299e-07
4:59197896 G A 0.073181 1.6606e-05
4:59208179 T C 1.638687 -1.1354e-05
4:59208961 A G 0.481945 -9.2539e-06
4:59208969 C A 0.560627 -1.7389e-05
4:59209796 A G 0.052847 3.8823e-06
4:59222703 G A 0.867577 -3.3692e-05
4:59228941 C T 0.026593 5.1306e-06
4:59229631 C T 0.063277 -8.8810e-06
4:59236235 C A 0.036344 -1.6315e-06
4:59252057 A G 0.157187 1.2395e-05
4:59253068 G A 0.044731 2.0834e-05
4:59253610 A T 0.022531 -8.5583e-06
4:59253872 T C 0.383701 -2.6068e-05
4:59257993 T G 0.059157 7.7804e-06
4:59279704 T C 0.139049 4.6667e-05
4:59284832 A G 0.094957 -1.5467e-05
4:59303260 C T 0.039537 1.0640e-05
4:59310399 A C 0.066042 -1.0277e-05
4:59316074 G T 1.469400 -7.2899e-06
4:59316103 A C 0.521026 7.7728e-06
4:59316851 G C 0.202378 1.2490e-05
4:59319223 G A 0.130764 3.4348e-08
4:59321537 G A 0.668341 -1.5634e-06
4:59322711 G A 0.046115 -1.1208e-05
4:59323158 A G 0.128323 6.6831e-06
4:59340386 A G 0.070788 -5.1533e-06
4:59340807 C T 0.079688 4.6270e-07
4:59351318 T C 0.046499 7.6469e-06
4:59354090 G A 0.029048 -1.1516e-05
4:59356199 T C 0.536203 5.1658e-08
4:59366701 G A 0.038581 1.5328e-05
4:59369085 C T 0.684541 3.8503e-05
4:59369594 C T 0.097466 4.0337e-06
4:59375444 C A 0.292534 3.5798e-06
4:59384051 T C 1.277565 4.5575e-06
4:59396059 A G 0.591644 -3.9162e-06
4:59396970 T C 0.046044 8.3173e-07
4:59402497 G T 0.033842 -1.5560e-05
4:59403869 C T 0.026196 1.5928e-05
4:59404857 C A 0.034753 -2.3048e-07
4:59407864 C T 0.046088 7.9844e-06
4:59419273 T C 0.128320 1.2123e-05
4:59419837 A G 1.872785 2.5704e-05
4:59434110 A G 1.529118 2.9158e-06
4:59437160 G A 0.514335 -8.4416e-06
4:59445288 T C 0.806486 -2.8709e-06
4:59452657 T C 0.096643 2.7491e-06
4:59453696 T G 0.162892 1.0291e-06
4:59458158 C A 0.020739 1.7669e-05
4:59465310 C T 0.095844 -8.3935e-06
4:59465469 A G 0.051246 -4.2709e-06
4:59465711 T C 0.606297 4.7695e-06
4:59467845 A G 0.634516 -6.8259e-07
4:59473767 G T 0.062264 -3.0403e-06
4:59477287 G A 0.033189 6.5632e-07
4:59487314 A G 1.410794 -8.8059e-07
4:59503726 G A 1.135401 -2.0225e-05
4:59508966 T C 0.049488 -1.0650e-06
4:59516867 T G 0.061690 1.1621e-05
4:59518782 C T 0.053051 7.0465e-07
4:59529054 A G 0.045799 -1.3078e-05
4:59533131 A G 0.076180 8.4940e-06
4:59535778 T C 0.514478 5.4431e-06
4:59548441 G A 0.059925 -3.4942e-06
4:59551001 T C 1.254603 6.5951e-06
4:59552168 T C 0.031962 1.0436e-05
4:59567185 T G 0.047285 -1.5858e-05
4:59575291 T C 0.600143 1.9199e-05
4:59586935 A G 0.069122 7.3485e-06
4:59594806 G T 0.082857 -2.4155e-06
4:59599522 G T 0.516566 -1.3135e-06
4:59602600 G A 0.035300 9.6889e-06
4:59603521 G T 0.103848 1.8785e-05
4:59614702 T C 0.217405 -3.3744e-05
4:59615024 A G 0.575525 4.3680e-06
4:59635589 A G 0.461944 -8.3161e-06
4:59639708 A C 0.414047 -1.0185e-05
4:59643375 T C 0.139804 1.4224e-05
4:59645499 A G 0.605355 2.0748e-05
4:59649779 C T 0.089405 -6.3996e-07
4:59650099 A G 0.140035 2.9436e-06
4:59653815 T C 0.036120 4.8283e-06
4:59660111 A G 0.061268 1.0131e-05
4:59674052 T C 0.521009 -1.0168e-05
4:59675523 C T 0.036161 6.7336e-06
4:59685607 A C 0.060993 -2.3663e-06
4:59698400 G T 1.574505 -6.8794e-06
4:59699607 C T 0.025856 1.0115e-05
4:59709290 A G 0.529883 7.5596e-06
4:59709408 G T 1.580081 -1.7327e-05
4:59714308 T C 0.026104 2.0194e-05
4:59799937 G T 1.962092 -4.2256e-06
4:59800034 G A 0.102056 -4.0730e-06
4:59805953 A G 1.963265 -7.3212e-06
4:59809456 A G 0.101876 -1.4112e-05
4:59820469 C T 0.577599 -1.5705e-05
4:59822987 C T 0.119235 -7.3324e-06
4:59829403 T C 0.067772 -2.1387e-07
4:59838475 G A 1.612862 2.7032e-06
4:59843159 T C 0.053744 8.2724e-06
4:59844473 C T 0.869270 8.8983e-06
4:59860720 A G 0.032669 1.8728e-06
4:59861280 C A 0.203938 1.6471e-05
4:59866889 C T 0.103552 5.8714e-06
4:59876984 C G 0.083061 -3.3516e-05
4:59887062 A C 0.802001 -9.0078e-06
4:59897257 G A 0.162807 -4.1949e-05
4:59901783 T C 0.055805 -2.1768e-06
4:59902003 G T 0.049651 1.2265e-05
4:59910951 T C 0.619641 -3.1038e-06
4:59916375 G C 0.576783 1.7695e-05
4:59925645 T C 0.033036 -9.4994e-06
4:59928472 C A 0.221315 2.9912e-05
4:59929358 T C 0.020763 -2.4117e-05
4:59954461 C T 1.061408 4.7611e-06
4:59958177 G A 0.120211 -5.0795e-05
4:59965223 G A 0.034192 -1.6002e-05
4:59965615 C T 0.040193 1.3747e-05
4:59981142 G A 0.539127 6.1477e-06
4:59989821 G A 1.964455 -9.0814e-06
4:59995208 C T 1.787406 9.4532e-06
4:59996270 G T 0.044803 1.0313e-06
4:59997375 G A 0.052701 1.3535e-05
4:59999263 A C 0.065994 -4.5972e-07
4:60010352 A G 0.178382 -2.2679e-05
4:60028768 C T 1.281777 -9.0243e-06
4:60039005 T G 0.033594 1.3029e-05
4:60039119 C A 0.058239 -1.1643e-05
4:60048932 T C 0.509161 1.0809e-05
4:60053776 G T 0.035246 2.2640e-06
4:60054121 T C 1.312814 1.8597e-07
4:60062418 C G 0.073120 4.0590e-05
4:60063336 C T 0.045479 -3.9149e-06
4:60064126 C T 0.179375 1.3854e-05
4:60071046 T C 1.107292 5.8541e-06
4:60071150 A C 0.032377 -3.4688e-06
4:60080281 G A 0.176070 -1.5389e-05
4:60086088 A G 0.025240 -6.7361e-06
4:60097480 A G 0.033298 6.6671e-07
4:60098643 T C 1.581873 -3.7205e-05
4:60099737 T C 0.260576 -3.4311e-05
4:60101605 A C 0.125290 -1.4205e-05
4:60105613 G A 0.151078 -3.5726e-05
4:60109827 G A 0.063301 -9.8872e-06
4:60112029 G A 0.629396 -2.6650e-05
4:60117147 A G 0.028644 -5.5753e-06
4:60122540 A C 0.561946 2.9856e-05
4:60136671 T C 0.036871 1.3362e-05
4:60151518 T C 1.259597 2.3045e-05
4:60152289 A C 0.073807 -8.2156e-06
4:60156270 C G 0.059568 1.9041e-05
4:60156561 T G 0.275933 1.3320e-05
4:60160676 G C 0.020841 1.4875e-05
4:60163247 G T 0.099982 4.5337e-06
4:60164337 C T 0.054084 -2.0108e-05
4:60177224 A G 0.051688 -4.0223e-06
4:60178068 G A 0.297406 2.8887e-05
4:60180579 A T 0.110256 2.2709e-05
4:60180732 G T 0.658838 8.0288e-06
4:60181354 G A 0.051786 -5.0024e-06
4:60184125 A G 0.055886 -2.1642e-05
4:60186756 T C 0.664822 1.0385e-05
4:60195142 T C 0.494494 -2.7725e-05
4:60203458 C T 0.031333 5.2828e-06
4:60206062 A G 0.024690 7.8846e-07
4:60208741 C T 0.260059 -3.9513e-06
4:60211446 G A 0.058681 -6.2344e-06
4:60230013 C A 1.335658 -6.4848e-05
4:60232361 T C 0.065423 -2.0164e-05
4:60234149 C A 0.180741 -9.3192e-06
4:60234292 G A 0.022418 -1.5575e-06
4:60247508 T C 0.061258 8.2594e-06
4:60250416 A G 0.038996 -4.0001e-06
4:60254493 G A 0.053653 -2.1194e-05
4:60262798 C A 0.542357 -1.1188e-06
4:60269141 A G 0.064379 6.7559e-06
4:60278718 A G 0.260556 -2.8304e-06
4:60278804 A C 1.304831 -6.2386e-05
4:60278933 G A 0.073909 1.9744e-06
4:60279201 A G 0.075918 4.6049e-07
4:60314429 G A 1.302407 -7.1557e-05
4:60314762 A C 0.101505 -7.8302e-06
4:60315125 C T 1.287877 -7.6111e-05
4:60329027 T C 0.067418 1.1057e-05
4:60329260 C T 0.074242 6.4892e-06
4:60334946 G A 0.859251 1.4872e-05
4:60336966 G C 1.470481 2.9120e-06
4:60342712 C T 0.080583 5.2054e-07
4:60350924 G A 0.092173 6.0169e-05
4:60351821 T G 0.057753 3.3718e-06
4:60357614 T C 0.074633 1.0635e-05
4:60357694 C T 0.064913 -1.9578e-05
4:60359859 T C 0.110504 5.8229e-06
4:60360892 A G 0.049610 6.9151e-06
4:60369554 T C 0.113183 1.1211e-05
4:60377467 C T 1.471936 2.0337e-06
4:60379577 G A 0.279224 8.4990e-10
4:60387255 A G 1.134946 -3.3266e-06
4:60388525 A G 0.037116 -1.6891e-05
4:60393154 A G 0.176461 -8.0375e-07
4:60400016 A G 0.110175 -1.5958e-05
4:60405379 A G 0.110052 -2.2163e-06
4:60408213 T C 0.031812 -1.2608e-05
4:60410813 A G 0.045003 1.0840e-06
4:60411150 A C 0.022565 -1.6738e-05
4:60430779 G A 0.372328 7.9557e-06
4:60431974 A G 0.077866 -1.1571e-05
4:60461077 T C 0.369843 8.3633e-06
4:60461145 A G 0.948061 -1.7439e-05
4:60473572 G A 1.423057 -5.9236e-06
4:60475625 A G 0.032448 -9.4140e-07
4:60482936 T C 1.501141 3.6810e-06
4:60490366 A G 0.081120 4.2277e-06
4:60491132 C A 0.092472 1.4574e-05
4:60496226 G T 0.526887 -1.7475e-05
4:60501941 G T 0.182281 2.8860e-05
4:60515628 A C 0.482316 -5.8627e-06
4:60518390 A G 0.071420 4.4343e-06
4:60521160 T C 0.115329 1.8485e-05
4:60523328 A G 0.023500 2.8867e-06
4:60529334 G A 1.282991 -4.8228e-06
4:60535366 A G 0.021245 -1.3882e-05
4:60537941 T C 0.027528 8.6785e-06
4:60540181 C T 0.213152 -5.8021e-06
4:60544221 A G 0.026049 -1.7303e-05
4:60554226 C A 1.551138 1.7208e-05
4:60556009 A G 0.076727 -3.0061e-05
4:60558781 A G 0.112820 -3.2920e-06
4:60560547 C T 0.036426 -1.4844e-05
4:60566198 G A 0.073861 -2.1345e-07
4:60568412 T G 0.892596 -8.9478e-06
4:60570875 T G 0.245828 8.4581e-06
4:60577319 A C 1.561416 1.2738e-05
4:60578160 T C 0.024479 1.0193e-05
4:60578262 C A 1.213832 -8.9472e-06
4:60580965 T C 0.113595 7.9883e-06
4:60591994 G C 0.071481 5.8079e-06
4:60611895 G A 0.036562 -9.3206e-07
4:60619046 C T 0.758432 -1.6092e-05
4:60631977 G A 0.169712 3.9225e-05
4:60641124 A G 0.039380 -7.3858e-06
4:60665837 C T 0.079556 -1.4765e-05
4:60666251 T G 0.043429 -1.3327e-05
4:60680656 T C 0.169148 4.2241e-05
4:60691809 A C 0.046962 -1.4075e-05
4:60695254 T C 1.915120 1.8973e-05
4:60697144 T C 0.065640 1.8957e-05
4:60698106 G A 0.049362 1.6578e-05
4:60703356 C A 1.079532 1.0227e-05
4:60707711 T C 0.575648 1.5180e-05
4:60717361 T C 0.071070 9.4005e-06
4:60729946 C T 0.057552 2.0254e-05
4:60738362 T C 0.049518 -1.8732e-05
4:60741765 G T 0.628223 2.1474e-05
4:60742265 T G 0.033760 5.7275e-06
4:60746980 C G 0.223603 1.1518e-05
4:60747549 C A 0.066405 -1.1928e-05
4:60748829 T A 0.629504 3.5207e-05
4:60748984 T G 0.069122 -1.1712e-05
4:60754817 C T 0.088725 -9.6421e-07
4:60756136 T C 1.951587 1.4361e-05
4:60764327 A G 0.335464 -1.1410e-05
4:60773527 T C 0.810446 1.6947e-05
4:60774654 C T 0.099564 -1.4997e-05
4:60778861 C A 0.051558 1.4378e-06
4:60780184 A G 0.286323 -1.6900e-05
4:60793034 G A 0.744830 6.3968e-06
4:60797883 T C 0.390578 2.7457e-05
4:60808884 A G 0.063798 1.9037e-05
4:60812129 T G 0.059385 -2.9804e-05
4:60814470 C T 0.087596 2.8802e-05
4:60814529 C T 0.111875 -6.8979e-06
4:60826699 T C 0.064586 -2.9348e-05
4:60827552 T C 0.069652 -1.1968e-05
4:60829098 G T 0.617013 1.7845e-05
4:60831380 T C 0.054251 -2.0244e-05
4:60835586 T C 0.096082 4.4582e-07
4:60836160 A G 0.754509 -5.2881e-05
4:60840276 A G 0.086655 -3.7913e-06
4:60851765 C T 0.097599 -1.2540e-05
4:60855092 A G 0.044827 2.0949e-05
4:60857340 G A 0.070016 5.6925e-06
4:60857475 G A 1.221481 -3.5419e-05
4:60860459 T C 0.042562 -2.1938e-06
4:60866784 C G 0.110906 -2.7521e-05
4:60868822 C T 0.054982 -2.0270e-05
4:60870868 T C 0.159254 -4.7154e-06
4:60879952 C T 0.087284 -1.4962e-05
4:60884791 A T 0.036891 -2.2757e-05
4:60890698 G T 0.109433 -1.7724e-05
4:60902440 C T 0.295315 -2.3395e-05
4:60906556 A G 0.113455 -6.6765e-06
4:60906576 T G 0.171776 4.7621e-06
4:60908508 A G 0.027226 -1.8767e-05
4:60929487 T C 0.022905 -2.6814e-05
4:60932431 C T 0.106812 2.3038e-05
4:60932671 T C 0.081990 -7.2771e-08
4:60940765 G A 0.091343 -1.6781e-05
4:60943110 G T 1.904747 3.6565e-05
4:60955000 T C 0.284766 -2.1236e-06
4:60962358 A G 0.052194 1.8115e-05
4:60968611 A C 0.046340 1.3880e-06
4:60969154 C A 0.026838 -9.1588e-06
4:60994071 G A 1.855834 3.0852e-05
4:60997167 G A 0.051953 1.3934e-05
4:61009863 A C 0.112558 -4.9200e-05
4:61009942 G A 0.079998 -1.2417e-05
4:61014695 A G 0.028847 -1.5283e-05
4:61030524 C T 0.071226 3.8165e-05
4:61037655 A C 0.027450 -6.2112e-06
4:61041752 C T 1.634658 4.9714e-05
4:61042697 G A 0.099625 8.5685e-06
4:61044297 G A 0.025434 -1.5615e-05
4:61055763 C T 1.773694 2.2757e-05
4:61065199 A G 0.089800 8.5739e-06
4:61066519 T C 0.138930 -1.8811e-05
4:61072512 A C 0.057284 -2.4239e-05
4:61072859 C T 0.151778 -1.9423e-05
4:61080015 C A 0.335460 -9.1200e-06
4:61080785 C A 1.576800 4.4365e-05
4:61105975 A G 0.026066 -1.9434e-05
4:61106844 T G 0.354663 -1.9259e-05
4:61113104 T G 0.098850 4.9599e-07
4:61113349 C T 0.170916 1.4680e-05
4:61116014 T G 0.051531 1.1703e-05
4:61119178 G A 0.333961 -8.9215e-06
4:61138941 A C 0.078165 -6.7545e-06
4:61157517 C T 0.169515 -7.3844e-06
4:61161139 A G 0.020963 -1.2918e-05
4:61163418 T G 1.650328 2.3542e-05
4:61208484 C A 0.061608 -6.6171e-06
4:61210812 A G 0.093359 -4.8057e-07
4:61213845 T G 1.511041 2.5347e-05
4:61214745 T C 0.127616 -9.5310e-06
4:61228398 C T 0.129023 -1.9167e-05
4:61230320 T C 0.074772 -1.3611e-05
4:61231687 C T 0.024625 1.2172e-05
4:61238400 T C 0.146390 -4.7502e-07
4:61245570 G C 0.143816 -6.8696e-07
4:61267425 G A 1.857486 1.0636e-05
4:61277546 A G 0.248653 -1.7853e-05
4:61278561 G A 0.027783 -1.2021e-05
4:61287459 T C 1.793665 1.4421e-05
4:61290508 G T 1.393125 1.7093e-05
4:61297531 T C 0.285741 -7.9440e-07
4:61298074 C T 0.035137 6.8964e-06
4:61303331 G A 0.129356 1.6950e-05
4:61343352 T C 0.066490 -5.7437e-06
4:61347534 C T 1.750718 1.2761e-05
4:61348191 A G 0.073538 1.8493e-07
4:61351107 G T 0.045762 -1.0845e-05
4:61352529 A G 0.392326 -1.6601e-05
4:61354000 A G 1.325047 8.5903e-06
4:61359975 G C 0.160006 -9.9005e-07
4:61360951 G A 0.163032 -3.7476e-06
4:61363779 C T 0.076139 1.4540e-05
4:61367045 G A 1.031669 1.3238e-07
4:61370107 C A 0.961776 -1.3112e-06
4:61372234 A C 0.129526 -8.9132e-06
4:61379446 C G 0.496782 -3.4573e-06
4:61385787 T G 0.097538 -2.3789e-05
4:61388332 C T 0.046302 2.4411e-06
4:61391349 A G 0.038136 -6.5181e-06
4:61396021 A G 0.157592 3.8470e-06
4:61396449 T C 0.155637 -3.6438e-06
4:61405164 G A 0.282750 -3.4959e-05
4:61412828 T C 0.956581 6.0669e-06
4:61414570 T C 0.030592 1.3106e-05
4:61416743 A G 0.174669 -7.8404e-06
4:61418239 C T 0.443779 -9.9519e-06
4:61421921 A G 0.135823 2.1823e-05
4:61435320 A G 0.267022 -5.0600e-06
4:61440787 A G 0.040944 -1.7004e-05
4:61444067 G A 0.184580 -7.0107e-06
4:61447908 C G 0.035566 -3.8249e-06
4:61461790 G A 0.022986 1.2331e-05
4:61472675 A G 0.230171 2.6867e-06
4:61474133 C T 0.042970 -9.8164e-06
4:61484581 C G 0.506074 -9.1898e-06
4:61496921 C T 1.311451 -8.1563e-06
4:61504056 G A 0.113319 -2.0654e-06
4:61505346 A C 0.056005 -9.0536e-06
4:61511403 A G 0.033913 -1.9753e-05
4:61517947 G A 0.159271 1.9424e-05
4:61525675 T G 0.058654 -1.5525e-05
4:61527956 T G 0.065637 -3.9132e-06
4:61534261 C T 0.351236 2.9472e-05
4:61535011 T G 0.112201 8.4077e-06
4:61543440 G A 1.703780 1.7412e-05
4:61546181 A G 0.067854 -1.1122e-05
4:61561404 A G 0.040913 1.2049e-05
4:61577686 A G 1.696253 1.8201e-05
4:61578034 G T 1.152710 -8.6325e-06
4:61594123 G T 1.750977 9.8150e-06
4:61604306 G A 1.365865 -1.7762e-05
4:61606744 C A 0.259199 -2.7369e-05
4:61609631 A G 0.032648 6.8539e-06
4:61611440 G A 0.308972 1.2485e-05
4:61615951 T C 0.161274 -2.1558e-05
4:61619702 T C 0.028994 -3.2970e-06
4:61620895 T G 1.365321 -1.7628e-05
4:61629652 C T 0.955517 -8.1509e-06
4:61630164 A G 0.087559 1.1798e-05
4:61646237 T C 0.090904 -1.7581e-05
4:61664933 C T 1.791893 -4.8483e-06
4:61667472 C T 1.712270 -1.3762e-05
4:61669587 T C 0.033808 1.2815e-05
4:61671235 C T 0.031799 -4.2144e-06
4:61682495 C T 0.324544 1.7820e-05
4:61684749 T G 0.056988 2.7897e-05
4:61692710 C T 0.056896 7.7001e-06
4:61695508 T C 0.268535 1.9927e-05
4:61695623 A G 0.020185 -8.0496e-06
4:61723786 C T 0.023313 -2.8977e-06
4:61724685 A G 0.349519 -2.3805e-06
4:61725078 A G 0.138233 -2.8092e-05
4:61727689 G A 0.205713 2.3500e-06
4:61731645 T C 0.021014 2.2737e-05
4:61767225 A C 0.050902 6.6377e-06
4:61768115 G A 0.228944 4.6993e-06
4:61780970 A G 1.178766 -1.4065e-05
4:61791683 A G 0.037034 1.5396e-05
4:61800562 T G 0.194779 -1.9844e-05
4:61806007 T G 0.101757 1.0542e-05
4:61808709 G A 1.803249 2.7714e-06
4:61814029 C A 1.608745 1.7036e-05
4:61816336 C T 0.064862 -2.8129e-05
4:61821398 C A 0.030602 -1.1142e-05
4:61822587 T C 0.053224 -1.5594e-05
4:61827029 C A 1.603183 -1.1230e-05
4:61827639 G A 1.288594 1.4592e-05
4:61829390 T G 0.226177 1.3940e-05
4:61835279 T C 0.057783 2.0257e-05
4:61842755 G A 0.266849 -4.5847e-05
4:61844382 A C 0.022973 6.2682e-06
4:61846462 A G 0.057107 -2.0386e-05
4:61847366 T C 0.046972 -1.3882e-07
4:61849734 A G 0.265237 -4.1950e-05
4:61853405 G T 1.216630 2.4091e-05
4:61858122 C A 0.068367 -1.6759e-05
4:61859544 A G 0.119681 -1.2129e-05
4:61859875 T C 0.119388 8.0029e-07
4:61861629 A C 0.080640 -7.1039e-06
4:61862882 C T 0.104262 2.2753e-05
4:61872517 C T 1.249659 2.3544e-05
4:61876951 A G 0.205999 -2.5259e-05
4:61883668 C T 0.141161 -3.6123e-06
4:61894739 T C 0.046132 2.8565e-05
4:61900046 A G 0.550088 -2.2173e-05
4:61902188 G A 1.073249 4.8264e-06
4:61905625 T C 0.057760 -6.9611e-06
4:61905921 T G 0.030796 -7.1559e-06
4:61907209 A G 1.182812 3.0729e-05
4:61909019 A C 0.066405 -1.2319e-05
4:61910942 G C 0.147403 -1.8144e-06
4:61912212 T C 0.086689 4.8211e-05
4:61918204 T C 0.043378 -1.6303e-06
4:61921038 T G 0.238494 1.8899e-05
4:61921856 G A 0.087692 -2.0348e-05
4:61925586 G A 0.160971 2.2512e-05
4:61926865 A G 0.404701 3.5387e-06
4:61929390 G T 0.072341 -1.1304e-05
4:61929468 T C 0.114513 5.2446e-06
4:61946709 A C 0.039887 -2.5121e-06
4:61948814 T G 0.104725 5.1545e-06
4:61951511 G A 1.332533 5.4291e-06
4:61954353 T G 1.158598 -2.0105e-06
4:61957647 T G 0.123264 5.6535e-05
4:61961437 T G 0.028729 -6.3133e-06
4:61964784 G A 1.925425 2.2010e-06
4:61967025 G A 1.568131 -4.5839e-05
4:61975533 G A 0.495585 -3.6526e-05
4:61976596 T C 0.029874 -6.6758e-06
4:61978764 A C 1.061163 1.0685e-05
4:61982282 A G 0.581842 6.9005e-06
4:61986766 T C 0.077938 8.9933e-06
4:61986906 T C 0.449827 2.0764e-05
4:61997642 T C 0.084013 1.1761e-06
4:62005078 G C 0.972451 3.3814e-05
4:62012932 G T 0.040064 1.8315e-05
4:62013364 T G 0.411933 -9.8936e-06
4:62027517 A G 0.050919 1.6581e-06
4:62027701 G A 0.046142 3.3523e-05
4:62044819 G A 0.042001 4.7370e-06
4:62046261 C T 0.584633 -2.5352e-05
4:62049284 G A 0.993452 -6.4598e-06
4:62050302 A C 0.031533 9.6329e-06
4:62050425 T C 0.029252 -1.9651e-06
4:62053080 T C 0.057851 -1.2281e-05
4:62062045 A G 0.041675 1.4806e-06
4:62079015 T C 0.971424 -2.7939e-05
4:62080215 G A 0.353337 3.6522e-05
4:62082945 G A 1.337664 -1.0995e-06
4:62083217 T A 0.039513 4.3474e-05
4:62088597 A G 0.184325 3.6449e-05
4:62094288 A G 0.032315 1.1371e-05
4:62098909 G C 0.134657 2.0658e-05
4:62100988 G A 0.778658 6.5998e-06
4:62102541 G A 1.360776 1.4825e-05
4:62102542 T C 0.195633 2.1595e-05
4:62103617 T C 0.876002 1.1612e-05
4:62103999 A G 0.798958 -1.8093e-04
4:62104112 C T 0.392608 2.1987e-05
4:62108721 G A 0.031214 1.7544e-05
4:62109770 T C 0.995050 -1.5252e-05
4:62111198 A C 0.186184 1.3502e-05
4:62114563 C T 0.159537 -4.4651e-05
4:62121348 G A 1.510851 -1.5763e-05
4:62126185 G T 0.060221 6.2712e-06
4:62127538 T C 1.255218 -1.2211e-05
4:62129831 T C 0.086073 -1.4014e-05
4:62130085 G A 0.301306 5.8072e-07
4:62132345 G A 0.888207 -2.3830e-05
4:62135494 A C 0.067588 -9.0543e-06
4:62136879 A G 0.049464 2.5766e-06
4:62142923 G A 0.038789 3.6513e-06
4:62154786 G A 1.686982 -2.2700e-05
4:62155168 C T 0.263605 -1.2923e-05
4:62158724 A G 0.024475 -5.5922e-06
4:62160473 T C 0.789993 -4.1951e-05
4:62162139 T C 0.675439 -1.6530e-05
4:62163509 C T 1.666464 -2.5366e-05
4:62165943 C T 0.061799 9.1820e-06
4:62175376 C T 0.026124 2.3151e-05
4:62181637 T C 0.275144 2.3053e-05
4:62202922 G A 0.323517 3.6275e-06
4:62204746 G T 0.057460 -1.4439e-05
4:62208968 T C 1.196588 -3.8097e-05
4:62211561 T C 0.030014 -2.8281e-05
4:62213100 A C 0.302724 6.3535e-05
4:62221780 T C 0.106350 -1.5082e-05
4:62226863 C T 0.155950 -3.7760e-05
4:62229705 T C 0.149130 9.3256e-06
4:62229733 A G 1.330004 2.1862e-05
4:62251077 T C 0.884141 1.6641e-05
4:62252306 C T 1.685853 3.0476e-08
4:62256581 C T 1.956537 -1.5911e-05
4:62257421 T C 1.935573 -2.0888e-05
4:62261514 A G 0.142058 1.4483e-05
4:62268153 G A 0.744524 5.9106e-06
4:62270333 G A 0.044738 -2.8358e-05
4:62271813 T C 1.346129 2.8846e-06
4:62279524 T G 0.029850 -7.0685e-06
4:62289645 C A 0.028647 8.4414e-06
4:62293603 A G 0.058378 2.0854e-05
4:62293804 A G 1.042219 -1.2900e-05
4:62296190 A C 0.897818 4.2482e-06
4:62303073 C A 0.032652 4.0333e-06
4:62303275 C G 1.116978 -2.6263e-06
4:62303350 C T 0.355343 7.8642e-06
4:62304735 C T 0.437775 -1.0384e-05
4:62319400 T C 0.525834 -1.2942e-06
4:62329742 A G 0.020923 -1.1671e-05
4:62335703 T C 0.032818 -2.5764e-05
4:62339371 C G 0.047332 -2.4241e-05
4:62340495 T C 0.035814 -9.0447e-08
4:62343002 G A 0.039669 6.8986e-07
4:62347010 G A 0.175176 1.3732e-05
4:62350024 A C 0.090075 -3.0088e-06
4:62350142 T C 0.069363 1.6486e-05
4:62359149 G A 1.707282 -1.3265e-05
4:62366666 C T 0.183271 -9.6667e-06
4:62368870 A G 0.040631 1.8958e-06
4:62371763 G A 0.023921 4.4753e-06
4:62371818 A C 0.071743 -3.1689e-05
4:62373180 G A 0.224388 5.3136e-07
4:62381701 C A 0.028497 5.1229e-06
4:62386631 C T 1.441056 1.4475e-05
4:62393310 T C 0.113840 7.7311e-06
4:62393760 C T 0.979489 -1.8560e-05
4:62402813 G A 0.460319 -2.4959e-05
4:62404541 C A 0.563106 5.0753e-05
4:62409332 G A 0.075517 -2.2843e-05
4:62411805 A G 0.060704 -2.4985e-06
4:62412035 A C 0.045255 -2.6834e-06
4:62416499 A G 0.649230 1.5967e-05
4:62431962 T C 0.037622 -1.7222e-05
4:62438881 T C 0.106795 -2.4489e-06
4:62441354 A G 0.066671 1.4431e-05
4:62453209 G A 0.483591 3.4652e-05
4:62457454 T C 0.918788 1.0965e-05
4:62472569 G A 0.078998 2.7862e-05
4:62476789 T C 0.083921 -1.8246e-05
4:62483155 T C 0.053098 1.4069e-06
4:62487133 G A 0.169624 3.5350e-05
4:62496970 G T 0.026947 2.2071e-06
4:62497790 C T 0.200318 1.1186e-05
4:62499783 A G 0.051783 -1.6307e-06
4:62501154 T G 0.038398 -1.4574e-05
4:62513826 A G 1.004209 -9.0987e-07
4:62514622 T C 0.072287 -1.0712e-06
4:62544712 A G 0.023500 -4.7576e-06
4:62553696 G A 0.025580 -1.1235e-05
4:62556872 A G 0.457538 -3.8960e-05
4:62563415 G A 1.460846 -3.7733e-05
4:62566245 T C 1.002240 -3.0953e-06
4:62598689 T C 1.179354 2.0121e-05
4:62599489 T C 0.043576 1.3119e-05
4:62601284 T G 0.349213 1.4352e-05
4:62617503 T C 0.060636 -2.1549e-05
4:62627158 C A 0.819167 6.8886e-06
4:62629743 T C 0.756049 1.6719e-05
4:62644059 A G 0.039292 -5.5146e-06
4:62644386 C A 0.080688 -2.1604e-05
4:62644490 G T 0.095783 -1.7809e-05
4:62655180 A G 0.026005 -1.7665e-05
4:62663494 C G 0.074262 1.3818e-05
4:62664220 A C 0.024557 1.8713e-05
4:62673546 A G 0.222359 3.3934e-05
4:62673737 C T 0.850812 1.5371e-05
4:62674396 C T 0.047679 -1.4342e-06
4:62675683 G A 0.030425 1.6867e-05
4:62698683 A G 0.103739 9.2099e-06
4:62699031 A G 0.042743 7.4676e-07
4:62700325 A G 0.145652 -3.3029e-07
4:62707163 G T 0.078223 -1.9339e-06
4:62707491 C T 0.394424 -3.3898e-05
4:62719327 T C 0.241156 3.9791e-05
4:62719376 G C 0.701234 5.7426e-07
4:62727271 T G 0.092071 4.2927e-05
4:62733437 C T 0.948418 -1.1942e-05
4:62739674 C T 0.398092 -1.1406e-05
4:62744545 C T 1.600643 -1.4571e-05
4:62748319 G A 0.122468 8.3976e-06
4:62748384 T C 0.526694 -1.0034e-05
4:62749394 G A 0.043392 -1.0539e-05
4:62758251 G A 1.442259 2.2751e-05
4:62758491 A G 0.032050 1.4619e-05
4:62763217 T C 0.929865 1.6982e-05
4:62768993 A G 0.054659 3.9447e-06
4:62779822 G A 1.409094 1.1932e-05
4:62796709 G A 0.042845 -1.8223e-05
4:62800624 G A 0.025420 -4.2055e-06
4:62800728 C T 1.509967 2.3061e-05
4:62816739 G A 1.925105 2.6335e-05
4:62817231 G A 0.097915 -2.1567e-06
4:62834998 T C 0.056556 1.8514e-05
4:62835102 A G 0.231732 2.3113e-05
4:62836696 A G 0.393958 -3.5302e-07
4:62840940 T C 1.507590 2.3261e-06
4:62845388 C G 1.904020 -1.4334e-06
4:62845461 G C 0.027981 1.5514e-06
4:62845490 G A 1.522883 5.7761e-06
4:62847106 T C 0.083221 2.8190e-05
4:62850396 G C 0.086981 3.2882e-05
4:62850738 G A 0.095943 8.3863e-06
4:62851884 G A 0.375439 -8.3559e-06
4:62852758 G A 0.031132 2.7351e-06
4:62865721 G C 0.082969 3.4694e-06
4:62868358 G A 0.027246 -2.2572e-06
4:62874191 T G 1.897954 2.5232e-05
4:62878966 C T 0.027634 -3.3147e-06
4:62881399 A C 0.498397 -3.7936e-07
4:62884681 A G 0.043746 1.0104e-05
4:62900912 G A 0.084224 3.1264e-05
4:62922282 C A 0.087324 -1.2995e-05
4:62938996 A G 0.079937 1.3902e-05
4:62942119 G A 0.034393 2.2549e-06
4:62962897 G A 1.394862 -2.9824e-05
4:62982523 C T 0.058406 -2.9685e-05
4:62983774 T C 0.024404 -1.6758e-06
4:62994611 T C 0.028501 -3.5343e-06
4:63000920 A G 0.540664 3.6641e-05
4:63010969 A G 0.078281 5.5384e-06
4:63014144 T C 0.307541 -3.9629e-05
4:63025503 A G 0.113846 2.3938e-05
4:63027005 T C 0.361109 -7.8967e-06
4:63029081 A G 0.033838 1.3363e-05
4:63037259 G T 1.162804 1.1671e-04
4:63037765 C T 0.077944 2.5756e-05
4:63041332 T C 0.073103 4.1038e-06
4:63048398 G T 0.086162 6.3500e-05
4:63051489 T G 0.232983 8.6026e-05
4:63075414 G A 0.574468 -1.6474e-05
4:63079952 T C 0.070754 -3.5873e-05
4:63102309 C T 0.152819 -3.3569e-05
4:63105604 T G 0.275287 2.9973e-05
4:63114687 A C 0.567974 -1.1567e-05
4:63128696 A C 0.061574 -3.5367e-06
4:63131703 A G 0.026869 -3.8621e-06
4:63134367 T G 0.106139 -9.1147e-07
4:63135706 T C 0.053061 -5.2300e-05
4:63160845 G T 0.041791 -1.3428e-05
4:63172894 A G 0.033179 1.9417e-06
4:63183246 A G 1.319777 -6.5186e-06
4:63195550 T C 0.142412 -2.7808e-05
4:63220728 C T 0.066433 1.6626e-05
4:63224055 T G 0.374358 -3.4341e-06
4:63226345 G A 0.067935 2.1297e-06
4:63236539 G A 0.952022 -1.0338e-05
4:63237761 T G 0.562099 1.3006e-06
4:63242192 T C 1.295033 1.1680e-05
4:63243416 T C 0.213261 -2.9846e-05
4:63244901 T A 0.020899 1.5748e-05
4:63245512 G C 0.445163 -1.3025e-07
4:63253652 T C 0.065127 -3.8062e-05
4:63253723 C T 0.204601 1.7009e-05
4:63255658 A G 1.717210 3.3351e-06
4:63259417 A T 0.120354 1.0184e-05
4:63263522 T C 0.039642 -1.9571e-06
4:63267781 T C 0.900627 -1.9409e-05
4:63283595 G T 0.448328 5.4710e-06
4:63291245 C T 0.101801 7.2727e-06
4:63295224 A G 0.122689 -2.3788e-07
4:63302903 A C 0.332472 -9.4419e-07
4:63309303 G T 0.114999 3.6033e-05
4:63311791 G T 0.102219 8.6008e-06
4:63314242 C T 0.340166 -6.7421e-06
4:63316596 C A 0.286047 1.3850e-06
4:63323918 A G 0.554093 -8.7174e-07
4:63325323 C A 0.083200 8.1426e-06
4:63328312 G A 0.285126 6.9201e-07
4:63329372 C T 0.078985 1.2088e-05
4:63330778 C A 0.586697 -1.6684e-05
4:63332081 A G 0.036178 -3.5305e-05
4:63337792 C T 0.371890 3.0509e-05
4:63341366 T C 0.775551 -2.0228e-05
4:63346266 T A 0.036150 1.1441e-05
4:63349124 G A 0.079586 1.2636e-05
4:63349590 G T 0.079967 -4.7268e-06
4:63354306 T C 0.047278 -5.0686e-06
4:63355586 G T 1.177287 2.6709e-05
4:63355898 T C 0.078736 -9.2056e-06
4:63355933 C T 0.176226 9.9153e-06
4:63362954 A G 0.294224 -4.4978e-06
4:63378266 G T 0.286387 -1.7036e-05
4:63379063 A G 0.365865 8.4593e-06
4:63381730 A G 0.058647 -1.0910e-05
4:63383833 A G 0.131600 -4.6275e-06
4:63385801 G T 0.060092 -2.0242e-05
4:63388805 A G 0.898967 2.4706e-06
4:63391065 A G 0.055366 -4.4875e-06
4:63391971 C T 0.337456 -3.6110e-06
4:63392265 T G 0.102260 -2.7702e-06
4:63393654 T C 0.084911 -4.6708e-06
4:63401079 A G 0.380705 -1.7361e-06
4:63403414 G A 0.187789 1.6794e-05
4:63404180 G A 0.061530 1.1790e-05
4:63410582 T C 1.700863 2.7992e-05
4:63424942 C T 1.696501 3.2357e-05
4:63430503 G A 1.007500 4.4484e-06
4:63440630 G A 0.076550 7.7264e-06
4:63448676 T C 0.038330 8.0625e-06
4:63458896 C T 0.546052 2.0575e-06
4:63460226 C T 0.025468 -2.0255e-05
4:63464367 T C 0.096337 -5.9995e-06
4:63475142 T C 0.051803 -3.3745e-05
4:63483360 T G 0.603084 -1.7273e-05
4:63487723 A G 0.243288 1.2827e-05
4:63488726 C T 0.035147 -1.3196e-05
4:63497644 T G 0.340312 -9.5365e-06
4:63500429 A G 0.035443 3.8327e-05
4:63502423 T C 0.636406 -1.1161e-05
4:63506739 A G 0.036783 1.8411e-05
4:63525232 C A 0.048543 -1.0516e-05
4:63525854 T G 0.046227 4.2231e-06
4:63526849 T C 0.037864 3.3085e-05
4:63535537 T C 0.067150 -7.2739e-06
4:63539931 T C 1.639830 -8.0778e-06
4:63543416 C T 0.717533 1.9357e-05
4:63546588 G A 0.563691 4.1698e-06
4:63549006 A G 0.079117 -2.0499e-05
4:63559109 A G 0.065579 6.2925e-06
4:63562938 T G 0.460975 -1.8568e-06
4:63572723 G C 0.065450 -2.1121e-05
4:63574615 C T 0.046125 5.5645e-06
4:63582250 T C 0.307636 2.1512e-05
4:63585959 C A 1.442800 -1.1078e-05
4:63601234 C G 0.064155 1.3302e-05
4:63605709 T A 0.076003 -9.5796e-06
4:63606339 A T 1.753703 7.0438e-06
4:63618822 T C 0.278500 4.3673e-06
4:63623849 T C 1.789276 2.6452e-06
4:63638336 C T 0.051874 2.1397e-05
4:63651547 G A 0.080664 1.0197e-06
4:63657949 G T 0.071576 1.5643e-05
4:63659479 A G 0.022582 -1.6478e-05
4:63665280 G T 0.022422 -9.2938e-06
4:63678670 C A 0.291018 -4.3144e-06
4:63680595 G A 0.516776 3.8933e-05
4:63682543 T G 0.082476 -1.5706e-06
4:63693471 C T 0.045547 -1.7900e-06
4:63697284 C T 0.512251 3.2054e-05
4:63698962 A G 0.032003 -1.9184e-05
4:63707060 A G 0.029310 -4.8043e-06
4:63714588 T C 0.474367 -6.9391e-06
4:63715033 C T 0.040696 5.1946e-07
4:63718434 A G 0.073712 -1.3980e-05
4:63727309 T C 0.132855 4.8457e-06
4:63732181 C T 1.614290 -2.6174e-05
4:63734689 T C 1.734549 -1.2130e-05
4:63741603 G A 1.549221 -2.9428e-05
4:63750280 T C 0.057120 2.6154e-06
4:63763618 A C 0.085635 6.6245e-06
4:63766414 A G 0.044915 -2.2387e-05
4:63767497 A G 0.086209 -1.2557e-05
4:63786236 T C 0.187194 -1.2579e-05
4:63793558 T C 1.001547 -6.6194e-06
4:63795758 G T 0.267345 2.1427e-06
4:63797071 A G 0.724295 -1.3274e-05
4:63803653 C T 0.100356 1.0602e-05
4:63808394 A G 0.041043 -9.8984e-06
4:63823815 T C 0.632387 -2.3972e-06
4:63832677 T C 0.072035 -3.4148e-06
4:63834980 C T 0.653171 2.7587e-05
4:63835544 A C 0.437312 4.9489e-06
4:63837008 A C 0.060078 -1.8113e-05
4:63838224 T C 0.028236 -7.6831e-06
4:63841023 T C 0.179174 4.9385e-05
4:63842441 G A 0.729735 -3.9163e-06
4:63846427 C T 0.405272 -2.1498e-05
4:63855044 A G 0.047587 -9.6392e-06
4:63869002 A C 0.078237 -4.7403e-06
4:63870607 T C 0.048383 -1.5836e-05
4:63872886 A G 1.974586 -1.2111e-05
4:63873845 G T 0.274743 1.8626e-05
4:63875850 T C 0.139345 1.6372e-05
4:63878488 C A 0.245947 6.3733e-07
4:63886076 G A 0.224657 -8.7697e-06
4:63886977 A C 0.059184 -2.9010e-05
4:63902202 G A 0.494310 -1.6350e-05
4:63933109 T G 0.058735 -1.2236e-05
4:63936778 T C 0.048005 1.5507e-05
4:63947655 C T 0.897332 -5.1373e-06
4:63955266 A G 0.097385 -4.8541e-06
4:63957263 C T 0.053421 -1.2626e-05
4:63973560 G T 0.081671 2.7854e-06
4:63983402 A G 0.491982 -1.4610e-05
4:63987790 A G 0.278337 4.7713e-06
4:63997004 C T 0.181806 1.8050e-05
4:64005609 A G 1.937953 2.4050e-06
4:64021422 T C 0.053887 -2.1855e-05
4:64021619 A C 0.263391 2.0700e-05
4:64022007 T C 0.034471 1.5089e-05
4:64024183 A G 0.199468 -8.6227e-07
4:64034338 G A 0.061285 -1.2123e-06
4:64035241 A G 0.051766 -1.8652e-05
4:64035692 G A 0.134058 1.4114e-05
4:64039069 T C 0.921049 -3.8261e-06
4:64059497 C G 0.920852 -2.5677e-06
4:64063312 A C 0.773854 -6.3083e-06
4:64063346 C T 0.274389 7.3566e-06
4:64073724 A G 1.024611 8.0249e-06
4:64075121 G A 0.048713 -3.0958e-06
4:64075483 A G 0.251633 1.9610e-05
4:64075954 A G 0.103531 -3.5832e-06
4:64076424 T C 0.023333 -2.2567e-05
4:64081333 T G 0.499468 -1.6910e-05
4:64091087 T C 0.099836 -1.3188e-06
4:64101691 A G 0.765399 -5.7045e-06
4:64103142 A C 0.932582 -6.4880e-06
4:64117154 T C 0.045816 -1.5662e-05
4:64117311 A G 0.300041 1.2036e-05
4:64119406 T C 0.097344 6.0038e-06
4:64120159 C T 0.056481 -2.1146e-06
4:64120285 T G 0.156310 1.1372e-05
4:64122348 T C 0.140440 8.9676e-06
4:64125181 A C 1.282957 1.7333e-05
4:64126616 T C 0.029218 -1.0538e-05
4:64127433 A G 0.051388 5.2038e-06
4:64129123 G A 0.125436 -1.6095e-05
4:64168880 G A 0.036538 6.3837e-06
4:64172361 C T 0.167540 -8.0718e-06
4:64173620 C A 0.530053 2.3769e-05
4:64176939 G A 0.165748 -6.5235e-06
4:64182394 T C 1.927217 -3.1708e-05
4:64188059 G A 0.042032 1.3706e-05
4:64188612 C T 0.039523 9.5782e-06
4:64206763 T C 0.062985 -5.8095e-06
4:64209988 G A 1.726722 -1.9819e-05
4:64212387 T C 0.107819 -3.5248e-05
4:64214092 T C 1.909929 8.8425e-06
4:64214807 C T 0.086563 2.6527e-05
4:64215053 A G 0.104891 -1.2466e-05
4:64216342 G T 0.030503 -3.1057e-05
4:64221886 T C 0.208372 1.9149e-06
4:64225647 G A 0.200590 -3.1440e-06
4:64234079 A C 0.158143 -1.2421e-05
4:64243878 G A 0.029582 -2.3338e-05
4:64247162 A G 0.052194 -1.3532e-05
4:64252274 A G 0.055115 1.3275e-05
4:64253753 C A 0.036562 -2.4017e-06
4:64254718 C T 0.071318 -2.3315e-05
4:64255778 C T 0.180629 1.0684e-05
4:64266390 C G 0.121731 5.7824e-06
4:64268224 A G 0.466904 -9.4601e-06
4:64271418 C T 0.028280 -4.2314e-06
4:64273012 C T 0.033410 -1.3847e-05
4:64274082 A G 0.090150 -8.1671e-06
4:64275133 G A 0.137591 -3.7323e-06
4:64283237 G A 0.043276 -3.2977e-06
4:64283291 C A 0.048043 2.1725e-06
4:64299787 C T 0.086940 -2.1181e-07
4:64300073 T C 0.968021 2.7285e-05
4:64301610 G A 1.793175 -1.0902e-06
4:64301652 T C 0.303968 -5.8362e-06
4:64301684 C A 0.045853 -2.3544e-05
4:64309441 A G 0.487273 8.4286e-06
4:64316353 T G 0.172993 1.3781e-05
4:64320739 G A 0.035977 9.8096e-07
4:64321216 A G 0.359817 -1.9663e-05
4:64322179 G A 1.130635 1.9085e-05
4:64322561 A G 0.026950 -8.1102e-06
4:64326936 C T 0.049957 5.3602e-06
4:64338891 T C 0.032363 -9.0289e-06
4:64340381 T C 0.144261 -5.5749e-06
4:64344089 T G 0.053510 -8.0953e-06
4:64348036 G A 0.202623 -5.5775e-06
4:64352335 T C 0.086988 -1.5584e-06
4:64353594 C T 0.163171 -1.7454e-05
4:64354567 A C 0.579673 2.2941e-05
4:64355620 G A 0.078465 8.2519e-06
4:64369909 C A 0.183811 -7.2160e-06
4:64380214 T G 0.056468 -4.4767e-06
4:64397824 C A 0.824273 -5.3297e-06
4:64404377 C T 1.208137 -7.2311e-06
4:64413783 G A 0.592562 -7.8155e-06
4:64414161 A C 0.038445 1.0089e-05
4:64420561 C T 0.356084 -1.0874e-06
4:64424121 G T 0.152574 2.7461e-06
4:64429330 T C 0.218564 8.1244e-06
4:64462407 C T 1.427623 -7.7046e-06
4:64476372 G A 0.142402 2.0183e-05
4:64483325 C G 0.880612 1.2063e-05
4:64484167 G A 0.129346 1.4217e-05
4:64485223 A C 1.791356 -1.7856e-05
4:64485562 A T 0.279078 -1.3600e-05
4:64488629 T C 0.368123 3.5590e-06
4:64489926 C T 1.424145 -1.6183e-05
4:64494944 T C 0.039302 8.6414e-06
4:64502837 C T 0.786216 -2.8594e-05
4:64503592 T C 0.614015 -7.3003e-06
4:64503720 A G 0.577317 -1.4455e-05
4:64503748 C T 1.010148 -1.0146e-05
4:64514317 C T 0.069475 1.3137e-05
4:64514978 A C 1.342396 1.1607e-05
4:64515118 A C 0.045102 6.9247e-06
4:64527103 C T 0.043055 -1.3825e-05
4:64535832 A G 0.455274 1.0972e-05
4:64558214 T C 0.062176 5.8128e-06
4:64563483 T C 0.032676 -1.2912e-05
4:64569195 G A 0.030014 1.0813e-05
4:64573303 T C 1.342597 1.1443e-05
4:64576379 A G 0.076914 -2.3585e-05
4:64597757 A G 0.037714 -1.0121e-05
4:64615182 A G 0.106112 -1.2027e-05
4:64625952 G A 0.072522 -3.6528e-06
4:64636083 T G 0.585354 -1.7016e-05
4:64642194 G A 0.067031 3.9869e-06
4:64642834 A G 0.068309 8.8239e-06
4:64650166 G A 0.049287 7.4934e-06
4:64653885 G A 0.036283 4.3080e-07
4:64661290 T C 0.731931 -4.1746e-06
4:64664006 G T 0.556350 -1.9157e-05
4:64665170 G A 0.090955 -1.1425e-05
4:64665906 T C 0.031775 3.6764e-06
4:64689261 A G 0.067551 7.2636e-06
4:64718593 C T 0.373277 2.4693e-05
4:64735139 A G 0.067143 1.6986e-06
4:64742888 A G 0.050698 -8.3223e-06
4:64754979 A G 0.072484 -1.9256e-05
4:64787709 T C 1.338187 1.1641e-05
4:64791774 C T 0.030258 1.0459e-05
4:64793698 C T 0.044714 2.6302e-07
4:64798041 T C 0.215933 -2.3474e-05
4:64831705 T C 0.062499 -1.3383e-05
4:64849631 C T 0.646687 -5.9470e-06
4:64860742 T C 0.174928 -2.0393e-05
4:64878280 C A 0.035566 -4.2629e-06
4:64881934 G A 0.097296 -3.0731e-05
4:64896796 C T 0.666260 -4.6887e-07
4:64896951 A G 0.069734 2.5700e-05
4:64912509 A G 0.796521 1.1302e-05
4:64945102 G A 0.719396 8.7177e-06
4:64956932 C T 0.052959 2.7877e-05
4:64958000 C T 0.047683 1.6972e-05
4:64966066 G T 0.035385 -1.2739e-05
4:64972393 G A 0.032132 6.3409e-06
4:64978497 C T 0.023551 1.4912e-05
4:64981479 T G 0.795215 -7.7748e-06
4:64990979 G A 0.022602 1.9983e-05
4:64995119 C T 0.073423 2.0853e-06
4:64995868 A C 0.271085 9.0963e-06
4:65018828 A G 0.044187 -8.4432e-06
4:65058047 T C 0.677126 -3.6794e-07
4:65063318 C T 0.051806 -1.4499e-05
4:65094177 C T 0.039554 1.3068e-06
4:65109957 G A 0.035375 2.8917e-06
4:65117017 A C 0.066174 2.6879e-06
4:65127088 A G 0.162753 -3.2585e-05
4:65130987 G A 0.987883 1.1475e-05
4:65131055 A G 1.802372 -8.2567e-06
4:65140073 G A 0.533072 6.8448e-06
4:65148454 A C 1.949244 1.0582e-05
4:65155995 G A 0.067983 2.3969e-08
4:65164869 A G 1.527561 5.7718e-06
4:65170415 A C 0.364131 -2.7365e-06
4:65172124 G C 0.039747 2.9589e-06
4:65176402 T C 0.037633 -5.3027e-06
4:65176872 A G 0.069846 1.4522e-05
4:65177563 G A 0.075109 -8.5562e-06
4:65198233 C T 0.041291 -1.5221e-05
4:65208876 C A 0.032407 -1.4426e-05
4:65215315 G A 1.531277 3.9826e-06
4:65227049 C T 1.899280 1.2203e-05
4:65239962 T C 1.895391 9.6994e-06
4:65249757 T C 1.511456 -4.2907e-06
4:65250047 T C 0.086495 -2.7992e-05
4:65263055 T G 0.064838 -1.7130e-05
4:65282387 T C 0.047700 1.0368e-05
4:65284788 C T 1.898376 1.3831e-05
4:65286037 A G 0.106544 -1.0551e-05
4:65289289 C T 1.676711 4.3432e-06
4:65297140 A G 0.057474 -9.3269e-06
4:65297939 G A 0.028671 7.9759e-06
4:65298989 C G 1.898920 1.3962e-05
4:65304222 G A 0.097636 3.3582e-05
4:65306853 C A 0.952671 -1.0072e-05
4:65313065 C T 1.855681 2.9618e-05
4:65322052 T C 0.105313 2.8448e-07
4:65323140 G A 0.191298 6.9646e-06
4:65324251 T C 0.885501 1.2286e-05
4:65330481 T G 0.217772 1.0242e-05
4:65339313 A G 0.066708 3.3553e-06
4:65355295 C T 0.067905 -1.3514e-05
4:65360928 C A 0.226466 1.1401e-05
4:65363163 C A 0.069853 -1.1740e-05
4:65367539 C T 0.077519 -3.4510e-06
4:65378559 C T 0.048203 8.5231e-06
4:65379298 T C 0.105143 -5.8425e-05
4:65383103 T C 0.061663 -1.9119e-05
4:65399860 G C 0.093284 2.8918e-06
4:65400023 T C 0.075847 -1.1416e-05
4:65403871 T C 1.487674 1.4517e-05
4:65404969 G C 0.932123 -2.2891e-06
4:65412694 C T 0.583199 9.9031e-06
4:65424918 C T 1.638109 3.9762e-05
4:65426155 T C 0.983456 8.0278e-06
4:65426198 G A 0.121877 -2.7405e-05
4:65426678 C T 1.761577 7.9601e-06
4:65429886 C T 0.093577 -1.4484e-06
4:65453504 G A 0.089691 3.2295e-05
4:65456925 G A 0.059459 1.1063e-05
4:65458311 A G 0.425821 4.9859e-06
4:65459389 T C 0.037809 4.4837e-07
4:65463492 A G 0.066127 -1.3349e-05
4:65472312 T C 0.029711 -2.3064e-08
4:65473340 G C 0.242275 -1.0107e-05
4:65475995 A G 0.058334 -1.3497e-05
4:65477443 G C 0.053904 1.1802e-05
4:65481100 G C 0.021473 1.1175e-05
4:65491471 A C 0.909725 -9.0559e-06
4:65499700 A G 0.128289 9.2435e-06
4:65511600 G C 0.042250 1.2056e-05
4:65517513 G C 0.020249 -1.8957e-05
4:65517731 T G 0.881343 5.8237e-06
4:65560650 G T 0.023489 1.7189e-06
4:65562213 C T 0.087868 -1.4594e-05
4:65563678 A G 0.848531 -9.2716e-06
4:65563863 G T 0.358787 9.8451e-06
4:65567538 A G 1.248724 1.8652e-05
4:65578118 T C 1.907566 1.7335e-05
4:65582422 T C 0.313277 -7.4555e-08
4:65584403 A G 0.058576 1.8867e-06
4:65587065 G T 0.056930 1.8138e-05
4:65590068 C T 0.141048 9.9730e-07
4:65590309 G C 0.031482 -1.4839e-05
4:65591143 G A 0.033930 -1.0249e-05
4:65600956 T C 0.064722 1.0254e-05
4:65602991 C T 0.138339 1.2878e-05
4:65608452 G A 0.139556 -1.2745e-06
4:65613877 G A 1.082969 1.2216e-05
4:65614534 C T 0.073749 6.9193e-06
4:65628763 T C 0.049743 -4.4047e-06
4:65636343 C T 0.051990 -1.7564e-05
4:65640595 C A 1.850571 5.1857e-06
4:65644240 G A 0.449256 -1.0510e-05
4:65687496 T C 0.346782 1.0274e-05
4:65712364 G A 0.042256 -6.7538e-06
4:65720001 A G 0.063458 -2.3317e-05
4:65733676 A G 0.038251 -1.0340e-05
4:65736530 A G 0.160404 1.0291e-05
4:65746622 A G 0.037412 7.1514e-06
4:65751266 G A 1.568212 -1.4928e-05
4:65754171 T C 0.029320 -1.6887e-05
4:65762543 C A 0.050005 6.5997e-07
4:65777004 A G 0.065341 -2.3736e-05
4:65779505 T C 1.148110 1.5472e-05
4:65797587 T C 0.057369 -6.1333e-06
4:65817378 C T 0.533303 -1.7921e-05
4:65819617 C T 0.245651 2.8859e-05
4:65822796 A C 0.128741 4.0401e-06
4:65823213 C T 0.492220 -1.5747e-05
4:65827392 G A 0.036623 -1.1563e-05
4:65844757 T A 0.038989 -3.7020e-06
4:65845555 G C 0.056964 -4.3536e-06
4:65854395 A G 0.081535 -5.7521e-06
4:65858117 A C 1.454509 2.4269e-05
4:65866627 A G 0.056553 -1.0062e-05
4:65867178 A C 0.037599 -1.6219e-05
4:65880013 A G 0.057899 7.9241e-06
4:65887549 A G 0.790105 7.9649e-06
4:65891099 C T 0.550231 -1.4651e-05
4:65893668 T C 0.094389 -2.5491e-05
4:65893957 G T 1.962279 1.8666e-05
4:65894384 A C 0.082520 8.7450e-06
4:65894569 A G 0.056029 1.4745e-05
4:65899258 T C 0.526796 -1.3031e-05
4:65899583 A T 0.088637 -1.1252e-05
4:65910167 C T 0.148582 -1.9396e-05
4:65911313 T C 0.304264 1.5062e-05
4:65917403 C T 0.374830 2.7486e-05
4:65924194 T C 0.123424 -7.1817e-07
4:65927932 G A 0.063451 -6.0398e-06
4:65927958 T C 1.567403 -2.3803e-05
4:65927993 A G 0.120571 6.9696e-06
4:65928723 T G 0.187929 1.2741e-05
4:65939266 A G 0.826402 1.0212e-05
4:65947049 T C 0.038275 1.5032e-05
4:65950907 A G 0.114577 -3.3037e-06
4:65955884 T C 1.602404 -2.5860e-05
4:65961862 T C 0.055162 1.7899e-05
4:65966780 G T 0.026274 1.9255e-05
4:65966991 T C 0.036314 4.0298e-06
4:65968849 T G 0.069088 -4.3839e-06
4:65974137 T C 0.074898 5.0574e-06
4:65989199 A G 1.702036 -2.7477e-05
4:65996048 C T 1.563861 -3.0104e-05
4:66009561 C T 0.074847 -1.5588e-05
4:66040033 C A 0.068914 -2.6045e-06
4:66054473 C T 1.559199 -3.6478e-05
4:66062283 T G 0.035460 6.3201e-06
4:66083947 G A 0.693346 -5.8974e-05
4:66088125 C T 0.037106 9.1031e-06
4:66110719 G A 0.095603 1.7459e-05
4:66116504 T C 0.026267 -3.5919e-06
4:66119265 C G 0.057209 4.9751e-06
4:66120702 C T 1.058882 2.7022e-05
4:66126474 G C 0.047594 -1.2935e-05
4:66126941 C G 0.100822 6.0702e-06
4:66146037 T C 1.771535 1.7343e-05
4:66146841 G A 0.776849 1.7684e-05
4:66160423 C T 0.046323 2.2160e-05
4:66165335 G A 0.436779 -5.4799e-05
4:66165768 A G 0.047931 2.0035e-05
4:66166449 T G 0.062468 5.1887e-06
4:66168068 G A 0.274794 2.4795e-05
4:66173757 G A 0.118025 -2.7765e-05
4:66174910 T C 1.764069 -2.1046e-05
4:66197804 T C 0.711304 2.7328e-05
4:66203603 T C 0.099013 6.2070e-06
4:66204540 A G 0.340322 6.0093e-05
4:66231686 T C 0.062989 -8.5363e-06
4:66233029 G A 0.946830 6.9176e-06
4:66236191 C A 0.047251 -1.4007e-05
4:66243126 T C 1.140426 3.1675e-05
4:66248020 C T 0.198206 5.0924e-05
4:66249163 G A 0.311465 9.4330e-06
4:66253486 G T 0.296444 4.3128e-06
4:66259790 A C 0.061448 -9.8915e-08
4:66269031 A G 0.175553 2.1590e-05
4:66271334 T G 1.663302 -3.8353e-05
4:66275422 T C 0.061819 -3.4088e-06
4:66278445 G A 0.052089 -1.6787e-06
4:66285961 C T 0.057885 -8.3533e-06
4:66291712 A G 0.261327 4.8308e-06
4:66292306 A C 1.048679 -1.4881e-05
4:66299279 C T 0.053183 -2.6813e-05
4:66304450 C G 0.041379 1.2036e-05
4:66307341 G A 0.058079 4.0734e-05
4:66317329 A G 0.095559 5.3368e-06
4:66321902 T C 0.037891 2.7027e-05
4:66324266 C A 0.633407 -2.4781e-06
4:66331775 C G 0.036409 2.2104e-05
4:66332910 C A 0.040359 -7.4741e-06
4:66334752 C A 0.230389 2.3434e-05
4:66340446 C A 0.676973 -3.2319e-05
4:66344019 C A 0.032278 6.3094e-06
4:66350245 C T 0.179908 2.0216e-05
4:66353311 G A 0.382657 -3.3245e-05
4:66354096 G A 0.126004 -1.4092e-05
4:66364227 T G 0.040818 2.8001e-05
4:66374062 T C 0.025794 -1.1965e-05
4:66375727 T C 0.537301 -2.0877e-05
4:66380539 A C 0.059803 -1.1988e-05
4:66380897 T C 0.063148 2.7028e-05
4:66387350 G A 0.478722 1.1872e-05
4:66388407 A G 0.031819 4.8510e-06
4:66392375 A G 0.053187 5.2772e-05
4:66394228 T G 0.459642 -2.1916e-05
4:66395429 T C 0.063641 8.2829e-06
4:66395646 C T 0.552019 -1.8242e-05
4:66397880 T C 0.053221 4.6678e-05
4:66398855 T C 0.216871 1.3193e-05
4:66401110 T C 1.744197 -3.9489e-05
4:66417333 G A 0.045126 5.7894e-06
4:66422533 A G 0.065032 1.6456e-06
4:66442069 C T 0.168441 2.1800e-07
4:66447771 A G 0.687339 2.5904e-06
4:66463522 C T 0.048706 6.3658e-06
4:66463688 G A 0.040111 2.1359e-05
4:66465658 C T 0.113285 1.6209e-05
4:66469544 G T 1.825616 -5.0577e-05
4:66470543 A G 0.646197 -2.9211e-05
4:66470813 C T 0.476927 -5.8047e-06
4:66482116 G A 1.177848 -1.8124e-06
4:66483896 C T 0.030388 -1.6671e-05
4:66484534 T C 0.107917 -2.6951e-05
4:66488888 A C 0.067262 -1.7526e-06
4:66499748 T C 0.061088 -1.0854e-05
4:66514008 T G 1.179007 -1.2229e-07
4:66519600 G T 0.044143 2.5539e-05
4:66521489 T C 0.474452 -7.5214e-06
4:66526165 C G 0.029786 5.4749e-06
4:66533761 G T 0.081630 2.1016e-06
4:66550351 A G 1.033961 -6.6271e-05
4:66550952 G A 0.055502 4.1123e-05
4:66554393 G T 0.033005 -1.1003e-05
4:66567225 T C 0.066844 1.5820e-06
4:66569703 G T 0.780433 1.5508e-05
4:66571260 T C 0.039431 -1.0270e-05
4:66571998 T C 1.809450 2.2413e-05
4:66573514 A C 0.094862 -1.1845e-05
4:66583115 T G 0.029721 2.0059e-05
4:66587522 G A 0.099047 3.2721e-05
4:66597415 G A 0.660317 5.2756e-06
4:66597479 T C 0.740135 1.2370e-05
4:66598925 G A 0.106894 -3.0997e-06
4:66600156 T C 0.054169 1.0698e-05
4:66601439 C T 1.604206 -1.8604e-05
4:66610038 T C 0.841147 -2.2156e-05
4:66612055 T C 0.369442 2.8884e-06
4:66613069 A G 0.036657 -1.1277e-05
4:66613536 C T 0.537512 -2.4667e-06
4:66620554 C T 0.302217 -1.3449e-05
4:66626224 C A 0.188381 1.8989e-06
4:66627407 C T 0.419174 2.5017e-05
4:66638393 A G 1.799142 -1.4573e-06
4:66646181 G A 0.339785 -2.2183e-05
4:66647182 C A 0.069377 -2.4959e-05
4:66649100 G A 0.023948 -7.8026e-07
4:66671046 A G 1.385836 -3.5810e-06
4:66683446 G A 0.098483 -2.9180e-05
4:66694545 A C 0.399636 1.9779e-06
4:66694646 G A 0.098523 -2.9034e-05
4:66707777 T C 0.067534 2.7973e-06
4:66710443 G A 0.873751 -3.0521e-06
4:66740118 T G 0.039465 1.9818e-05
4:66744771 A G 0.075007 -1.0013e-05
4:66750486 A G 0.179541 -5.5375e-05
4:66750852 T C 0.696991 -1.6750e-05
4:66769711 A G 0.024513 -2.7912e-06
4:66778101 G C 0.281349 1.8191e-05
4:66779689 C T 1.830621 6.3882e-06
4:66796602 G A 1.303652 -2.3820e-06
4:66818098 G A 0.078451 2.8503e-06
4:66827724 G A 0.125651 -1.0716e-05
4:66841062 T C 0.043018 1.9242e-05
4:66844573 C A 0.036154 1.3056e-05
4:66850669 G A 0.070455 3.8091e-05
4:66868970 A G 0.025550 1.1104e-05
4:66880711 C A 0.127561 2.5582e-05
4:66882725 G A 0.463182 -1.2929e-05
4:66885511 G A 0.052197 1.8707e-05
4:66911203 A G 1.748158 -2.7016e-05
4:66914807 A G 0.112480 -1.2485e-05
4:66919820 T C 0.049892 -1.7243e-05
4:66940650 T G 0.027739 2.6192e-06
4:66943110 C T 0.466921 -6.2441e-06
4:67000772 C T 0.820143 -5.9897e-07
4:67003722 G T 1.226812 1.3573e-06
4:67004626 C T 0.051558 5.8816e-07
4:67008907 G A 0.058912 -2.6751e-05
4:67012181 C T 0.106924 -4.0429e-05
4:67015184 A G 0.031248 -4.6980e-06
4:67020530 A G 0.166741 5.6030e-05
4:67023441 G A 0.408312 8.9688e-07
4:67026306 C A 0.020742 -1.8671e-05
4:67036815 C T 0.266719 -5.7660e-05
4:67041359 C T 1.064161 -2.9445e-05
4:67054553 A G 0.020440 4.0629e-06
4:67071656 A G 0.202082 -1.3996e-05
4:67076448 A T 0.159414 2.8753e-05
4:67077001 A G 0.033781 7.8676e-06
4:67080715 A G 0.116730 3.0006e-05
4:67093452 C A 0.791207 -5.4908e-05
4:67093727 A G 0.102675 1.6991e-05
4:67099413 A G 0.164133 -1.8125e-05
4:67109880 G A 1.894242 -1.8276e-05
4:67113322 A G 0.029252 1.3705e-06
4:67119211 A G 0.382497 1.3563e-05
4:67125394 G A 0.196751 7.1300e-06
4:67128845 T C 0.179796 1.2832e-05
4:67138858 C T 0.117811 -1.3807e-06
4:67146446 T A 0.039350 -2.4792e-05
4:67150671 T G 0.525582 2.0152e-06
4:67156248 G A 0.054880 -8.3868e-06
4:67160054 A G 0.345310 5.6954e-06
4:67163178 C T 0.118637 -2.0631e-06
4:67163498 C A 0.105500 7.6809e-06
4:67194700 A G 0.040638 1.7509e-06
4:67200024 G A 0.764572 9.6082e-06
4:67210563 A G 1.491121 -2.5402e-06
4:67230762 A G 0.181340 1.2172e-05
4:67233306 A G 0.029079 -1.5600e-05
4:67241311 C T 0.031326 -2.2505e-05
4:67258733 G A 0.102471 9.5061e-06
4:67265659 C T 0.886528 4.5469e-05
4:67272546 A G 0.795640 2.7461e-05
4:67276155 C T 0.117052 1.2187e-06
4:67287655 A G 0.059946 -1.2149e-05
4:67289676 C T 0.145869 1.1207e-06
4:67297109 C T 0.178705 -1.4988e-05
4:67301729 T C 0.024057 -8.3834e-06
4:67317905 G A 0.799788 1.7174e-05
4:67331154 T C 0.227390 1.7534e-05
4:67339300 G A 0.338697 1.2720e-05
4:67340910 G A 0.097446 -2.2016e-05
4:67341480 A C 1.208674 5.9789e-07
4:67349395 G A 1.057960 2.4127e-06
4:67352707 A G 0.147046 -1.1425e-05
4:67358218 C T 0.334988 1.0698e-05
4:67365106 C T 0.038982 3.5498e-05
4:67379474 G A 0.149613 7.7854e-06
4:67387314 C A 0.041882 -2.8995e-05
4:67405771 T C 0.138784 4.5183e-06
4:67419957 A G 0.078332 -8.5629e-06
4:67434914 T C 0.353531 2.1489e-05
4:67442564 C G 0.050334 1.7731e-05
4:67442659 G A 0.091418 -2.5949e-05
4:67443752 T C 1.721276 2.9376e-05
4:67445833 A G 0.114775 1.1751e-06
4:67447761 A G 0.369041 1.7321e-05
4:67470362 T C 0.195850 3.3802e-05
4:67475281 T C 0.173184 1.1375e-05
4:67483081 G C 1.064930 8.6171e-06
4:67490110 T C 0.059456 8.1835e-06
4:67503211 A G 0.298705 5.7747e-07
4:67507131 G A 0.550911 1.7222e-05
4:67523540 C T 0.251682 2.0987e-05
4:67528886 C A 0.170518 4.7363e-06
4:67548470 A G 0.060724 1.0225e-05
4:67559629 C T 0.290059 -9.2009e-06
4:67569441 C T 0.069764 1.4721e-05
4:67570602 C G 0.159554 -2.3301e-05
4:67574921 T C 0.039401 1.3883e-05
4:67592488 C A 0.043912 1.2441e-05
4:67594960 T G 0.037973 1.6316e-05
4:67596504 C T 0.391343 1.6768e-05
4:67599718 G A 1.089983 -2.2736e-05
4:67600939 C T 1.952800 -1.3408e-05
4:67600967 A G 1.952358 -1.1914e-05
4:67605645 C T 0.043718 6.1928e-06
4:67606131 T C 1.454390 -6.1653e-06
4:67607309 T C 1.598872 -7.9935e-06
4:67612903 G A 1.544366 -8.9685e-06
4:67623517 T C 0.032999 -1.3521e-05
4:67624375 C T 0.417978 2.2776e-06
4:67643879 T G 1.966933 4.4305e-06
4:67654277 T G 0.070210 -1.2330e-05
4:67655686 T C 0.081450 6.2613e-06
4:67661298 T C 1.175686 -6.3572e-06
4:67662696 C T 1.604278 1.8983e-05
4:67664619 G A 0.056036 2.4588e-05
4:67668580 T C 0.352905 1.7597e-05
4:67670609 A G 0.056644 1.6401e-05
4:67676717 C T 0.031635 1.4025e-05
4:67679780 T C 0.027814 -2.1137e-05
4:67679793 A G 0.024295 -1.4836e-05
4:67683088 A G 0.081154 -4.7832e-06
4:67684610 G A 0.063311 -1.7580e-05
4:67696225 A C 1.402104 -1.9193e-05
4:67699747 G A 0.061938 -1.8948e-05
4:67705419 C T 0.137482 -1.1710e-05
4:67714877 C T 0.098221 1.1661e-05
4:67718756 A G 0.159346 5.6386e-06
4:67720288 G T 0.026811 -1.3370e-05
4:67733857 A G 1.694526 -5.5186e-05
4:67738366 G A 0.081059 -1.3006e-05
4:67741175 A C 0.023030 -4.1230e-06
4:67746289 C T 0.031003 -1.2573e-05
4:67753478 G A 0.026117 -7.5489e-06
4:67759976 T C 0.043950 2.7708e-05
4:67760320 A G 0.514890 1.4427e-05
4:67771160 T C 0.086859 -7.9017e-06
4:67772752 A G 0.039625 1.0935e-05
4:67784215 A G 0.091999 -1.5424e-05
4:67813949 G A 0.038214 9.3981e-06
4:67818512 C G 0.051150 6.9111e-07
4:67825100 C A 0.046404 6.3578e-06
4:67829052 G A 1.150697 -7.3156e-05
4:67830275 G A 0.117637 -8.4146e-06
4:67831470 C A 0.404630 3.3283e-05
4:67836171 A G 0.035715 8.9766e-06
4:67839496 C T 1.568318 -2.2439e-05
4:67841187 T G 0.177811 2.7736e-05
4:67842125 C T 0.022636 5.2461e-07
4:67879507 C A 0.081742 1.0687e-05
4:67886354 A G 0.030082 1.6284e-05
4:67890845 C G 0.131760 1.9486e-05
4:67890992 C A 0.038221 -6.5384e-07
4:67891691 A G 0.051174 -1.4714e-07
4:67905229 T C 0.099628 -1.2884e-05
4:67905483 G A 0.170416 -1.1234e-05
4:67910084 T C 0.234812 1.1080e-05
4:67919355 T C 0.062679 -1.0740e-05
4:67924498 A C 0.606634 1.0528e-05
4:67943855 C T 0.061948 -1.1592e-05
4:67958068 A G 0.324734 1.3673e-05
4:67958690 T C 0.047251 -1.3177e-05
4:67959875 G A 0.954323 -2.4604e-05
4:67970090 A G 0.041845 -1.0993e-05
4:67970457 C T 1.875074 -5.5982e-06
4:67971553 C T 0.027967 -1.6592e-05
4:67990612 G T 0.085234 1.3520e-05
4:67993599 G A 1.049913 -4.7929e-05
4:68006356 A C 0.332462 2.3368e-05
4:68007819 C T 0.106112 -2.2525e-05
4:68014557 T C 1.876801 -9.5804e-06
4:68020256 G A 0.047006 -1.1909e-05
4:68025754 A G 0.221203 6.3842e-08
4:68027024 G T 0.490054 1.6908e-05
4:68030397 G A 0.066409 -1.9076e-05
4:68049587 G A 0.215076 2.5885e-07
4:68058722 C G 1.793930 -1.4659e-05
4:68058793 G A 1.055682 1.5666e-05
4:68059129 T C 0.051096 -1.5331e-05
4:68061647 T G 0.371247 -4.1758e-07
4:68062630 C G 0.441800 -3.3626e-06
4:68063855 C T 1.427555 6.3010e-06
4:68064440 C T 0.321304 -1.6907e-06
4:68069022 A G 0.289342 -2.0758e-05
4:68070195 A C 0.183832 4.2112e-05
4:68071570 C T 0.461322 3.1285e-05
4:68078950 T C 0.089990 -5.6475e-06
4:68079593 T C 1.345218 5.1487e-05
4:68091816 C T 0.342910 -1.7142e-05
4:68093884 G A 0.040662 9.3591e-06
4:68096844 C A 0.040716 -1.0518e-05
4:68100247 G A 0.042501 1.4610e-05
4:68100862 C T 0.026199 -9.9679e-06
4:68101381 C T 0.269766 -5.0928e-06
4:68101830 C T 0.587170 2.3075e-05
4:68102182 T C 0.702747 1.0145e-07
4:68102416 T C 1.964156 7.4206e-06
4:68109488 A G 0.021473 1.2428e-06
4:68110762 A G 0.037775 -6.8444e-06
4:68114153 C T 0.399666 2.3267e-05
4:68114997 G A 0.147484 2.4937e-05
4:68125147 C A 1.591698 3.8948e-06
4:68126425 C T 0.121884 7.8819e-07
4:68132224 T C 0.037112 -1.1987e-06
4:68144952 A G 0.195354 -2.7153e-06
4:68147453 A G 0.024836 7.3352e-07
4:68155371 T C 0.077591 2.0006e-05
4:68156647 A C 0.379838 -3.4967e-06
4:68167336 C T 0.313345 1.3872e-05
4:68172826 A G 0.543411 9.5822e-06
4:68174701 G A 0.433314 1.6791e-05
4:68175073 G A 0.318730 6.1797e-06
4:68190501 G A 0.036500 6.0927e-06
4:68191194 G C 0.126388 6.8302e-06
4:68192816 A G 1.866523 2.8448e-05
4:68199816 C T 1.180146 -3.5897e-06
4:68212439 T C 0.065090 1.4076e-05
4:68220493 G A 0.142167 -1.4358e-06
4:68230004 G A 0.096548 -1.6849e-05
4:68231352 T C 0.065239 3.2036e-06
4:68252674 A G 0.475509 2.5278e-05
4:68262773 A G 0.197220 -5.9548e-06
4:68263831 G T 1.769376 4.4327e-06
4:68269117 C T 1.867060 -4.2949e-06
4:68270725 C A 0.124209 3.9785e-05
4:68286063 C T 0.029633 7.7831e-06
4:68291325 C T 0.104806 -3.0989e-05
4:68293987 A G 0.567651 2.4158e-05
4:68323821 G A 0.197465 -4.2154e-06
4:68328121 C T 0.076697 -2.5086e-05
4:68337400 C T 0.583746 -3.5100e-05
4:68338199 C G 1.790948 1.4173e-05
4:68351044 C T 0.139845 -2.2459e-06
4:68361501 C T 0.072182 -8.8808e-06
4:68361955 C T 0.056029 1.7264e-05
4:68362178 G C 0.022435 -5.3099e-06
4:68363189 A G 0.206444 4.7568e-05
4:68379189 T C 0.029867 9.4919e-06
4:68380070 T C 0.198791 -1.9769e-05
4:68381641 C T 0.024666 2.9820e-07
4:68386082 C T 1.208389 5.4946e-05
4:68407358 C T 0.021902 -1.8967e-05
4:68410616 T C 0.079522 1.5545e-05
4:68413579 G T 0.076374 -2.4337e-05
4:68421711 A G 1.803137 3.1685e-06
4:68424133 A G 0.129537 -1.8442e-05
4:68426896 A G 0.086651 -2.8073e-06
4:68429084 T C 0.050382 -8.2526e-06
4:68434598 T C 0.102076 -1.7944e-05
4:68447249 G A 0.438835 2.9377e-05
4:68451824 T C 1.180684 -1.9411e-05
4:68454519 C T 0.111790 2.4720e-05
4:68457403 G C 0.829377 -2.5200e-05
4:68470522 C T 0.904162 -2.5663e-05
4:68470605 G T 0.053326 -2.3730e-05
4:68471589 C T 0.468601 6.3806e-05
4:68484396 A G 0.517569 -1.3190e-08
4:68506653 A G 0.033169 -2.4202e-06
4:68528956 A G 0.036120 -1.0004e-05
4:68529742 T C 0.027114 -5.0679e-06
4:68531603 C A 0.269263 2.0549e-05
4:68534392 T C 0.265717 -1.5386e-05
4:68537561 C T 0.129227 5.0760e-06
4:68539403 C T 0.123424 3.1014e-05
4:68566467 C T 0.146808 4.5508e-06
4:68570309 C T 0.094294 2.2744e-05
4:68570709 A G 0.076119 -5.5680e-06
4:68577854 G A 0.782969 -7.7457e-06
4:68600451 T C 0.517790 3.6236e-07
4:68606934 C T 0.298457 -1.1234e-05
4:68615244 G T 0.528169 8.2483e-06
4:68619601 A G 0.191662 8.0812e-07
4:68621550 A G 1.056151 7.7489e-06
4:68622831 A G 0.908909 -4.9687e-06
4:68631064 T C 0.063230 3.4812e-06
4:68632247 A G 0.177913 -6.3388e-06
4:68635124 A G 0.178671 1.1728e-06
4:68638869 A G 0.042117 4.9639e-06
4:68644583 C T 0.051140 -9.3068e-06
4:68644656 C A 0.338432 -3.6003e-05
4:68651540 G A 0.168244 -4.6558e-06
4:68653436 A C 0.055390 5.9303e-06
4:68675809 A G 1.714724 9.5085e-06
4:68687767 G A 0.025196 -9.6858e-06
4:68689127 C G 1.085380 6.2500e-06
4:68689921 G A 1.735436 9.0182e-06
4:68694085 G A 0.346612 -7.6052e-06
4:68714486 T C 0.023935 1.4156e-05
4:68715140 C A 1.730809 1.2955e-05
4:68715639 G A 0.344569 -1.3627e-05
4:68718911 A G 1.235839 2.1424e-05
4:68725776 T C 1.515165 1.0312e-07
4:68737593 A G 0.406921 1.4286e-05
4:68740876 C A 0.043905 1.3027e-05
4:68747036 C G 0.136625 -1.1002e-05
4:68751635 T G 1.275977 2.2972e-05
4:68755470 T A 0.477998 6.7119e-06
4:68766379 T G 1.280798 2.5441e-05
4:68780779 C T 0.062836 5.4307e-06
4:68783605 G A 0.779695 1.8946e-05
4:68784774 C T 1.375184 2.8051e-05
4:68787867 A G 0.126436 -9.3174e-06
4:68794660 A G 0.092547 4.0008e-06
4:68794715 T C 0.226041 -4.4431e-06
4:68795815 G A 0.263932 1.3275e-05
4:68797664 T C 0.033434 1.0732e-05
4:68800185 C T 1.118514 2.4704e-05
4:68800750 A G 0.045894 -4.8283e-06
4:68810346 C T 0.043436 -1.6062e-05
4:68811137 C A 0.458537 -9.3067e-07
4:68812283 T C 1.658467 2.1435e-05
4:68817072 G A 0.070665 2.1890e-06
4:68821282 G A 0.430244 -1.8788e-05
4:68829960 T G 0.045721 -1.8735e-05
4:68849792 C T 0.075496 3.2496e-06
4:68850229 A G 0.341091 -2.2946e-05
4:68861962 T C 1.440603 1.4643e-05
4:68866265 T C 0.058797 -2.7769e-05
4:68877111 T C 0.398374 -1.3892e-05
4:68882204 G A 0.174581 3.1295e-06
4:68896071 G T 0.081973 -1.6621e-05
4:68916080 C T 0.153757 2.3814e-06
4:68922571 T G 1.009910 1.0535e-05
4:68925407 A C 0.046693 -1.8883e-05
4:68928537 A G 0.396178 -1.2720e-05
4:68931433 G A 0.263275 7.9135e-06
4:68940848 A T 0.038255 4.0529e-06
4:68941067 T C 0.158575 3.2429e-06
4:68958918 T C 0.093652 -4.2399e-05
4:68990529 G T 0.061816 2.1277e-06
4:68992893 A G 0.066545 4.7859e-06
4:68995529 T C 0.563085 -1.4199e-05
4:68997517 G T 0.071638 -2.5554e-06
4:69001755 A G 0.044075 7.1028e-06
4:69017739 A G 1.600171 1.1646e-05
4:69028591 C A 0.639877 2.0633e-05
4:69040631 C A 0.113153 7.1677e-06
4:69044400 A G 0.029242 1.6174e-05
4:69054497 G C 0.072732 -1.7048e-05
4:69075995 T G 0.074402 -8.5155e-06
4:69076212 T G 0.033951 9.0222e-06
4:69086909 T C 0.081286 -8.6943e-06
4:69091423 A G 0.239269 1.3221e-05
4:69094116 C T 0.709135 9.2785e-06
4:69095197 C T 1.553790 1.9445e-05
4:69097525 A G 0.169070 -2.9807e-06
4:69115375 A G 0.044109 -2.2201e-05
4:69119495 A C 1.564272 1.5441e-05
4:69125824 T C 0.026240 -7.5430e-06
4:69137137 A C 0.050447 1.4885e-06
4:69140594 G A 0.028474 1.0260e-05
4:69145677 T G 0.354411 -1.7734e-05
4:69148203 A G 0.030507 1.2465e-05
4:69151694 G A 0.045656 -1.9793e-06
4:69151832 A G 0.034263 4.1047e-07
4:69153976 T C 0.078165 -1.7700e-06
4:69165587 C T 0.104490 -4.2012e-07
4:69167671 T C 0.247354 8.7579e-06
4:69178920 C T 1.083697 -1.1898e-06
4:69180867 C A 0.056515 -3.5178e-06
4:69188914 G T 0.170974 2.8050e-06
4:69199816 T C 0.033451 -2.0918e-05
4:69203080 C T 0.056362 -3.6709e-06
4:69214926 C T 0.167166 3.5884e-05
4:69246945 T C 0.452210 1.4546e-05
4:69250882 C T 1.110127 -1.8175e-06
4:69253566 A C 1.160679 -4.4854e-06
4:69254086 C T 1.583512 6.7857e-06
4:69265322 G A 1.050137 4.9123e-06
4:69283448 C T 0.790149 -1.7434e-05
4:69306774 G T 0.544278 -8.1782e-05
4:69342169 C G 0.809634 5.9071e-06
4:69343287 G A 0.496694 -1.8560e-05
4:69345132 G A 0.541510 2.4171e-05
4:69348883 G A 1.304808 -9.5324e-06
4:69349059 C T 1.236311 3.6684e-05
4:69355174 A G 0.024234 8.4674e-06
4:69356931 A G 0.838138 1.7073e-05
4:69366530 A G 0.857082 2.3340e-05
4:69367074 C T 1.325672 4.1351e-06
4:69488700 G A 0.056695 -2.0972e-05
4:69497276 C T 1.293299 -2.2236e-05
4:69512654 A G 1.314851 -2.7247e-05
4:69536084 C A 0.949992 -6.9678e-05
4:69553527 T C 1.506475 -2.2433e-05
4:69577395 T C 0.312705 -5.4461e-05
4:69599357 C T 0.174397 7.2768e-06
4:69599531 C T 0.558717 -4.9897e-05
4:69602321 A G 0.044932 -9.8025e-06
4:69611606 T C 0.220594 1.5060e-05
4:69611769 A G 0.436323 -2.1330e-05
4:69624646 G A 0.227673 -2.8337e-06
4:69631651 A G 0.394526 3.0437e-05
4:69633280 C G 0.034410 -1.7890e-06
4:69659194 T C 0.076836 5.4858e-06
4:69665970 A G 0.244927 6.5519e-06
4:69681936 T G 0.205512 -2.7276e-05
4:69683121 A G 0.079015 -1.2588e-05
4:69693316 G T 0.043208 -1.1854e-05
4:69696451 G A 0.041672 -1.0388e-05
4:69699509 G A 0.050613 -3.8187e-08
4:69702836 C T 0.099809 -1.9852e-06
4:69708718 A G 1.535472 3.1956e-05
4:69712995 A G 0.222699 -2.2041e-06
4:69743070 C T 0.046785 -5.3945e-06
4:69746187 C T 0.081212 -1.4793e-06
4:69750117 C T 0.197788 -3.7349e-05
4:69751685 G A 0.348747 -1.1305e-06
4:69779943 T C 0.077659 7.0364e-06
4:69792030 C T 0.072205 -2.0284e-05
4:69798112 A G 1.731931 2.4916e-06
4:69807218 C A 0.242448 -6.6707e-06
4:69815298 T C 1.372818 4.6331e-06
4:69817080 T C 0.357318 -9.5853e-06
4:69828879 G A 1.617010 -1.3477e-06
4:69844852 C A 0.350722 6.5996e-05
4:69856137 T G 0.300145 -1.1449e-05
4:69860162 G T 1.613015 6.7002e-07
4:69863174 A G 1.937882 1.2951e-06
4:69863528 C T 0.326791 2.5538e-07
4:69878086 G A 0.045598 -1.5391e-05
4:69903945 A G 0.066065 -2.4352e-05
4:69906702 C A 1.647534 1.7141e-05
4:69926406 G C 0.175900 2.5701e-05
4:69928642 C T 0.941897 2.3730e-05
4:69933968 T C 0.081854 -8.4526e-06
4:69937046 A G 0.648550 3.9673e-05
4:69945014 G T 0.037401 2.8462e-05
4:69947276 C A 0.032750 1.0924e-05
4:69956736 G A 0.249146 -5.7720e-06
4:69962610 G A 0.345912 7.7729e-05
4:69964338 C T 0.909616 3.0947e-05
4:69972779 A G 0.451534 9.3169e-07
4:69978901 C T 0.913240 3.0984e-05
4:70003963 C T 0.363893 6.2161e-05
4:70016257 T G 0.103504 -1.7736e-06
4:70019333 C T 0.075102 6.3117e-06
4:70019879 T C 0.337164 -7.2493e-06
4:70023034 A G 0.647578 4.4152e-05
4:70030529 G A 0.033655 -2.3042e-05
4:70032457 C T 0.092186 1.4672e-05
4:70046567 T C 0.093580 5.8454e-05
4:70046907 T G 0.447893 2.6340e-05
4:70061879 C T 0.095083 5.8794e-05
4:70063169 A G 0.355536 -1.9318e-06
4:70076736 A G 0.043436 1.8435e-05
4:70076994 A G 0.091465 5.4315e-05
4:70079951 C G 0.068986 -2.4527e-05
4:70086776 G T 0.310740 8.3985e-06
4:70113537 C A 0.075296 6.8327e-06
4:70118605 A G 0.265866 1.0469e-05
4:70219930 G T 0.023268 1.1281e-05
4:70232920 A G 0.060554 -1.0001e-05
4:70241055 A G 0.565176 -4.6316e-08
4:70243184 A C 0.034389 2.8956e-06
4:70243367 C T 0.268392 9.1071e-06
4:70266669 T C 0.750878 -2.1545e-05
4:70273890 T G 0.305644 1.1063e-05
4:70281064 A G 0.050409 -6.9974e-06
4:70281414 C A 0.267260 8.3471e-06
4:70281427 T C 0.458170 2.5245e-06
4:70287874 A G 0.024819 -1.2555e-05
4:70289417 C A 0.093084 4.6379e-05
4:70299465 A C 0.526663 9.2964e-06
4:70299686 T C 1.275049 -1.1695e-05
4:70303471 T C 0.090588 -3.1313e-05
4:70306265 C T 0.055067 -2.3540e-05
4:70323087 C A 0.110712 1.3988e-05
4:70326109 G A 0.042953 3.4780e-06
4:70333761 A G 1.429870 -3.6396e-07
4:70336584 A G 0.747104 -2.4040e-05
4:70342432 G A 0.858574 -2.5881e-05
4:70345834 A G 0.023428 1.4302e-05
4:70345904 T C 1.360820 -6.7182e-06
4:70346127 G A 0.504564 2.2725e-05
4:70356195 A C 0.173993 6.9953e-07
4:70359936 T C 0.080399 -5.5742e-06
4:70369523 C T 0.044147 6.0178e-05
4:70378503 A G 0.466513 -2.2386e-05
4:70387482 A G 0.082571 -2.0073e-05
4:70397236 C T 0.741610 9.2104e-06
4:70398346 G A 0.396511 5.2526e-06
4:70411035 T C 0.025281 1.0299e-05
4:70416785 T C 0.739118 8.9001e-06
4:70436198 A G 0.060510 -6.8364e-06
4:70440958 C T 0.058620 -1.1680e-06
4:70446268 G A 0.027552 -8.9595e-07
4:70448557 A C 0.063570 1.6055e-05
4:70450672 G A 0.086393 3.0718e-05
4:70455478 T G 1.571463 -3.2414e-06
4:70460328 T C 0.381015 6.3749e-07
4:70462042 T C 0.168597 -1.0225e-05
4:70463662 C T 0.309231 3.1833e-05
4:70478971 C T 0.483747 -4.1948e-05
4:70484046 A C 0.682627 -1.7275e-05
4:70484250 A G 0.063118 1.2710e-05
4:70488886 T C 0.047761 -8.3619e-06
4:70499234 C T 0.249931 -1.0626e-05
4:70505162 A G 0.059657 9.9024e-06
4:70505904 C T 0.265033 2.4162e-05
4:70506522 A C 0.036528 -1.1338e-05
4:70512721 T G 0.126657 -6.6360e-06
4:70512801 G A 0.372818 -4.6001e-05
4:70517952 C T 0.947894 3.5789e-05
4:70520090 G A 0.035940 -2.0226e-06
4:70520394 T C 0.938334 3.3786e-05
4:70520429 C A 0.124716 -2.1936e-05
4:70520597 G A 0.348016 -2.2097e-05
4:70545332 A G 0.290804 -2.6362e-05
4:70564322 A G 0.041709 5.5475e-06
4:70569031 T C 0.085030 1.6138e-05
4:70587288 T C 0.020929 2.5644e-05
4:70591834 T C 0.129258 -2.6323e-05
4:70600199 G C 0.993826 -1.7503e-05
4:70602840 T C 0.718345 -2.8519e-05
4:70603973 G T 0.034586 -1.0964e-05
4:70606026 G A 1.217419 -1.9066e-05
4:70611119 G A 0.944817 -3.1622e-05
4:70619820 T C 0.045459 -1.2236e-05
4:70621074 G A 0.103824 5.2845e-06
4:70634110 T C 0.126477 -9.5899e-07
4:70639115 T G 0.035005 -1.0017e-05
4:70642667 C T 0.227115 -4.1390e-06
4:70672152 A G 0.092458 1.3933e-05
4:70672855 G A 0.235285 -1.0524e-05
4:70675618 T C 0.037415 -9.3282e-06
4:70681469 G T 0.102919 -1.1496e-05
4:70688520 A G 0.051351 -2.4736e-06
4:70689059 G A 0.221192 5.7064e-06
4:70689714 T C 0.126881 -7.5197e-08
4:70700815 G T 0.122761 -2.9239e-05
4:70713767 T C 0.050651 2.8009e-06
4:70718977 C T 1.917262 4.0011e-06
4:70719533 G A 0.633003 -1.0561e-06
4:70724270 T C 0.591814 -2.6052e-06
4:70725421 C T 0.042525 2.6975e-06
4:70725456 C G 1.461968 -3.6515e-05
4:70725821 T C 0.193001 1.6703e-05
4:70726399 C T 0.253117 2.0625e-05
4:70728565 C T 0.043681 -9.2944e-06
4:70733041 A G 0.603027 1.0977e-05
4:70739618 G A 0.081450 -3.8787e-06
4:70739970 C T 0.206604 2.3518e-07
4:70740581 A G 0.657383 -1.4001e-05
4:70754233 T C 0.060595 4.4165e-05
4:70781606 G T 0.134191 -2.0154e-05
4:70798888 C T 1.203122 -1.3926e-05
4:70805130 G T 0.087637 1.5166e-05
4:70807771 T C 0.824943 1.6559e-05
4:70815042 G A 1.173942 -1.2945e-05
4:70816148 G A 0.023972 1.2078e-05
4:70832601 C G 0.046499 -3.9354e-05
4:70842277 G A 0.030258 3.7595e-05
4:70844417 A G 0.027511 -1.7422e-05
4:70863901 C T 0.179069 1.2884e-06
4:70886222 A C 0.032992 4.7410e-06
4:70889847 G A 0.186446 -5.0767e-06
4:70893749 C T 0.053180 1.5986e-05
4:70907724 A G 0.046945 -4.1480e-05
4:70910566 A G 0.133457 5.7034e-06
4:70915969 T C 0.043902 1.2437e-05
4:70917751 G A 1.160594 -1.2987e-05
4:70927304 C A 0.094743 -9.2606e-06
4:70934964 G A 1.725084 -1.1197e-05
4:70944087 A G 0.028671 -2.3158e-07
4:70951325 G A 0.141769 1.0607e-05
4:70954963 T C 0.033155 -5.3349e-06
4:70959874 C T 0.084373 -1.8675e-05
4:70960561 G T 1.939024 -4.1180e-05
4:70967149 A G 0.042831 -2.2701e-06
4:70968801 G T 0.069227 5.8524e-06
4:70975827 T C 0.465279 -2.4991e-05
4:70993546 A G 0.042114 1.8797e-05
4:71004716 C T 0.284031 3.2635e-05
4:71006136 C T 0.048801 -1.4786e-05
4:71006447 T C 0.633275 -1.5457e-05
4:71008365 G C 0.040760 -1.4811e-05
4:71013310 G A 0.483084 2.7590e-05
4:71013720 T C 1.139539 1.1060e-05
4:71020283 A G 0.040261 1.0757e-05
4:71021888 T C 1.969864 1.3383e-05
4:71023880 C T 0.060728 1.0253e-05
4:71024099 G A 0.229920 7.6718e-06
4:71024240 T C 0.029997 5.9206e-06
4:71037505 C T 0.178276 -7.7178e-06
4:71046488 G A 0.222586 1.8271e-05
4:71049038 T C 0.075486 1.2527e-05
4:71051031 T C 0.875063 1.1879e-05
4:71056340 G A 0.059684 -1.1898e-06
4:71062308 A C 0.282631 1.0069e-05
4:71064132 G A 0.177008 2.6349e-05
4:71065507 A T 0.283923 1.3143e-05
4:71067317 A C 1.238402 3.2387e-05
4:71070031 C T 0.064161 -1.1751e-05
4:71072749 T C 0.534843 3.1435e-05
4:71081435 C T 0.035317 4.6537e-06
4:71082885 C T 0.806927 2.4843e-05
4:71090561 A G 0.081405 -1.4922e-05
4:71090658 C T 0.259706 -1.4101e-05
4:71095333 A G 1.480473 -1.3881e-05
4:71114956 T G 0.175580 2.5238e-05
4:71115152 C T 0.797731 -9.0688e-07
4:71117550 T C 0.256411 2.0198e-05
4:71118967 G A 0.563874 2.6796e-05
4:71119719 G T 0.181381 2.7890e-05
4:71127036 C T 0.458894 -3.0369e-05
4:71139527 A G 0.223589 -1.4722e-05
4:71142199 C T 0.768367 -7.7880e-05
4:71156838 T G 0.060408 -4.3471e-05
4:71167749 T C 0.039455 -1.8516e-06
4:71176362 C T 0.292596 2.3686e-05
4:71181917 T C 0.185205 1.3606e-05
4:71186397 C G 0.029133 4.7684e-06
4:71190011 T C 0.113153 -3.8962e-06
4:71190301 T C 0.350148 1.4294e-05
4:71193049 A C 0.023758 2.0957e-05
4:71201388 T C 1.889978 -1.3354e-04
4:71201648 G T 0.165065 3.4155e-06
4:71201943 G A 0.297556 -1.2254e-05
4:71204662 G A 0.302346 -8.9885e-06
4:71209354 G A 0.022398 -4.4923e-06
4:71214092 T C 0.117797 -2.5047e-05
4:71214742 C A 1.091044 -8.2855e-06
4:71232388 A G 0.568036 1.2269e-05
4:71232430 C T 1.908470 1.9623e-07
4:71232701 T C 1.341278 -1.1500e-05
4:71236061 T C 0.036198 5.5713e-06
4:71237277 C T 0.246582 4.9604e-06
4:71250716 A G 1.324027 -1.1490e-05
4:71260554 T G 0.021922 1.7764e-05
4:71261688 C T 1.968793 5.4553e-06
4:71261817 C T 0.306419 3.1414e-06
4:71263981 T C 0.041991 4.8835e-06
4:71265428 C A 0.061737 7.5643e-06
4:71290362 T C 0.755400 -5.5760e-05
4:71290399 T C 0.288319 2.1133e-05
4:71306761 C T 1.373270 -6.1484e-05
4:71321968 G A 1.669925 5.6398e-07
4:71326845 T C 0.062570 -4.2693e-05
4:71339723 A G 0.330956 1.0507e-06
4:71341161 G T 0.511146 6.5439e-06
4:71343532 T C 0.512248 7.1136e-06
4:71346701 G C 0.484757 7.2386e-06
4:71347333 T C 0.043552 -1.7734e-05
4:71361555 C T 0.153448 9.9377e-05
4:71380954 C A 1.827445 9.3145e-06
4:71382372 G A 1.055108 -6.8165e-06
4:71382669 G A 0.024958 2.1926e-05
4:71384537 T C 0.267586 1.9337e-05
4:71388551 G A 0.159033 9.5820e-06
4:71389265 A C 0.074259 -6.2610e-07
4:71390616 A G 0.022432 9.9890e-06
4:71393758 T C 1.387168 -6.1023e-06
4:71395245 G A 0.031822 3.2812e-06
4:71396366 G A 1.946708 -1.3488e-05
4:71413952 T C 0.155256 7.0273e-05
4:71418908 T C 1.530073 1.4262e-06
4:71419827 T C 0.289362 3.0232e-06
4:71429546 C T 0.434021 3.8035e-05
4:71443257 G A 0.178198 -5.7613e-06
4:71448026 A G 0.022697 2.6494e-06
4:71449892 A G 0.064172 -3.5584e-07
4:71452751 C T 0.027131 -9.4524e-06
4:71455961 C T 0.936247 2.3397e-05
4:71459248 G A 0.441606 6.6223e-06
4:71463114 C T 0.267223 -1.0495e-05
4:71469556 T C 0.114853 4.2119e-07
4:71469604 T C 0.114479 -2.2899e-06
4:71469953 T C 1.911370 -3.1187e-06
4:71470174 G A 0.357468 4.2542e-06
4:71471258 T G 0.762312 -6.5624e-08
4:71472164 C T 0.114404 2.7798e-05
4:71477857 T C 0.184893 5.1040e-05
4:71478450 A G 0.076710 -3.7574e-06
4:71480279 T C 0.401992 1.0458e-05
4:71480287 G T 0.040295 4.4010e-05
4:71481955 C T 0.079767 -4.2806e-06
4:71483446 A C 0.030955 -2.9000e-06
4:71489270 C T 1.567770 -1.4131e-05
4:71492340 C T 0.104592 1.8959e-05
4:71504018 A C 0.079393 -6.1343e-06
4:71509086 C T 0.075972 -7.8653e-06
4:71509314 T C 0.034488 3.3943e-05
4:71509431 A G 0.076438 -9.8218e-06
4:71512072 A G 0.087076 -5.5731e-06
4:71513270 A G 0.061418 2.6310e-05
4:71516406 A G 0.078869 -2.1219e-05
4:71519736 C T 0.079991 -2.2314e-05
4:71520051 C G 0.064654 9.7630e-06
4:71520178 T C 1.020977 -1.8775e-05
4:71540886 C A 0.088919 2.5852e-06
4:71542190 C T 0.036609 -1.5645e-06
4:71552299 T C 0.073178 1.8199e-06
4:71552398 G A 0.053945 1.1104e-07
4:71554246 G T 0.044619 2.5875e-05
4:71554275 T C 0.164177 -9.0617e-07
4:71555507 A T 0.031499 3.3114e-06
4:71559951 C T 0.054911 -3.0234e-05
4:71571935 C T 0.086525 -2.6599e-06
4:71579786 T C 0.055924 6.2853e-06
4:71584226 T C 0.030415 -4.3289e-06
4:71587615 G A 0.349573 -1.3719e-06
4:71605101 T G 0.066875 -2.1262e-06
4:71611506 T C 0.068224 -2.0728e-06
4:71615041 C T 0.039798 4.5839e-06
4:71621378 A G 0.166054 8.1252e-06
4:71646909 C T 0.380257 -2.2387e-05
4:71655031 A C 0.057226 5.1947e-07
4:71655900 G A 0.033679 -9.4067e-06
4:71656101 C T 0.115509 -1.2461e-05
4:71672653 G A 0.743218 -9.0304e-06
4:71675769 T C 0.049423 -1.7574e-05
4:71689620 T C 0.035674 1.9926e-06
4:71691975 G A 0.085516 2.6833e-05
4:71695749 A G 0.035481 3.3409e-06
4:71700629 T C 0.026519 -7.7592e-06
4:71715556 G A 0.125402 -5.3599e-06
4:71721227 G A 0.385652 -2.3308e-05
4:71724362 G T 0.130295 -3.0388e-05
4:71728324 A G 0.051623 -3.5277e-06
4:71736665 A G 0.074786 -2.4030e-06
4:71743661 T C 0.052078 7.9949e-06
4:71748925 G A 0.104300 2.5190e-06
4:71765708 A T 0.028847 -1.9722e-05
4:71770754 T C 0.068588 -3.4677e-05
4:71776935 C A 1.236352 1.1495e-05
4:71817827 T C 0.081490 -1.4731e-06
4:71828927 G A 0.022704 -1.1906e-05
4:71832736 C T 0.323969 -8.9863e-06
4:71837479 G A 0.083292 -4.3178e-05
4:71844283 T C 0.046550 6.1875e-06
4:71850921 C T 0.041665 7.9005e-06
4:71857610 G A 0.089116 -1.0179e-05
4:71863610 A G 0.061918 4.4081e-06
4:71888176 T C 0.122489 -2.4229e-05
4:71888240 T C 0.020589 -5.9516e-06
4:71888330 A G 0.124478 4.2128e-05
4:71926122 C T 1.489299 -4.3957e-05
4:71937445 G A 0.170603 2.5065e-05
4:71944851 G A 0.054302 1.9516e-06
4:71946489 C T 1.159581 1.2943e-05
4:71959340 G A 1.414000 -7.2153e-07
4:71961545 C T 0.117603 -3.4606e-05
4:71976928 A G 1.697606 -2.3632e-05
4:71978833 G A 0.244651 2.4111e-05
4:71982160 T C 0.118657 -2.3936e-05
4:71985780 A G 0.133127 -3.8590e-06
4:71988363 A G 0.057916 5.3192e-06
4:71994680 T C 0.031690 -1.2363e-05
4:71997259 C T 0.171096 3.2618e-05
4:72005823 G A 0.046190 1.1151e-05
4:72013389 G A 1.666352 -3.0688e-05
4:72016394 C T 0.153060 -9.1717e-07
4:72022775 C T 0.203320 -1.9844e-05
4:72026536 C A 0.099380 1.1992e-05
4:72027820 T C 1.635083 -4.5710e-06
4:72028214 G A 0.042644 -1.1952e-05
4:72047309 C T 0.021371 -7.9303e-06
4:72052105 C G 0.143357 -2.7814e-05
4:72053574 C A 0.140137 2.9316e-05
4:72061137 T C 0.035110 2.6563e-06
4:72061929 T C 0.101733 2.3110e-05
4:72077050 T C 0.141419 -3.8403e-05
4:72081134 G A 0.241687 -4.7637e-05
4:72084258 A G 0.038826 1.5382e-05
4:72121163 G A 0.252872 5.1784e-05
4:72121364 C T 0.191543 9.5664e-06
4:72127150 C T 1.732944 -6.4122e-05
4:72127321 A G 0.304760 -2.8541e-05
4:72136274 G T 0.029663 4.3592e-07
4:72138216 A G 0.227642 3.7321e-05
4:72139257 G A 0.518521 4.1032e-05
4:72147490 T C 0.242822 1.6746e-05
4:72147944 G T 0.483139 4.6314e-05
4:72154625 C T 0.115519 8.3414e-06
4:72188095 G A 0.030585 -8.2033e-06
4:72198964 A G 0.054771 4.2337e-06
4:72209801 C T 0.154699 3.0874e-06
4:72214336 G A 0.111123 -3.5475e-07
4:72222373 C T 0.049355 -5.9953e-06
4:72252571 A G 0.044558 1.9286e-06
4:72255944 C A 0.064926 -1.2502e-05
4:72257082 A G 0.049488 1.8327e-06
4:72267528 C A 0.050532 -3.2382e-06
4:72271759 C A 0.054792 2.1296e-05
4:72273076 G A 0.049590 8.0713e-06
4:72277302 T G 0.031088 6.3925e-06
4:72279704 C G 0.021106 3.0541e-06
4:72292135 T G 0.071355 3.7707e-06
4:72294953 A C 0.023768 -1.8334e-05
4:72298620 C T 0.326818 -7.1451e-06
4:72311111 A C 0.040978 -7.0479e-06
4:72312243 G A 0.238107 4.2609e-06
4:72320044 T C 0.076343 2.7637e-05
4:72324124 G A 0.087994 -6.0325e-06
4:72333579 G C 0.076605 -2.7809e-06
4:72342027 G A 0.064301 -1.1726e-05
4:72342092 A G 0.264238 2.5161e-05
4:72355224 A G 1.651573 6.0960e-06
4:72364702 T G 0.082255 -1.2618e-05
4:72376113 C T 0.267046 -1.9675e-05
4:72384620 C T 0.492454 2.3671e-05
4:72390669 G T 0.278289 -9.0705e-06
4:72400242 T G 1.563045 -1.7127e-05
4:72401560 G A 1.687539 7.4740e-06
4:72410348 G T 1.508484 1.6227e-05
4:72414293 A G 0.024486 -5.0101e-06
4:72418333 C T 0.064780 1.3427e-05
4:72421709 C T 0.429700 6.9095e-06
4:72428081 C T 1.930191 3.8532e-06
4:72433545 C A 0.429241 2.3633e-06
4:72436235 G A 1.563228 -3.2457e-07
4:72447704 C T 0.053333 -2.7105e-05
4:72451383 A G 0.128150 -3.3695e-05
4:72455689 C T 0.269263 9.8854e-06
4:72461721 G A 0.052157 2.1812e-06
4:72462972 C T 0.298181 -1.3032e-05
4:72471107 T C 1.352749 -2.0880e-05
4:72481753 C T 1.055822 -7.4237e-06
4:72517737 G A 0.039122 6.4087e-06
4:72520861 T C 0.042770 2.1905e-06
4:72527553 A G 0.201637 -2.1612e-05
4:72532257 T C 0.081412 2.7865e-05
4:72545532 G C 0.881516 -6.6704e-06
4:72545970 G A 0.024492 -1.1104e-05
4:72546264 C T 0.044269 -1.3429e-05
4:72554228 G A 0.835755 -1.2934e-05
4:72564185 G T 0.163412 -2.8352e-05
4:72572374 G A 1.347955 -2.3808e-05
4:72594801 T C 0.518847 -7.6306e-06
4:72601110 T C 0.026607 5.6858e-06
4:72608383 G T 0.580713 9.7052e-06
4:72611699 A G 0.143632 -2.3111e-05
4:72612687 G C 0.150786 -3.2196e-06
4:72618323 T G 0.583110 6.9247e-06
4:72618334 C A 1.116930 8.5440e-06
4:72620557 C T 0.089201 -5.0822e-06
4:72620788 T C 0.043382 3.2850e-05
4:72632642 T C 0.102158 1.7239e-05
4:72632759 T C 0.074619 5.5102e-06
4:72635512 T A 1.780946 8.5497e-06
4:72638110 T C 0.055359 2.2465e-06
4:72639207 G T 0.125923 -9.2770e-06
4:72639282 T C 0.577654 1.8725e-05
4:72642367 T C 0.077234 1.1684e-05
4:72645286 A G 0.087549 -8.8074e-06
4:72668162 G A 0.033131 -5.7649e-07
4:72671822 G A 1.634733 3.1020e-05
4:72682451 A G 0.062625 2.3374e-06
4:72691340 C A 0.031907 1.2826e-06
4:72695059 G A 0.986183 6.1756e-06
4:72695478 C T 0.052677 -1.0977e-05
4:72695479 G T 0.123645 -1.5843e-05
4:72699012 A G 0.158680 -1.2285e-05
4:72699705 C T 1.163589 1.2195e-05
4:72705908 G A 1.441103 -5.2307e-05
4:72707339 A C 1.956656 2.0195e-05
4:72718873 C T 0.380971 3.4431e-05
4:72732281 A G 0.030673 1.4751e-05
4:72734468 A G 0.087433 6.6853e-06
4:72746136 A G 0.038187 1.3176e-05
4:72751686 A G 0.801393 -2.1356e-05
4:72751722 G A 0.135398 2.7792e-05
4:72755840 G A 0.513530 9.1007e-06
4:72767990 G A 0.034104 -6.1940e-06
4:72776163 A C 1.440457 6.3944e-06
4:72780173 G A 0.063869 -9.2974e-06
4:72782528 T C 0.711753 3.8403e-06
4:72786422 C T 0.133474 2.8655e-06
4:72792820 A G 0.136034 -3.3361e-05
4:72796990 G A 1.512727 3.2315e-06
4:72800455 A C 0.519564 6.7360e-06
4:72812446 G A 1.295982 -1.6818e-05
4:72819731 C T 0.119983 -2.2462e-06
4:72820563 T G 0.031516 1.3462e-05
4:72820770 A G 0.054679 1.3750e-05
4:72834778 G A 0.051018 -3.3974e-05
4:72834927 G A 0.043899 -2.3410e-05
4:72836198 A G 0.555392 -1.2481e-05
4:72841649 A T 0.058120 6.9969e-06
4:72850209 T C 0.054608 2.5755e-06
4:72850632 G T 0.023187 -1.4121e-05
4:72852047 T C 0.591076 3.2595e-05
4:72857132 A G 0.045031 -2.5044e-07
4:72875986 C T 0.068731 1.9554e-05
4:72881639 C T 0.041056 1.0372e-05
4:72885186 G A 0.027940 -9.9357e-06
4:72890376 C T 0.764899 4.4201e-05
4:72896015 G A 0.084292 -7.8466e-06
4:72896457 T A 0.600361 2.7381e-05
4:72915531 A G 0.049032 2.9574e-06
4:72925381 C T 0.382837 6.4368e-06
4:72928379 C T 1.972047 7.1808e-06
4:72932430 G A 0.031193 1.3095e-05
4:72937047 G T 1.971958 6.0313e-06
4:72972559 A G 0.022558 -1.4139e-05
4:72972669 T C 0.116192 -2.2460e-05
4:72974748 C T 0.708533 -2.4109e-05
4:72978322 A G 0.031588 1.4682e-05
4:72980095 T C 0.098037 -1.9071e-06
4:73010449 T C 0.038670 1.7125e-05
4:73016201 C T 0.187055 -5.0473e-06
4:73041780 A G 0.160642 2.2000e-06
4:73043773 A C 0.265370 -8.1675e-07
4:73050992 C A 0.234540 -9.9286e-06
4:73051488 G C 0.028735 -6.3243e-06
4:73055314 T C 1.852879 -6.4563e-05
4:73080159 A G 0.688328 -1.0567e-05
4:73092794 A G 0.061214 -4.8995e-06
4:73096156 T C 0.036229 2.4406e-05
4:73107794 C A 0.033209 2.2580e-05
4:73107862 A G 0.669649 -4.0329e-06
4:73110572 G A 0.044378 1.5638e-05
4:73116087 A G 0.054446 1.3333e-05
4:73117432 T C 0.026617 -1.8035e-05
4:73133019 T C 0.509698 -7.9309e-06
4:73137648 A G 0.077152 -2.9161e-05
4:73139542 G A 0.038044 3.7118e-05
4:73140696 A G 1.961980 1.9499e-05
4:73147916 T C 0.164402 -4.5145e-07
4:73154875 G T 1.545994 6.0538e-05
4:73157917 A G 0.377557 -5.4459e-05
4:73173432 G A 0.057831 -3.4341e-06
4:73177780 T C 0.033736 2.2356e-05
4:73178175 C T 0.026332 1.5802e-06
4:73181564 T G 0.055026 3.1632e-06
4:73181637 T G 0.047156 1.3836e-05
4:73191850 C T 0.045605 1.6690e-06
4:73198442 C T 0.050919 -1.6551e-05
4:73199994 G A 0.652423 4.1506e-06
4:73202461 A C 0.028739 5.8527e-06
4:73216116 T G 0.086158 9.2372e-07
4:73229815 A G 1.548898 1.2179e-05
4:73231918 T C 0.048322 1.2244e-05
4:73232451 T C 0.023081 -1.3477e-06
4:73236243 T C 0.207192 1.2544e-05
4:73240747 A G 0.062254 1.5863e-06
4:73246094 A G 0.056413 1.0553e-05
4:73254956 T C 0.194164 8.7534e-06
4:73255740 T G 1.640170 -3.3351e-05
4:73255748 C A 0.087569 -7.5897e-06
4:73259577 T C 0.108278 2.0102e-05
4:73282895 C T 0.034359 -1.2268e-06
4:73293130 C T 1.398738 -6.1291e-06
4:73297514 G A 0.140246 5.3653e-06
4:73341214 T C 0.051178 1.6326e-06
4:73350136 T C 0.201450 -7.8266e-06
4:73361819 A C 1.895136 -2.5703e-05
4:73362369 T C 0.063447 -1.1452e-05
4:73363929 C T 0.504343 -2.0499e-05
4:73370871 A C 0.060146 -5.1248e-06
4:73373623 A C 0.048022 6.8469e-06
4:73373981 T G 0.101845 1.9915e-05
4:73379371 A T 1.246283 6.9274e-06
4:73393445 A G 0.050484 1.0441e-05
4:73400509 T C 0.042409 1.7709e-06
4:73412425 T G 0.049161 1.6372e-06
4:73413223 T G 0.637144 1.9310e-06
4:73414286 T C 1.249183 5.5871e-06
4:73418561 A C 0.060751 -6.9342e-07
4:73418716 T C 0.661296 2.4310e-06
4:73424464 A G 0.055261 -7.6940e-07
4:73424763 G A 0.020481 -3.0229e-07
4:73430036 G A 0.080161 -2.2660e-05
4:73433875 A G 1.104541 1.1229e-06
4:73435619 C T 0.034879 2.7587e-06
4:73437311 T G 0.399068 -9.0939e-06
4:73438489 A G 0.060772 4.4696e-06
4:73443109 T C 0.037952 2.3913e-07
4:73445269 A G 0.031360 1.8124e-05
4:73454431 T C 0.045687 3.8345e-06
4:73469503 A C 0.053333 2.8513e-06
4:73506817 A G 0.871252 -6.9454e-07
4:73515313 C T 1.051242 -3.0136e-06
4:73516675 A G 0.816675 -1.0887e-05
4:73531743 A G 0.059456 -4.2996e-06
4:73541684 G A 0.128044 1.7213e-05
4:73542640 T G 0.023081 -1.3975e-05
4:73563805 C T 0.990423 -2.9756e-05
4:73574076 C A 0.210571 2.0175e-05
4:73586565 C T 0.029198 -2.6390e-05
4:73593907 C T 0.112082 -1.3736e-05
4:73594465 A C 0.029684 3.4476e-06
4:73607372 C T 0.026886 -1.0290e-05
4:73608593 A G 0.026209 -2.3108e-05
4:73619606 T C 0.171416 6.2489e-06
4:73628332 A G 0.119694 -5.8809e-06
4:73630370 T G 0.155620 5.4670e-08
4:73638698 A C 0.900596 -1.1401e-05
4:73640541 T C 0.065756 -1.2795e-05
4:73645351 A G 0.315262 -3.8192e-05
4:73650740 T C 0.314154 -3.1235e-05
4:73651309 G A 1.494654 -1.1447e-06
4:73652956 A G 0.069652 -2.6831e-05
4:73653610 G A 0.031805 1.9302e-05
4:73656181 A C 0.023367 -5.3723e-06
4:73670652 T C 0.153777 4.7468e-06
4:73676145 C T 0.853155 2.2163e-06
4:73680505 G A 0.999395 1.6473e-05
4:73683717 T C 0.098248 -1.1920e-05
4:73709923 T C 0.143456 -2.3193e-05
4:73710910 C T 0.795184 1.8679e-05
4:73729062 C T 1.795511 2.2900e-06
4:73729292 G T 0.086294 -1.7641e-05
4:73731751 A G 0.104871 -5.8709e-06
4:73740674 C T 1.593803 -2.3057e-05
4:73741076 G T 0.064304 -6.2910e-06
4:73742206 A G 0.024628 1.0809e-05
4:73757679 A G 1.570262 -2.7746e-05
4:73761660 A G 0.038955 -7.7738e-06
4:73767218 G A 0.550431 -5.2381e-05
4:73777140 T C 1.755736 6.9139e-06
4:73777288 C A 1.746530 6.7185e-06
4:73777333 A G 0.803701 1.3901e-05
4:73783404 T A 0.563612 -3.5095e-05
4:73783701 C T 0.827044 1.8802e-05
4:73792039 G C 0.165650 4.9684e-05
4:73803749 T C 0.076309 -3.8640e-06
4:73816485 G A 0.058548 -2.9628e-05
4:73833081 A G 0.938086 4.9874e-06
4:73854191 T C 1.214743 -3.0840e-05
4:73855253 T C 0.573509 -4.6569e-05
4:73855515 A G 0.352701 -2.5364e-05
4:73856378 A C 0.056301 1.1483e-05
4:73857746 C T 0.581057 -3.0882e-05
4:73859041 A G 0.024091 -1.0684e-05
4:73860920 G A 1.753169 -2.7621e-05
4:73875382 A G 0.029901 -1.5591e-06
4:73895722 C T 0.060925 -2.7617e-05
4:73899661 A G 0.126739 -2.7234e-06
4:73929509 C T 0.841198 -4.2840e-06
4:73970464 T C 0.036449 1.0977e-05
4:73977090 G A 0.041743 -4.7664e-06
4:74004550 C T 0.055206 2.1186e-06
4:74004988 G A 0.044521 -1.9886e-05
4:74006913 C G 0.034039 8.3479e-06
4:74007238 G A 0.310632 -4.5070e-05
4:74010834 A G 0.876083 -2.3252e-06
4:74058042 A G 0.050559 1.2952e-05
4:74074318 C T 0.026321 -1.1336e-05
4:74101516 A G 0.269382 1.4220e-05
4:74118189 C G 0.067259 -3.2332e-06
4:74122744 C T 0.131893 7.2649e-06
4:74125990 G A 0.034998 -3.3692e-06
4:74164750 C T 0.421816 -1.9792e-05
4:74167117 A G 0.038486 1.1066e-05
4:74209515 A G 0.052191 -2.0139e-05
4:74216725 A G 0.244457 1.9456e-05
4:74220749 A G 0.190859 9.6817e-06
4:74222375 C T 0.047485 -5.4044e-06
4:74236133 G C 0.050637 1.7810e-05
4:74240856 A C 0.349169 -2.9186e-06
4:74263712 A G 0.056257 1.5527e-05
4:74266983 C T 0.729391 7.0016e-06
4:74270424 G A 0.392904 6.3420e-06
4:74274961 C T 0.076391 1.9958e-05
4:74290628 T C 0.048393 1.1674e-05
4:74290998 T C 0.036405 1.3560e-05
4:74295226 G A 0.025998 -4.1823e-06
4:74296480 C T 0.477046 -2.0134e-05
4:74298215 G A 1.156932 4.3418e-06
4:74300880 C T 0.331316 1.1882e-05
4:74310844 G A 1.156589 2.4639e-06
4:74312759 C T 0.054207 5.9483e-06
4:74313556 G A 0.072685 6.0372e-06
4:74314776 C T 0.037262 2.5530e-05
4:74316729 A G 0.787984 7.4089e-06
4:74318177 C T 0.114615 8.7173e-06
4:74321985 A C 0.022136 1.1026e-05
4:74322536 A C 1.948625 -1.6871e-05
4:74328348 T C 0.116434 -1.9594e-06
4:74334152 A G 0.106003 -1.7298e-06
4:74345293 T C 0.084129 -1.2818e-05
4:74355311 A G 0.024812 -2.5920e-06
4:74358308 C G 0.048111 1.3007e-05
4:74361142 A G 0.040356 8.6387e-06
4:74361163 C T 0.036249 1.3466e-06
4:74366415 T C 0.053935 -2.9366e-05
4:74369298 A G 0.589359 3.6594e-06
4:74370838 A G 0.175128 1.4801e-05
4:74372754 C T 1.670904 -2.3929e-05
4:74390343 T C 0.028290 1.7183e-05
4:74391568 G C 0.025206 4.8528e-06
4:74394005 C T 0.048903 1.8121e-05
4:74414920 C T 0.477060 -6.4983e-06
4:74442349 C G 0.116679 2.0783e-05
4:74443303 T C 0.098003 2.7083e-06
4:74447930 C T 0.050389 3.2362e-06
4:74451073 G A 0.517524 1.6726e-06
4:74455628 A G 0.143816 7.3587e-06
4:74458223 G T 0.038571 9.1429e-06
4:74460827 T G 0.767286 1.4357e-05
4:74475509 T C 0.036001 6.1107e-06
4:74476333 T C 0.027797 1.5082e-05
4:74485664 A G 0.478712 -3.6942e-06
4:74488632 G A 0.111548 1.8852e-05
4:74489761 T C 0.037799 2.1624e-05
4:74498093 G A 0.053302 4.5045e-06
4:74504614 A C 0.443208 -2.4768e-05
4:74515824 A G 0.045891 -3.1087e-06
4:74517795 C G 0.085121 -1.5335e-05
4:74518697 G A 0.037316 -8.4760e-07
4:74526872 G A 0.818738 9.2231e-06
4:74534249 G A 1.895030 -7.1113e-06
4:74539183 A G 0.049529 -3.0681e-05
4:74540520 A G 0.036195 -7.6494e-06
4:74543261 G A 1.937433 7.4788e-06
4:74549862 T C 0.111378 -1.8212e-06
4:74554069 A G 0.280043 7.3596e-06
4:74555051 T C 0.134783 2.8289e-05
4:74567151 G A 0.150065 -1.9392e-05
4:74570057 A G 0.054258 -1.4457e-06
4:74579310 T C 0.037568 4.9711e-06
4:74580017 G A 0.035508 -1.0158e-06
4:74586063 A G 0.025325 6.7955e-06
4:74592109 G A 0.039448 8.6345e-06
4:74592161 C T 0.534962 -1.3747e-05
4:74592390 C G 1.303203 -1.9284e-05
4:74592950 C G 0.030442 -1.4982e-05
4:74594258 T C 0.034053 -1.1269e-05
4:74595358 A G 0.158326 1.6418e-05
4:74597291 C T 1.979077 -1.6273e-07
4:74606024 T A 1.082031 4.9411e-05
4:74617654 A C 1.117209 2.9204e-05
4:74620686 G T 0.057134 -4.7844e-06
4:74620818 G A 0.064229 -2.1703e-05
4:74622378 C G 0.871354 1.4596e-05
4:74630127 G A 0.075694 7.9271e-06
4:74635512 A G 0.108628 -2.4705e-07
4:74635800 T G 0.030071 -8.6086e-06
4:74637036 T C 0.819826 -3.4733e-05
4:74646061 A G 0.103671 4.3777e-06
4:74646806 C G 0.030768 -1.8876e-05
4:74657202 A G 0.020079 3.2726e-06
4:74679656 C T 1.085342 3.8775e-05
4:74696201 G A 0.054853 1.5602e-05
4:74697054 C T 0.089970 -1.2105e-05
4:74703699 T C 0.054118 -9.8475e-06
4:74709859 T A 1.101638 1.2545e-05
4:74712293 C A 0.037755 5.3513e-07
4:74712666 G A 0.023608 3.7976e-06
4:74712741 G A 0.024482 -3.9966e-06
4:74713606 A C 0.031707 7.3867e-06
4:74714824 C T 0.200532 -9.9272e-06
4:74715881 C T 0.088824 -4.7214e-06
4:74718941 A C 1.416019 2.1449e-05
4:74720969 A C 0.037561 9.0137e-06
4:74721735 G A 0.028266 -1.6426e-05
4:74723723 C G 0.221152 2.2155e-05
4:74725320 A G 1.708186 5.5389e-06
4:74727876 A C 0.115509 3.3869e-05
4:74727966 C T 0.071746 1.8163e-05
4:74729606 C T 0.445122 -3.4771e-06
4:74731278 T G 0.573846 -6.1962e-06
4:74751978 A C 0.315912 -1.5639e-05
4:74753032 T C 0.107360 -2.0982e-05
4:74759062 T C 0.477039 -1.4966e-05
4:74759104 A G 0.068537 -1.9665e-06
4:74760264 C A 0.104106 2.1140e-07
4:74767730 C T 0.029918 1.6583e-05
4:74776290 A C 0.054224 -1.1856e-05
4:74783906 A G 0.039710 -7.5407e-07
4:74785503 T C 1.670537 -9.4510e-06
4:74788267 C T 0.092043 -9.7893e-06
4:74797139 G T 1.772208 -1.6651e-05
4:74807822 A G 0.033879 -3.0523e-06
4:74811552 G A 0.070308 9.8285e-06
4:74811622 T C 0.258886 1.3485e-06
4:74841355 A G 0.036157 -6.7809e-06
4:74842764 A G 0.098959 -2.6336e-06
4:74843427 G A 0.033835 2.7696e-05
4:74849352 C T 1.772317 -2.8232e-05
4:74849437 T C 0.054707 2.8369e-05
4:74855434 G A 0.066633 2.9526e-07
4:74860140 A G 0.030214 -3.5164e-06
4:74863997 C T 1.764637 -2.5434e-05
4:74865192 T C 0.072236 -1.4968e-05
4:74873635 C T 1.652450 -7.6930e-06
4:74877144 G A 1.223708 -1.4794e-05
4:74877895 G A 0.926183 -2.7081e-05
4:74877968 C G 0.048352 -4.2392e-06
4:74879817 C G 0.052296 2.4630e-05
4:74880750 A G 1.936875 1.7370e-05
4:74884366 A C 0.980482 2.9285e-05
4:74888622 C T 0.050188 2.6700e-05
4:74889117 C T 0.030609 6.0995e-06
4:74895277 T C 0.046503 -1.4776e-05
4:74900322 A G 0.056848 -1.0083e-05
4:74914774 G A 0.031663 1.7275e-05
4:74915427 G T 1.190849 4.2696e-05
4:74917219 A G 0.093301 9.8240e-06
4:74925367 T C 0.046244 -1.1062e-05
4:74930880 A G 0.023744 -1.3898e-06
4:74939001 A G 0.062472 -1.5606e-05
4:74947476 A G 0.037333 9.9740e-06
4:74951740 T G 0.141800 6.7813e-06
4:74968499 T C 0.029810 7.6418e-06
4:74968642 T C 0.038959 -6.3226e-06
4:74976781 T C 1.242390 2.8489e-05
4:74977237 A G 0.121367 -1.4959e-06
4:74988426 C A 0.130118 2.9243e-05
4:74994331 G A 0.055441 -1.0197e-05
4:74999784 T C 0.757443 2.3940e-06
4:75015750 G A 0.109294 3.4926e-05
4:75019235 T C 0.172279 2.8930e-05
4:75034847 G A 0.039958 -1.9313e-06
4:75044689 A G 0.722214 -1.3821e-05
4:75055992 C T 0.084611 -5.0894e-05
4:75058832 C T 0.077683 -9.0238e-06
4:75062339 G A 0.028623 -9.6906e-07
4:75067842 T C 1.891110 4.2794e-05
4:75071727 G A 0.111317 -5.8035e-06
4:75082205 T C 1.546637 2.7304e-05
4:75085646 T C 1.978955 -1.3052e-05
4:75091598 C T 0.123356 4.8349e-05
4:75099920 C T 0.056743 -8.8935e-06
4:75103993 A G 0.055342 -2.4596e-05
4:75128036 G A 0.043559 -5.2946e-06
4:75131894 C A 0.022106 3.1405e-06
4:75144008 G A 0.249669 1.9241e-06
4:75146481 A G 0.024176 1.5618e-05
4:75150004 T G 0.040427 -5.5968e-06
4:75158520 A G 0.461760 -1.4660e-05
4:75160824 T C 0.021888 1.2980e-05
4:75161906 T C 0.053557 -2.1381e-05
4:75170140 A G 0.021313 1.2939e-05
4:75191300 C T 0.042025 -5.6693e-06
4:75193007 T C 0.028813 3.4817e-06
4:75193113 G T 0.049821 1.4807e-05
4:75194408 C T 0.086495 -3.7249e-05
4:75197803 T C 0.052347 1.3784e-05
4:75199812 A G 0.057545 5.2222e-06
4:75201419 G T 0.448301 5.3858e-05
4:75210074 G T 0.530773 5.2853e-05
4:75210947 T G 0.082673 3.1125e-06
4:75216770 A G 0.301472 8.5602e-06
4:75217114 G T 0.429962 4.6512e-05
4:75217414 T C 0.139865 -4.6218e-06
4:75223711 G A 0.087964 -1.0361e-05
4:75224436 C A 0.025267 -3.6131e-06
4:75224590 C T 1.478535 -3.4587e-05
4:75225709 A G 0.048849 2.1696e-05
4:75227769 T C 1.607671 -5.5315e-05
4:75233620 A G 0.037180 -2.1192e-06
4:75234202 C T 0.042964 -8.4496e-06
4:75235642 T C 0.033818 8.3180e-06
4:75244587 T C 1.961035 -9.1770e-06
4:75248505 T G 0.117165 -7.8991e-06
4:75255267 C A 1.569331 -3.7065e-05
4:75255735 T C 0.032825 -7.8769e-07
4:75258258 A G 1.566764 -4.3197e-05
4:75258678 G A 0.233469 -1.3859e-05
4:75259405 A G 1.205951 -6.9769e-06
4:75259691 G A 0.581166 1.1595e-05
4:75261407 G A 1.441919 2.1003e-06
4:75263627 C T 0.020090 -2.4389e-05
4:75266446 C T 0.466041 -1.3863e-06
4:75270052 A G 0.070757 7.1942e-06
4:75274707 A G 0.038336 -1.7533e-05
4:75280852 A G 0.909306 -1.2036e-05
4:75281514 C T 0.090371 -1.1741e-05
4:75281856 C T 0.085064 -5.1565e-05
4:75321980 C T 0.912468 3.6633e-06
4:75326898 G C 0.185212 -5.8384e-06
4:75341940 C T 0.173993 -1.0834e-05
4:75345686 T C 0.029575 -1.1718e-06
4:75348744 C A 0.054078 1.1149e-05
4:75348959 C T 0.065671 -1.5699e-05
4:75356248 C T 0.094546 -2.4532e-05
4:75364989 T G 0.112830 -1.2308e-05
4:75365261 G A 0.086825 -8.7374e-06
4:75365940 T C 0.108788 -3.3627e-05
4:75375268 T C 0.109236 3.0287e-05
4:75382198 C T 0.857857 1.1767e-05
4:75392209 T C 0.056005 2.7237e-05
4:75397399 C A 0.056355 -2.8322e-05
4:75397485 C T 1.221821 -1.4437e-05
4:75397610 G A 1.460632 -7.0574e-06
4:75398911 T G 0.020311 -8.1607e-06
4:75401596 T C 0.050848 4.6195e-06
4:75419787 G A 0.544669 -3.4410e-05
4:75421961 G A 1.296947 -2.1901e-05
4:75422156 T C 0.079634 -7.6593e-06
4:75480180 T A 0.858343 7.0421e-06
4:75496578 G T 0.701550 2.2768e-05
4:75509100 A G 0.032716 1.4177e-05
4:75510222 C A 0.037537 1.5061e-05
4:75511064 C T 0.041576 2.5792e-06
4:75514398 G C 0.408268 -6.5118e-05
4:75516234 G A 1.858673 -1.2007e-05
4:75526621 C T 0.716992 2.8856e-07
4:75528737 A G 0.059969 1.4079e-05
4:75534126 T C 1.819748 -2.2294e-05
4:75547445 C A 0.175179 -1.0522e-06
4:75547656 C A 0.345898 -4.1816e-05
4:75547714 G A 1.233551 -6.1266e-05
4:75555417 T G 0.071060 2.9234e-05
4:75557746 T C 0.041022 1.5283e-05
4:75558341 G A 0.061224 -3.9136e-07
4:75562032 C A 0.082221 -1.2081e-05
4:75574565 A C 0.087559 1.6564e-05
4:75575833 G T 0.068520 8.3581e-06
4:75582852 T G 0.043355 1.9272e-07
4:75589528 G A 0.025108 1.6921e-05
4:75596745 A G 0.029422 1.8398e-05
4:75596780 T C 0.432675 1.3509e-05
4:75597495 C T 0.931602 -1.3165e-05
4:75598208 T A 0.090000 -3.3890e-06
4:75601863 C T 0.203146 -5.0464e-06
4:75609361 C A 0.082554 -1.3535e-05
4:75611787 C T 0.065555 3.1015e-05
4:75614205 G A 1.614919 8.2667e-06
4:75626728 G A 0.050916 -1.1282e-05
4:75629315 A G 0.638300 -1.1680e-05
4:75629520 C T 0.344681 -1.0744e-05
4:75629543 G A 0.370968 3.3960e-07
4:75629591 T G 0.211894 -4.7783e-05
4:75630576 G A 1.367014 -1.4643e-06
4:75652621 A G 0.511870 -1.6198e-05
4:75654722 T C 0.404246 -1.1181e-05
4:75655190 C T 0.896581 -5.9963e-06
4:75658272 A C 0.026277 4.2014e-06
4:75662871 G A 1.873969 9.7438e-06
4:75668334 C T 1.360398 -2.8371e-08
4:75669794 G A 0.841459 2.1801e-05
4:75669810 C T 0.108516 2.2151e-05
4:75671355 G T 0.083663 -1.2700e-05
4:75675841 T A 0.522461 -2.5511e-05
4:75682041 C T 0.113574 -4.4265e-06
4:75685126 T C 1.264656 -4.1260e-06
4:75686605 T G 0.421932 -1.5275e-05
4:75698548 G A 0.228652 3.1420e-06
4:75698809 A G 0.026362 -8.7244e-06
4:75703330 G T 0.260637 1.6283e-05
4:75710935 G T 0.136853 6.3440e-06
4:75713866 G A 0.084554 -3.9232e-07
4:75717832 C T 0.912536 2.1973e-05
4:75721111 T C 0.021786 3.3481e-05
4:75722167 A G 0.059915 8.3375e-06
4:75723973 T C 0.129832 2.5720e-05
4:75725495 A G 0.093414 -4.8946e-06
4:75730241 G A 0.110657 1.7141e-05
4:75732307 T C 0.099299 -6.8210e-06
4:75733151 C T 1.008999 -8.7763e-06
4:75745515 C A 1.119647 -1.5641e-05
4:75746697 G A 0.052673 1.2969e-05
4:75747581 C T 0.362469 -1.3648e-05
4:75747902 A G 0.026848 -1.1095e-05
4:75751143 C A 1.410688 4.2863e-05
4:75751308 T C 0.068789 -1.3895e-05
4:75751679 C T 0.082874 -1.0873e-05
4:75756767 T C 0.166037 -2.1752e-05
4:75762572 A G 0.130393 2.6107e-05
4:75764064 T C 0.020610 -8.3735e-06
4:75764272 C T 0.243835 1.5495e-05
4:75778451 A G 0.042148 -1.1823e-05
4:75780328 A G 0.051742 -1.2724e-05
4:75792917 A C 0.051392 -1.6505e-05
4:75800947 T C 1.327886 5.2598e-05
4:75805790 T C 1.186280 3.8190e-05
4:75808541 G A 0.149555 2.4463e-05
4:75820360 C T 0.951624 -2.4366e-05
4:75832783 A C 0.026185 -4.2363e-06
4:75850207 C T 1.293449 -9.5335e-06
4:75852031 T C 0.858064 1.1266e-05
4:75856313 T G 0.087841 -1.7447e-05
4:75858518 C G 0.172561 2.0183e-05
4:75867204 T G 0.043695 3.8920e-05
4:75870640 T C 0.191308 1.9731e-05
4:75873345 G A 0.089245 8.4441e-07
4:75878256 C T 0.082558 -2.3762e-06
4:75892579 A C 0.082215 -9.8186e-06
4:75895283 T C 0.062183 -8.3606e-06
4:75896998 A C 0.250598 6.1957e-06
4:75897942 G A 0.042930 1.2456e-05
4:75912119 G A 0.372981 2.5283e-05
4:75913569 A G 0.622579 -1.9215e-05
4:75919570 T C 0.033400 5.9305e-06
4:75920391 T G 0.052306 4.1085e-06
4:75921504 G T 0.070543 1.8158e-05
4:75922506 G A 0.262776 2.6976e-05
4:75927625 T C 0.423234 6.6619e-06
4:75937069 C G 1.155457 1.0114e-06
4:75937971 T C 0.907603 -5.7056e-06
4:75938179 A G 0.882608 -1.6825e-06
4:75938236 G A 1.037949 -3.5709e-06
4:75947684 C A 0.914005 2.3709e-06
4:75954250 G A 0.169498 2.7559e-05
4:75963797 C T 0.073395 -2.3673e-06
4:75965501 C A 0.051647 7.1400e-06
4:75967100 G A 0.159234 -2.2268e-06
4:75971997 G A 0.159533 -1.8333e-06
4:75974116 A G 0.159336 -2.1462e-06
4:75976206 C A 0.722605 2.5929e-05
4:75981338 T C 0.335702 2.9702e-05
4:75984237 T C 0.027855 -1.7283e-05
4:75986422 G T 0.152224 1.9678e-05
4:75992736 A G 0.644855 2.2315e-05
4:76005892 T G 0.166751 -1.8610e-05
4:76008863 T C 0.105106 1.5676e-05
4:76010255 T C 0.169791 2.8174e-05
4:76012520 G A 0.023768 8.8540e-06
4:76025872 C G 0.061265 6.0983e-06
4:76026132 C A 0.039469 -6.4405e-09
4:76027003 G A 0.206417 -6.4180e-06
4:76032112 T C 0.212910 -2.3375e-05
4:76049693 C G 0.034563 -4.4097e-06
4:76051777 A G 0.421194 1.7980e-05
4:76060129 G A 0.269137 -1.5421e-05
4:76061531 T C 0.029895 -2.3043e-05
4:76075268 G T 0.402808 2.3796e-05
4:76077249 G A 0.081314 -4.3710e-05
4:76078185 T C 0.266529 -3.4365e-05
4:76082809 A G 0.852278 -2.8484e-06
4:76083820 G A 1.603693 1.0495e-05
4:76096924 G A 0.238511 -2.8847e-06
4:76113394 T G 0.090972 4.5960e-06
4:76130475 G A 0.266206 1.8000e-06
4:76148632 G A 0.046343 -2.0929e-05
4:76156913 A G 1.442592 2.3287e-05
4:76162653 G A 0.312845 -7.8249e-06
4:76162709 C T 0.022204 -1.3433e-05
4:76168190 T C 1.754672 2.2588e-05
4:76173765 T C 0.060330 9.4631e-06
4:76175507 G A 0.027029 -1.0099e-05
4:76181594 G A 0.168723 -5.6348e-06
4:76194358 C T 1.245913 1.4713e-06
4:76206611 A G 0.099720 -1.8670e-05
4:76209646 G A 0.406551 7.9420e-06
4:76213203 A G 0.102399 1.1115e-04
4:76214086 G A 0.125838 -1.3195e-05
4:76215752 T C 0.675229 1.8305e-05
4:76227726 T C 0.043378 -7.2055e-06
4:76233033 C T 0.232232 -1.6337e-05
4:76233166 T C 0.306001 -3.2015e-05
4:76233990 A G 0.278826 -2.2501e-05
4:76238466 T C 0.062349 -4.5162e-06
4:76252649 A G 1.278350 -5.1883e-05
4:76253367 C T 0.099526 1.6755e-05
4:76256223 C A 0.151445 1.0655e-05
4:76272772 T C 0.271738 5.0508e-05
4:76274398 T G 0.113850 2.0298e-05
4:76280321 A G 0.031952 1.0964e-06
4:76280844 T C 0.108835 -4.2410e-05
4:76283179 G T 0.559162 1.7497e-04
4:76284744 T G 0.224018 2.1490e-05
4:76287374 C T 0.223328 2.4861e-05
4:76296421 G T 0.437982 9.8391e-06
4:76297394 A G 0.020049 1.2707e-05
4:76299320 T C 0.042658 -7.9761e-06
4:76301205 G A 0.137458 -4.5456e-06
4:76301481 G A 0.409658 -2.5031e-06
4:76301838 T C 0.035151 -1.1497e-05
4:76317295 T C 0.798914 -5.9274e-06
4:76317703 A G 0.119596 -9.5313e-06
4:76318022 T C 0.667280 2.5679e-05
4:76332975 G A 0.531742 -1.8843e-05
4:76337822 C G 0.082735 4.4028e-05
4:76340026 T G 0.025873 -1.3898e-07
4:76392965 C A 0.412636 1.2226e-06
4:76405595 A G 0.085465 -1.1014e-05
4:76406846 C T 0.603995 2.9965e-05
4:76414782 G A 0.090034 3.5447e-06
4:76425896 A G 0.786617 7.0441e-06
4:76426781 T C 0.066983 -2.4868e-05
4:76431150 A G 0.035708 4.2604e-06
4:76431926 G A 0.080722 3.9013e-06
4:76435772 G A 1.203364 6.4579e-06
4:76438427 A C 0.416063 -6.8501e-07
4:76445930 G A 1.905053 5.8836e-07
4:76451267 C G 0.068578 -9.5403e-07
4:76456586 T C 0.108675 2.1053e-05
4:76464991 G T 0.068649 4.2935e-06
4:76465457 T C 0.044653 3.4993e-06
4:76467668 T C 0.209116 -5.0156e-06
4:76468170 C T 0.604917 -5.9184e-06
4:76475233 C T 1.099979 -3.0971e-06
4:76480880 A G 0.956584 2.4333e-05
4:76481730 A C 0.054581 2.7243e-05
4:76482284 A G 0.032856 -1.2640e-05
4:76489345 T C 0.479970 -2.7052e-06
4:76489533 C T 0.021993 1.0058e-05
4:76489582 A G 0.203619 1.4606e-05
4:76491425 G T 0.037962 9.7419e-07
4:76491568 A G 0.440573 -5.4632e-06
4:76496817 G A 1.387587 -1.9711e-05
4:76502561 C T 0.110889 -2.9654e-05
4:76503687 A C 0.803031 -6.4623e-06
4:76510175 A G 0.585558 -1.3990e-05
4:76521256 C T 0.054571 6.4721e-06
4:76521414 A G 0.220383 1.5185e-05
4:76521525 T C 0.023258 -8.2072e-06
4:76526061 A G 0.056508 -2.1256e-05
4:76560956 T C 0.079926 1.7391e-05
4:76582931 C G 0.043746 -6.1092e-06
4:76585818 T G 0.068415 -2.3573e-06
4:76588015 C G 0.042056 -3.8200e-06
4:76590608 A G 0.746434 -1.4963e-05
4:76590909 T G 0.330612 1.4118e-05
4:76603248 C T 0.516147 -9.2268e-06
4:76611682 A G 0.034127 -4.5034e-06
4:76613540 G A 0.126395 -5.1509e-06
4:76621906 A G 0.517671 -9.1972e-06
4:76631143 T C 0.034988 6.4746e-06
4:76633410 C T 1.745615 -1.2611e-05
4:76664560 C T 1.198053 -1.3860e-05
4:76694961 C T 0.020294 1.3655e-05
4:76695927 G A 0.097572 -5.0260e-05
4:76698424 G A 1.650978 -5.4502e-05
4:76708077 T C 0.102505 -6.1141e-06
4:76720885 C T 1.294489 -2.7098e-05
4:76722550 G A 0.030898 6.0560e-06
4:76730195 G A 0.259978 2.2135e-05
4:76730386 A C 0.258312 2.3391e-05
4:76734727 C T 0.058242 -3.2633e-05
4:76741223 G T 0.091323 -1.1602e-06
4:76745113 T G 0.658566 -9.8571e-06
4:76746261 T G 0.930395 1.1996e-05
4:76750148 C T 0.274128 3.3342e-05
4:76752494 T C 1.812673 -1.3685e-05
4:76765638 C G 0.106625 -2.0733e-05
4:76778548 T G 0.828119 3.6962e-05
4:76795913 T C 0.080906 -2.0327e-05
4:76805902 T C 1.971360 -1.2649e-05
4:76809074 C T 0.562480 -1.5555e-05
4:76809396 A G 0.030802 7.4386e-06
4:76812432 G A 0.058623 1.1142e-05
4:76817221 C T 0.366406 -1.8225e-05
4:76817863 G A 1.018923 2.7231e-05
4:76819817 C T 0.090428 -2.2484e-05
4:76831563 T C 0.106581 -2.3808e-05
4:76834158 T C 0.030748 -1.9652e-05
4:76836137 G A 1.400271 -3.1609e-06
4:76836362 C T 0.107281 -2.0565e-05
4:76842874 T G 0.572608 -2.1222e-05
4:76845268 C T 0.036504 2.5459e-05
4:76846676 T C 1.433637 -8.3173e-06
4:76854528 T C 1.305233 -1.5340e-05
4:76857388 T C 0.456294 -1.2047e-05
4:76860470 T C 0.485845 -1.8371e-05
4:76862005 A G 0.033855 -1.3041e-05
4:76865013 A G 0.246331 1.7942e-05
4:76877285 G C 0.028661 2.4685e-06
4:76879198 T C 0.197842 6.3469e-06
4:76881233 T G 0.200250 9.1728e-06
4:76888593 C T 0.024700 -1.3893e-05
4:76889388 T C 0.806180 4.1995e-06
4:76892329 A C 0.020175 -8.1282e-06
4:76906108 C T 0.075799 1.2885e-06
4:76909616 C A 0.151561 -3.6963e-05
4:76912142 T C 0.042501 -2.2734e-05
4:76920993 T C 0.024594 3.2404e-05
4:76932863 T G 0.073256 -1.0108e-05
4:76942677 C T 0.046897 2.8648e-05
4:76946097 G A 0.556269 -1.7154e-05
4:76956179 A G 0.480364 -1.0397e-05
4:76981243 A G 0.130166 2.4401e-05
4:76982445 T C 0.064722 -6.5965e-06
4:76984516 A G 1.896761 -7.5873e-06
4:76985885 C T 0.304651 1.0164e-05
4:76986342 C T 1.040631 -2.1955e-05
4:76986990 C T 0.033325 -4.6263e-06
4:76991866 T G 0.180837 -2.5102e-05
4:76992133 T C 0.103066 -2.0916e-05
4:76999841 G A 1.709601 -1.6296e-05
4:77001331 G A 0.253688 2.2703e-05
4:77003797 T C 0.049325 -1.1562e-05
4:77007912 T C 0.711151 -4.9969e-06
4:77028450 A G 0.395926 3.5984e-06
4:77033590 T C 0.469927 -2.3407e-05
4:77047219 T G 0.097235 7.2584e-06
4:77053834 C T 0.296856 -5.2057e-06
4:77056731 G A 0.299093 4.3427e-06
4:77056904 A G 0.371669 -3.2280e-05
4:77058983 C T 0.096297 -1.3620e-05
4:77081837 A C 0.979125 -1.0367e-05
4:77083184 A G 0.129567 2.6456e-05
4:77083314 T C 0.089123 -2.7440e-05
4:77097189 T C 0.290930 1.5528e-06
4:77106874 A G 0.050270 -2.9454e-06
4:77110311 G C 0.691517 6.4186e-06
4:77114936 T C 0.287955 -3.3027e-05
4:77124806 A G 0.037446 -2.3686e-05
4:77128026 G A 0.981015 -1.4864e-05
4:77129908 A C 0.952117 -6.4729e-06
4:77130320 G A 0.259757 5.0324e-06
4:77130934 C T 0.584820 -9.8080e-06
4:77133048 C T 0.100744 -3.9188e-05
4:77133079 C A 0.694169 9.4004e-06
4:77135787 G T 0.081184 -6.8712e-06
4:77143264 T C 0.057059 8.0483e-06
4:77150478 C T 0.241857 -2.2400e-05
4:77154957 G T 0.119881 3.0901e-05
4:77159717 G A 0.184559 -2.1184e-05
4:77166493 G A 0.056638 3.5782e-06
4:77167242 G A 1.748563 2.5932e-06
4:77174072 C T 0.084693 2.6288e-06
4:77175743 G A 1.080236 1.7358e-05
4:77192838 C A 0.312338 9.4147e-06
4:77192868 A G 0.811963 -4.3482e-05
4:77198986 T C 0.751677 2.9429e-05
4:77201487 T C 1.568107 -8.9450e-06
4:77202310 C G 0.074327 -3.0323e-05
4:77212286 A G 0.065610 -8.9006e-06
4:77214858 C T 0.055468 -1.1230e-05
4:77218953 G A 0.106193 -4.8503e-06
4:77222933 C A 1.800716 -3.1713e-07
4:77231294 C A 1.740651 4.2061e-06
4:77232131 T C 0.040648 -1.4961e-05
4:77243883 G A 0.316568 -3.0883e-05
4:77253463 T C 0.032750 1.4364e-05
4:77277490 C T 0.087375 -1.6587e-05
4:77278678 T C 0.031928 -3.0962e-06
4:77280542 A G 0.139372 -2.4737e-05
4:77289408 A G 0.122424 4.5428e-05
4:77289800 A G 0.883672 -8.8188e-07
4:77303898 T C 1.778056 1.4811e-06
4:77304022 G A 0.381382 -1.4631e-05
4:77305346 G A 0.516668 1.6735e-05
4:77325272 C T 0.069945 2.7117e-05
4:77327692 A G 0.075666 1.3899e-05
4:77356246 T C 1.500168 2.9528e-05
4:77359675 C T 0.298787 1.4541e-05
4:77360431 A G 0.819905 -2.3857e-05
4:77364799 G A 1.501834 -7.6550e-06
4:77368847 A G 0.886783 -1.1951e-05
4:77370038 T C 0.121969 -2.5220e-05
4:77374393 T C 0.050892 -1.8066e-05
4:77391985 T C 0.100659 9.9687e-06
4:77408781 A G 0.161696 1.6443e-05
4:77412140 A G 0.914151 -2.0039e-05
4:77418681 A G 1.286738 1.2781e-05
4:77420784 T C 1.049467 3.8635e-06
4:77422785 C T 1.958597 1.5045e-05
4:77424006 A G 0.244233 6.2410e-06
4:77426617 C T 0.404875 -1.1308e-05
4:77433888 G A 0.159880 -2.5207e-05
4:77437215 A G 0.100965 1.2375e-06
4:77440333 G C 0.494837 2.8827e-06
4:77441014 G A 0.425841 1.9321e-05
4:77442504 C A 0.363067 2.3451e-05
4:77443345 T G 0.165582 -6.5657e-05
4:77446762 G A 0.239997 2.1933e-05
4:77452807 T C 0.850435 -1.5499e-05
4:77454301 C T 0.129122 5.9057e-06
4:77456452 G A 0.197798 5.4616e-06
4:77457696 T C 1.277986 8.1675e-06
4:77469863 T C 0.212401 -2.3484e-05
4:77471579 C T 0.129251 -3.6902e-05
4:77472177 A G 0.805296 7.9453e-05
4:77482463 T C 0.033192 6.8922e-06
4:77488278 T G 0.064943 2.5894e-05
4:77493774 A G 0.161821 9.2287e-06
4:77498236 C T 0.603129 -4.4722e-06
4:77512141 C A 1.004127 -4.1449e-06
4:77515629 C T 0.146896 1.1870e-05
4:77521826 A G 0.303210 -1.5529e-05
4:77533211 T C 0.180238 1.2504e-05
4:77535836 G A 0.731713 2.0207e-05
4:77541511 A G 0.236709 -2.0860e-05
4:77541942 T C 0.027413 1.8079e-05
4:77545874 G A 0.028881 -1.2020e-05
4:77547672 T C 0.612468 -3.4958e-05
4:77547681 C A 0.092577 1.0171e-06
4:77570971 G A 0.049549 -4.7701e-06
4:77588449 G A 0.406129 -7.7052e-05
4:77593313 T C 0.072416 5.5442e-06
4:77594463 C A 0.554225 1.1921e-05
4:77601827 T C 0.312410 -1.4869e-05
4:77602749 G T 0.105915 1.7881e-05
4:77604925 A C 0.148820 -4.0008e-05
4:77612903 C A 0.240697 -6.6871e-06
4:77625202 G A 0.166547 2.2443e-05
4:77631425 A T 0.273574 -1.3750e-05
4:77636156 G A 0.030993 2.0717e-05
4:77636643 T G 0.276287 -1.5640e-05
4:77637502 C A 1.514373 -3.4542e-05
4:77640617 A G 0.656400 -3.7952e-05
4:77653298 T C 0.194528 -5.9771e-06
4:77655924 G A 1.235659 -1.5815e-05
4:77660162 C G 1.517045 -3.5053e-05
4:77660299 G T 0.180537 3.5312e-06
4:77660731 G C 1.232361 -1.5455e-05
4:77661017 C A 0.031853 4.3508e-05
4:77662486 T G 0.214281 -7.4074e-05
4:77666340 C T 0.056723 2.2980e-05
4:77666725 G A 0.864085 -5.6186e-05
4:77667902 A G 0.435357 -4.2624e-05
4:77671439 T G 0.720861 -2.8771e-05
4:77675505 T C 0.852740 -4.4271e-05
4:77675925 A G 0.101638 -1.6938e-06
4:77678812 T C 0.129662 1.0539e-05
4:77688152 T C 0.138301 -4.0121e-05
4:77694753 C T 0.393009 2.6809e-06
4:77695349 C T 0.156824 -3.0727e-05
4:77696073 G A 0.068734 7.2145e-05
4:77702689 A G 0.087443 1.0602e-06
4:77703432 G T 0.264761 4.1118e-05
4:77707376 C T 0.135956 -5.1742e-05
4:77718624 G A 1.277755 -1.8782e-05
4:77719779 A G 0.610601 9.9653e-06
4:77719812 T C 1.337531 -2.4623e-05
4:77724765 C T 0.822624 -8.8645e-06
4:77725242 C T 0.485454 -3.9890e-05
4:77725778 T C 0.279302 1.1811e-04
4:77727725 C T 0.026349 2.5758e-06
4:77729849 T C 0.140168 3.8132e-05
4:77730282 G A 0.058409 1.2354e-05
4:77734939 A G 0.583508 -1.0505e-05
4:77740367 G A 0.077706 8.9813e-06
4:77743520 T C 0.409172 3.0503e-05
4:77747887 G A 0.064641 1.9560e-06
4:77751647 A G 1.286221 1.1306e-06
4:77751962 T C 0.045595 3.2157e-07
4:77755529 G A 1.420585 2.2031e-05
4:77756383 A G 1.315500 4.2535e-05
4:77766416 C A 0.153145 -1.2159e-05
4:77766671 G A 1.696668 2.4467e-05
4:77771139 G A 1.896809 1.3190e-05
4:77772989 A G 0.057664 -1.5441e-05
4:77773437 A G 1.427099 1.2702e-06
4:77773610 A G 1.623609 3.1197e-06
4:77778330 G A 0.036568 -4.6103e-06
4:77778487 C T 0.168125 1.0491e-05
4:77779492 C A 0.048590 -9.0615e-06
4:77786719 T C 0.449963 -1.1298e-06
4:77789079 A G 0.560029 -4.1628e-05
4:77789209 T C 0.047696 -3.9673e-06
4:77793624 G A 0.039894 2.1233e-06
4:77800625 C T 0.120000 -1.0146e-06
4:77812294 T C 0.302268 2.3526e-05
4:77813649 T C 0.065732 -1.1009e-06
4:77815545 C T 1.564201 5.3165e-05
4:77817874 T G 0.281988 4.3677e-05
4:77818132 C G 0.147444 2.5475e-07
4:77820626 T G 0.580941 8.4874e-05
4:77823330 G A 1.225680 2.3413e-06
4:77824216 T C 0.110127 -2.1980e-07
4:77824255 A G 0.021443 2.4448e-06
4:77824278 T C 0.032502 9.9143e-06
4:77835455 G C 1.326985 -2.7130e-05
4:77842520 A G 1.690385 4.4161e-06
4:77845728 A G 0.085050 -8.2893e-06
4:77851537 A C 1.153339 -1.8010e-05
4:77857026 G C 0.176920 -3.7284e-05
4:77858105 A G 1.112813 -4.8652e-05
4:77863896 C T 0.046527 4.4218e-06
4:77866834 T C 0.336365 3.1057e-05
4:77867976 T C 0.834585 -3.3471e-05
4:77868340 C T 0.899256 3.2747e-05
4:77878521 A G 0.663839 -1.7332e-05
4:77881707 T C 1.632588 -5.9566e-06
4:77882230 G A 0.024506 3.2930e-07
4:77890388 A G 0.026991 -2.3575e-06
4:77890793 T G 0.311400 -2.2808e-06
4:77892042 T C 0.098520 -2.1827e-05
4:77897316 G C 0.050545 -1.3595e-06
4:77898645 G C 0.028297 8.7693e-06
4:77901449 C A 0.843149 -3.5584e-06
4:77906241 T C 0.128296 1.8915e-05
4:77917881 G T 0.031714 9.8345e-06
4:77921162 G A 0.029150 1.4555e-05
4:77923590 A G 0.107060 3.4111e-05
4:77923678 A G 0.338017 3.2182e-06
4:77928983 T C 0.029208 1.4498e-05
4:77936878 A G 0.049770 7.6434e-07
4:77952932 T C 0.051157 -4.2309e-08
4:77960526 A G 0.134936 -1.4428e-05
4:77963201 T C 0.710226 -2.2437e-05
4:77977391 C G 0.051093 -9.0144e-07
4:77989384 C T 0.238433 2.6401e-05
4:77994734 C T 0.158816 1.8917e-05
4:78004151 G T 0.062050 -4.3311e-06
4:78006206 A G 0.028892 -9.0753e-06
4:78021532 T C 0.069435 2.0020e-05
4:78026113 C T 0.023051 5.4856e-06
4:78026629 G A 1.100737 1.5725e-05
4:78035526 G A 0.526157 -1.8762e-05
4:78039694 T C 0.031911 7.1723e-06
4:78044785 A G 0.121125 -3.2697e-05
4:78053870 T C 0.061591 1.3437e-05
4:78053949 G C 0.579928 1.4771e-05
4:78054449 T G 0.113187 7.6218e-06
4:78054740 A G 0.041056 -1.1366e-06
4:78058785 A G 0.050154 4.8401e-06
4:78079695 G T 0.068289 -1.9714e-05
4:78079772 A G 0.162580 -7.5117e-06
4:78087306 G A 0.038245 1.2471e-05
4:78097602 G T 1.151554 2.8559e-05
4:78107461 C T 0.124202 6.0508e-06
4:78110710 A G 0.120075 5.9151e-06
4:78114348 G C 0.145727 -1.6803e-05
4:78117312 T G 0.801233 3.5099e-05
4:78118124 C T 0.048311 7.9984e-06
4:78124945 T C 0.099414 4.7983e-05
4:78131621 A G 0.039373 8.8140e-06
4:78136933 T G 0.783299 7.4560e-06
4:78145233 A G 0.481133 1.1905e-05
4:78145293 C A 0.316908 7.6530e-05
4:78152348 A G 0.440301 -3.4523e-05
4:78157585 T C 0.041913 -1.1239e-05
4:78158512 A G 0.718094 3.8419e-06
4:78159766 T C 0.037857 -7.9779e-06
4:78161257 A G 0.246106 -4.8956e-06
4:78162194 T C 0.603591 1.6140e-05
4:78164222 G A 0.222518 -6.3841e-07
4:78164282 A G 0.049716 -2.5224e-05
4:78168535 G A 0.082255 -1.2683e-05
4:78170774 G A 0.050236 2.0746e-05
4:78171206 A G 0.040913 3.7864e-07
4:78171736 A G 0.441297 -2.3529e-05
4:78186315 A G 0.148909 -1.3655e-05
4:78186439 T G 0.291878 -5.2171e-05
4:78187317 T G 0.042029 -2.3644e-06
4:78190056 G A 1.912999 6.7206e-06
4:78196966 G A 0.087974 4.7266e-05
4:78197239 A C 0.020389 1.2028e-05
4:78199379 A C 1.934152 1.3145e-05
4:78203795 G A 0.531698 -3.9262e-05
4:78208023 C T 0.034025 3.3924e-05
4:78208588 A G 0.055570 1.9389e-05
4:78212236 G T 1.172708 -6.2465e-06
4:78214437 G A 0.313640 -1.2623e-06
4:78235321 T G 1.441467 -9.3528e-06
4:78251430 C T 0.142612 -7.2557e-07
4:78256491 A G 0.027573 -7.1422e-06
4:78256592 T G 0.214141 2.0004e-06
4:78258610 A G 0.441814 -6.4977e-05
4:78268280 G T 0.204414 -1.6108e-05
4:78268578 C A 0.027851 -1.3799e-05
4:78268641 C T 0.295054 -1.2629e-05
4:78270126 G A 0.385016 -2.1570e-05
4:78271319 A G 0.047438 -1.5934e-05
4:78271576 G A 0.133851 -2.5716e-05
4:78277538 T G 0.605859 1.0649e-04
4:78277945 G A 0.068030 2.0330e-06
4:78285539 T C 0.097466 -7.4519e-07
4:78287541 G A 0.116060 1.2247e-06
4:78288702 A G 0.085088 -1.3272e-05
4:78292814 A G 0.028735 -2.8891e-06
4:78293869 C T 0.119150 4.6778e-06
4:78294506 T C 0.026491 -6.2271e-06
4:78294509 T C 0.045398 3.4201e-05
4:78300901 G A 0.097657 3.3329e-05
4:78303155 G T 0.149609 -6.0605e-06
4:78308249 G A 0.025556 7.9308e-06
4:78308496 A G 0.368507 -1.1703e-05
4:78317793 G A 0.040475 2.3128e-05
4:78321479 T G 0.078369 -4.2429e-06
4:78322950 C T 0.047890 -5.2937e-06
4:78327035 G A 0.173357 -3.0946e-05
4:78328567 A G 0.541595 -3.6726e-05
4:78335597 A G 0.245542 -9.2954e-06
4:78339175 G T 0.954983 2.1436e-05
4:78339763 C T 0.604573 -2.2777e-05
4:78341660 C T 1.558162 9.6177e-07
4:78345120 T C 0.311465 5.8128e-06
4:78345534 T C 0.029031 -1.4013e-05
4:78346794 T G 0.404178 1.1647e-05
4:78350950 T C 0.077696 -2.7535e-05
4:78352372 T C 0.667378 -9.4199e-06
4:78356185 A G 0.327172 1.7757e-05
4:78364825 G T 0.325703 1.6791e-05
4:78375020 T G 0.283708 3.8509e-07
4:78376001 T G 1.193984 -3.0799e-06
4:78393956 G A 0.040373 2.9250e-05
4:78402112 A G 0.039520 -1.2485e-05
4:78413831 A G 0.182441 -2.1509e-05
4:78418900 A G 0.058531 -5.9715e-06
4:78424381 T C 1.910846 1.7654e-06
4:78430072 T G 0.413034 -6.0533e-06
4:78430176 G A 0.134718 3.1822e-05
4:78433286 C T 0.027192 -1.0111e-05
4:78456502 A G 0.199413 2.6732e-06
4:78457383 T C 0.025176 9.0129e-07
4:78458961 A G 0.021830 -3.1243e-06
4:78459361 G A 0.478127 1.3950e-05
4:78477050 T C 0.105000 -9.6533e-06
4:78480210 A C 0.121125 -4.4464e-06
4:78500085 A G 0.850401 1.3541e-05
4:78503721 A G 0.112572 -1.4467e-05
4:78505372 T C 0.385774 6.2439e-06
4:78509583 C T 0.048039 1.5537e-05
4:78510447 G T 0.504132 1.9480e-06
4:78521039 T C 0.082000 1.4858e-07
4:78522263 T C 0.025172 1.5214e-05
4:78534857 C T 0.087831 8.8321e-06
4:78535022 T C 0.213818 1.5323e-05
4:78537653 T C 0.053619 9.5504e-06
4:78542259 G A 0.057460 1.1050e-05
4:78543606 T G 0.321120 5.4743e-06
4:78544327 C T 1.142143 -6.6548e-06
4:78544487 C T 0.191832 9.7617e-06
4:78551937 T C 0.072947 -5.2064e-06
4:78553137 T G 0.023802 9.7429e-06
4:78562040 G A 0.480783 8.9301e-06
4:78571507 C T 0.291752 1.7803e-05
4:78583980 C T 1.741372 -1.5332e-06
4:78584459 C A 0.999351 -3.0307e-05
4:78589876 A G 0.048441 -1.6302e-05
4:78592465 C G 1.472895 -2.3735e-05
4:78595878 T C 0.027505 1.5355e-05
4:78595940 G A 0.242353 1.5942e-05
4:78610822 G C 0.050389 1.3376e-06
4:78614426 C T 0.071332 -1.7298e-05
4:78619058 A G 0.064573 2.7116e-05
4:78625048 A C 0.033764 1.5151e-06
4:78635583 T C 0.061527 2.0976e-05
4:78636621 G A 1.719158 1.4414e-05
4:78636748 C T 0.054343 -9.2691e-06
4:78643791 C A 0.693649 4.3685e-05
4:78646102 A G 0.062281 -6.3996e-06
4:78646459 C T 0.064165 -1.2472e-05
4:78656113 C T 0.293510 -3.0640e-05
4:78679319 A G 0.202704 -2.9172e-07
4:78682581 G T 1.102494 -3.1538e-05
4:78691889 T C 1.803725 1.6247e-05
4:78714727 T C 0.024792 2.0549e-05
4:78722315 T C 0.618054 5.8582e-05
4:78726532 A G 0.317353 -4.8835e-06
4:78739339 G T 0.053996 2.5575e-05
4:78748751 T C 0.115893 2.0896e-06
4:78753834 G C 0.033706 1.3532e-06
4:78773869 A G 0.022714 -2.4099e-06
4:78780633 C T 1.965312 -4.3072e-06
4:78784013 G C 0.030738 -1.0041e-05
4:78789799 T C 0.033903 1.1227e-05
4:78791605 C T 0.032886 1.1334e-06
4:78794519 A G 0.304213 -1.8626e-05
4:78796468 T G 0.048155 -3.8090e-06
4:78827673 G A 0.041549 3.9102e-06
4:78830434 C G 0.069095 3.8727e-06
4:78834532 C T 0.062900 2.0775e-05
4:78843915 C T 1.390861 -3.2308e-05
4:78858310 A G 0.234663 -3.0094e-05
4:78859563 T C 0.304644 -2.2638e-05
4:78860019 A G 0.054071 2.7398e-05
4:78875053 G A 0.046632 -5.1425e-07
4:78889803 C T 0.504017 -1.2093e-05
4:78891583 G A 0.020202 -2.5221e-06
4:78892219 G T 0.162331 4.1666e-06
4:78906958 T C 0.039632 -1.3712e-05
4:78912445 A G 0.056185 2.2402e-05
4:78914000 A G 0.069659 5.5045e-06
4:78915841 C A 1.778447 4.1680e-05
4:78916382 A G 0.051388 -1.9681e-06
4:78919512 C T 0.051470 -1.5612e-05
4:78920323 G A 1.707251 3.1985e-05
4:78922507 T C 0.081970 -2.2004e-05
4:78935553 A C 0.050416 -1.4898e-05
4:78937049 T C 0.023860 2.1575e-05
4:78937771 C T 0.822896 1.5572e-06
4:78942944 A G 0.051470 -7.3970e-06
4:78954098 A G 1.714316 2.3179e-05
4:78956429 G A 0.795045 -2.4971e-05
4:78959776 C T 0.106622 4.5638e-06
4:78961666 A C 0.055713 -2.3256e-05
4:78962154 C T 0.797666 1.3121e-05
4:78967821 C T 0.053931 -5.8499e-06
4:78968143 G C 0.048077 -2.8917e-06
4:78969420 T C 0.276620 -1.5484e-05
4:78971230 A G 1.531073 2.7025e-05
4:78974336 A G 0.247810 -1.0621e-05
4:78974725 C A 0.106700 -2.8994e-05
4:78974867 C A 0.559196 -1.0753e-05
4:78987328 G A 0.346105 -1.1438e-05
4:78989935 G A 0.020304 -3.7109e-06
4:78991030 C T 0.319560 -1.0398e-05
4:78991190 A G 0.057641 -2.4947e-05
4:78991475 A G 0.021959 -1.6468e-05
4:78993403 T G 0.136333 2.7522e-05
4:78996420 G A 0.183553 -1.4823e-05
4:78997016 T C 0.057569 1.2675e-05
4:79002323 G A 1.626478 1.3822e-05
4:79002597 A G 1.419895 1.0217e-05
4:79011400 G C 0.122985 -2.1533e-05
4:79014017 T C 0.311012 -4.6128e-05
4:79015408 C T 0.085958 7.5834e-06
4:79023165 T C 0.470287 -3.8468e-05
4:79023544 G A 1.895143 -1.1134e-05
4:79025219 T C 0.280975 -4.7627e-05
4:79025681 G A 0.073644 -1.1496e-05
4:79042569 G A 0.470729 -3.9361e-05
4:79055027 G A 0.130220 -1.2515e-05
4:79068735 A G 0.025417 -4.6170e-06
4:79069705 T C 0.059154 -1.8083e-05
4:79073659 C T 0.020416 -1.4145e-06
4:79077175 T C 0.098248 2.9920e-05
4:79077878 A G 0.022592 7.0360e-06
4:79090223 C A 0.124705 5.9713e-06
4:79091456 C T 0.449015 -4.6446e-05
4:79091497 C T 0.035300 4.0492e-06
4:79092614 G A 0.681746 -2.6176e-06
4:79094936 C A 1.453373 1.5603e-06
4:79095407 G A 0.323789 -1.4415e-05
4:79096760 A G 0.061639 1.1603e-05
4:79098129 G T 0.774299 1.0049e-05
4:79098569 T C 0.023561 -1.8945e-05
4:79100226 A G 0.036568 2.1719e-06
4:79100682 T C 0.561443 1.6247e-05
4:79101210 G A 0.044578 -7.1158e-06
4:79104485 G C 0.190030 -5.3791e-06
4:79105489 C T 0.099768 -1.6920e-05
4:79105747 C T 0.027892 1.0182e-05
4:79110130 C T 0.031064 -1.2524e-05
4:79119466 A G 0.062414 3.4964e-05
4:79122800 A G 0.700459 -3.7874e-06
4:79134203 G T 0.643202 -6.7827e-06
4:79137565 G A 0.644467 1.2536e-05
4:79140860 A G 0.072154 2.1256e-05
4:79144309 G A 0.656754 -2.1853e-05
4:79146435 C T 0.203493 -1.7685e-06
4:79149182 A G 1.314269 -9.9639e-06
4:79154637 G A 0.068449 -1.9769e-05
4:79162934 G A 1.361207 -2.3770e-05
4:79166826 T C 0.174693 -1.0261e-05
4:79172750 C A 0.252743 3.0577e-06
4:79173616 G C 0.046159 -2.2373e-05
4:79176444 A G 0.027899 -7.7299e-06
4:79186090 C A 0.038333 3.4940e-05
4:79191401 A G 0.704725 -1.9018e-06
4:79205699 A T 0.727718 -1.8581e-06
4:79232610 G A 0.687186 4.9110e-06
4:79235712 A G 1.484434 -2.0670e-05
4:79235985 A G 0.037704 1.0723e-05
4:79237027 C T 0.036728 -5.5555e-06
4:79240063 G A 0.772701 -2.3928e-07
4:79240286 C A 0.052714 1.1727e-05
4:79245698 A C 0.680400 -2.3677e-05
4:79246911 G A 0.024506 2.2511e-05
4:79247325 A G 0.074742 3.2728e-06
4:79248029 G A 0.083656 -3.6624e-06
4:79253527 T C 1.488687 -2.5637e-05
4:79258805 A C 0.032801 -1.0191e-05
4:79278431 T C 0.024268 2.2817e-05
4:79280693 C T 1.347343 -3.1160e-05
4:79284694 T C 1.127697 -2.7557e-05
4:79285354 A G 0.217483 2.2205e-05
4:79287631 G A 1.342808 -9.7938e-06
4:79295378 A G 0.041298 -7.9073e-06
4:79300406 T C 0.039414 -1.1063e-05
4:79300993 A G 0.532650 1.5974e-05
4:79302348 A G 0.040879 1.7874e-06
4:79303200 T C 0.756287 -1.7823e-05
4:79319428 G T 0.743436 1.8269e-05
4:79320314 C T 0.210510 2.4788e-06
4:79326031 T C 0.532851 1.7843e-05
4:79338009 G T 0.514002 -3.7365e-05
4:79351249 A C 1.483033 -7.1127e-06
4:79382028 T G 0.044480 2.9171e-05
4:79384634 T C 0.038632 -2.4765e-07
4:79393572 T C 0.192784 -2.0228e-05
4:79402688 A G 0.268722 4.1412e-06
4:79404218 T C 1.526884 2.4646e-05
4:79405485 C T 0.157830 1.7391e-05
4:79420664 T C 1.353707 -8.9038e-07
4:79420864 C T 0.853539 2.7878e-05
4:79429693 G A 0.509382 1.9245e-05
4:79432453 A G 0.025988 4.7334e-06
4:79435284 T C 0.026855 2.0767e-06
4:79436529 T C 0.141164 -2.9455e-05
4:79437155 T C 0.344963 1.2270e-05
4:79437432 A G 0.443680 -1.8289e-05
4:79438127 A G 0.969255 -8.7244e-07
4:79440969 C G 0.036840 -1.2583e-05
4:79441337 C T 0.030435 8.4418e-06
4:79443850 A G 1.118355 -7.5645e-07
4:79447763 C T 0.195813 1.4205e-05
4:79448289 C T 0.061333 -1.1792e-06
4:79450604 A G 0.675256 1.4813e-05
4:79450885 C T 0.023969 1.8025e-05
4:79456230 A G 0.859958 3.5565e-05
4:79458112 G A 0.456287 -1.9785e-05
4:79461956 C T 0.042896 -1.3569e-05
4:79467098 G A 1.934696 1.3874e-05
4:79470550 C T 0.206685 -2.6117e-06
4:79471845 T C 0.030564 -1.3818e-06
4:79473702 G A 0.657301 -3.6888e-06
4:79474040 A C 1.326638 2.1632e-06
4:79475001 C A 0.070393 8.0797e-06
4:79483435 G A 1.464810 7.6342e-06
4:79484392 A G 0.151986 -6.0046e-06
4:79488270 A G 1.612396 6.1536e-06
4:79506864 T G 1.365206 -2.5158e-07
4:79507418 T C 0.024309 -1.4667e-06
4:79508564 T C 0.082541 -1.6148e-05
4:79508866 T C 0.057386 3.3064e-06
4:79513215 G A 1.272285 1.8822e-06
4:79521428 A G 0.082191 -5.6492e-06
4:79525022 G C 0.110198 -1.6926e-05
4:79527683 C T 0.099088 3.5759e-05
4:79527720 T C 0.070461 -1.4316e-05
4:79530588 A C 0.062383 1.0722e-05
4:79532530 T C 0.051460 5.5630e-06
4:79538143 G A 0.252709 -1.3214e-05
4:79540982 A G 0.099951 -6.5997e-06
4:79547398 C T 0.030099 -4.0658e-07
4:79559174 A G 0.433709 -2.7873e-06
4:79570879 A G 1.493926 5.3638e-06
4:79574276 C T 0.159115 3.2140e-07
4:79576511 G A 0.143571 1.0336e-05
4:79577201 C T 1.493216 4.3100e-06
4:79580314 T C 0.054741 -3.2815e-06
4:79583702 G A 1.466605 5.1943e-06
4:79622408 G T 1.258794 3.0857e-05
4:79622646 A G 0.034661 -3.4618e-06
4:79645331 A G 1.285412 1.5500e-05
4:79651860 G A 0.091139 -1.0128e-05
4:79661291 C T 0.074259 5.4365e-06
4:79667365 C T 0.284528 -7.1592e-06
4:79670381 A G 0.143663 9.2884e-08
4:79670481 C T 0.119803 -1.0137e-05
4:79691289 G A 0.081660 -1.0662e-05
4:79697870 A C 0.070829 -1.6000e-05
4:79699752 A G 1.977296 -8.9671e-06
4:79700960 G A 0.080593 -2.4803e-06
4:79703515 G A 0.074796 6.7520e-06
4:79710187 C T 0.032356 1.6234e-05
4:79710980 G A 0.158891 -2.0331e-06
4:79713515 A G 0.022860 1.6774e-05
4:79749890 A G 0.041791 7.2382e-07
4:79751844 A G 0.027528 1.2451e-05
4:79753495 C T 0.558394 -1.5741e-05
4:79760072 T C 0.024081 -1.0368e-05
4:79762807 T C 0.163409 4.0007e-06
4:79767349 C G 0.029959 -1.5117e-06
4:79773550 G A 0.085009 5.6142e-06
4:79774319 C T 0.061153 1.2532e-05
4:79776798 G A 0.021174 1.5339e-06
4:79786856 A G 0.077278 -9.9627e-06
4:79787089 T A 0.022344 1.7622e-05
4:79829802 C G 0.181819 -2.0359e-05
4:79832706 G C 0.179415 -1.8957e-05
4:79843697 G A 0.060241 -1.0990e-05
4:79846570 A C 1.609496 3.0176e-06
4:79848190 A G 0.027161 -3.7666e-06
4:79861085 T C 0.148304 -6.0962e-07
4:79874525 T C 0.075785 4.8877e-06
4:79875768 C T 1.625574 -3.5519e-06
4:79882723 C T 0.102947 -5.1490e-06
4:79883099 T G 0.098234 -3.8333e-06
4:79887043 C T 1.153536 -1.1467e-05
4:79893813 C T 0.087015 -8.9976e-06
4:79905698 A G 1.872082 -1.2434e-05
4:79917838 A G 0.194096 -4.9956e-06
4:79918572 T C 1.638388 -1.0090e-05
4:79926010 G A 1.892090 -2.5308e-05
4:79937786 G A 0.043678 1.1700e-05
4:79938230 T C 0.054475 -6.5739e-06
4:79945066 A G 0.085305 1.0333e-05
4:79948983 C T 0.211051 1.2783e-05
4:79957450 G A 0.038989 1.1604e-05
4:79963261 C T 0.029398 -1.5811e-05
4:79963550 A G 0.326257 3.4110e-06
4:79966450 T C 0.057358 -5.3438e-06
4:79967114 A G 0.036263 -1.4993e-05
4:79967383 C T 1.392047 6.8192e-06
4:79971048 T C 0.144112 6.4950e-06
4:79982495 G A 1.716275 7.2170e-06
4:79982981 A G 0.036912 -2.3781e-05
4:79984326 G A 0.089888 2.4922e-05
4:80001297 A G 0.058049 1.8788e-05
4:80012823 G A 0.296845 2.1827e-06
4:80023990 T C 0.319362 1.1814e-05
4:80027258 T C 0.070642 1.8910e-05
4:80050627 A G 0.270711 -9.0864e-06
4:80059817 T G 0.036929 -1.9559e-05
4:80079466 T C 0.048570 5.4999e-06
4:80081497 A G 0.229984 -2.2413e-06
4:80083453 G A 1.399149 2.0057e-06
4:80093828 C A 1.853005 -5.2783e-06
4:80119118 G A 0.022425 -2.1573e-06
4:80133343 C A 0.203394 2.0424e-05
4:80138339 C A 1.657233 -4.0020e-05
4:80150398 G A 0.081555 1.2592e-06
4:80162005 A G 1.854539 -1.2941e-05
4:80168776 A G 1.652525 -3.2273e-05
4:80174562 G A 0.126817 1.8709e-05
4:80176384 C T 1.585745 -1.8162e-05
4:80189105 C T 0.086111 2.5340e-05
4:80209258 A G 0.042556 6.3098e-06
4:80211399 A G 0.980696 1.3389e-06
4:80216098 G A 0.074912 -1.9866e-05
4:80218062 C T 0.375714 3.8934e-06
4:80225917 A G 0.944930 -6.7992e-05
4:80227988 T G 0.120483 -1.6179e-05
4:80228418 T C 0.034345 1.5055e-05
4:80234648 A G 1.071298 -2.5147e-05
4:80247342 T C 1.225456 -1.3837e-06
4:80249598 C T 0.031119 2.3309e-06
4:80250505 C A 0.123165 -1.0425e-06
4:80253540 A G 0.076428 -1.3155e-05
4:80261522 T G 0.036480 1.3978e-05
4:80261581 G A 0.493790 -4.0590e-05
4:80271891 T C 0.038163 -7.3066e-06
4:80296391 A G 0.808689 -3.2564e-07
4:80307011 C G 0.060588 2.6927e-06
4:80312214 A C 0.117114 2.4101e-05
4:80314643 C A 0.544573 -1.7414e-05
4:80316079 A G 0.888115 -4.5544e-06
4:80319127 G A 0.049311 1.8357e-05
4:80321992 C T 0.040332 4.8089e-05
4:80330889 C T 0.201334 -3.8146e-06
4:80333935 A G 0.050589 -8.5253e-06
4:80350887 C T 0.350495 7.0074e-06
4:80355072 T G 0.859227 9.7384e-06
4:80362805 G A 0.139984 1.2672e-05
4:80365765 C A 0.346575 1.8902e-05
4:80374386 G A 0.127521 3.2799e-06
4:80381881 C T 0.082592 -2.3758e-05
4:80385564 C G 0.104055 -2.7581e-05
4:80389056 T G 0.147372 1.6256e-05
4:80394763 A G 0.190482 -9.0684e-06
4:80419441 A G 0.020100 1.8402e-06
4:80427900 G T 0.258767 -3.2138e-05
4:80449649 T C 1.630898 3.9255e-07
4:80450322 T C 1.508301 1.2065e-05
4:80450616 C A 0.023068 -1.2385e-05
4:80451494 G A 0.075976 -1.3498e-06
4:80453607 T C 0.060350 1.4234e-05
4:80454218 C T 0.079168 7.7965e-06
4:80457599 C G 0.074545 1.1690e-05
4:80467781 G A 0.126031 -1.3650e-05
4:80487245 T G 0.043395 -6.3049e-06
4:80494801 T C 1.478624 4.7963e-05
4:80500319 T G 0.062662 1.2276e-05
4:80521408 T C 0.099373 -1.2113e-05
4:80531124 C G 0.031115 1.7691e-05
4:80539001 T C 1.315432 1.4429e-05
4:80542652 G A 1.577116 2.1784e-05
4:80547818 C T 0.928274 -1.6810e-06
4:80551976 G C 0.255534 -2.4867e-05
4:80556565 G A 0.169056 9.3960e-06
4:80559825 T C 0.070764 -2.7888e-05
4:80564508 A G 0.551842 1.5963e-05
4:80567753 C T 0.220077 -1.0734e-06
4:80575268 A G 1.423774 1.9845e-05
4:80576324 A C 0.067809 -1.1309e-05
4:80597779 T C 0.887204 4.4684e-06
4:80600212 C A 0.045524 3.0483e-05
4:80601137 A C 1.589383 -2.0418e-05
4:80604625 G A 0.199784 2.5576e-05
4:80643811 A G 1.667497 9.0217e-06
4:80643989 T C 0.678302 7.5051e-06
4:80645001 T C 0.199077 -6.8581e-06
4:80648651 T C 0.055879 -6.5381e-06
4:80665520 T C 0.479351 6.5536e-06
4:80668150 T G 0.049005 -4.0022e-06
4:80678253 T G 0.239218 3.2609e-06
4:80685250 T C 1.053041 2.5612e-06
4:80708562 C T 0.132916 1.6411e-05
4:80716513 G A 0.027273 1.3278e-06
4:80716664 G C 0.039254 -7.0247e-06
4:80718041 A T 0.121367 9.6249e-06
4:80718721 A G 0.169583 -2.5253e-05
4:80720206 A C 0.027607 2.7336e-05
4:80734899 C T 0.366270 -1.8245e-05
4:80743390 G T 1.577439 7.1841e-06
4:80751464 T C 0.021092 5.8722e-06
4:80751737 A G 0.088338 1.9456e-06
4:80755410 C T 0.031346 -2.3329e-05
4:80766054 A G 0.302577 5.0207e-06
4:80769615 C T 0.904557 1.6089e-05
4:80780648 G T 0.084271 -5.2129e-06
4:80786637 G A 0.025461 -1.0049e-05
4:80786708 A G 0.033549 -4.8029e-06
4:80788119 C T 0.041651 -1.9014e-05
4:80788704 A G 0.042005 -5.4864e-07
4:80795563 A G 0.195602 4.5702e-07
4:80804769 G A 0.079573 2.1985e-05
4:80805430 T C 1.730911 -2.8886e-06
4:80808820 C T 0.813612 -7.6399e-06
4:80816350 A G 0.269586 2.1995e-06
4:80827799 C A 1.606586 -3.3540e-06
4:80828247 A G 0.161611 1.4456e-05
4:80841417 C T 1.209273 -2.3210e-05
4:80847202 A G 1.599831 -4.0529e-06
4:80849374 T C 0.377734 7.3409e-06
4:80869245 A G 0.036215 1.4578e-05
4:80872086 G A 0.197747 -5.6129e-07
4:80876487 C T 0.028018 4.7200e-06
4:80882269 T C 0.045836 2.1652e-05
4:80897042 T C 0.102984 -5.8388e-06
4:80905740 C T 1.060388 5.2585e-06
4:80908268 C T 1.480232 2.9437e-06
4:80912905 T C 0.222059 -6.4571e-06
4:80932730 C T 0.056199 1.1481e-05
4:80945210 A G 0.040594 2.1195e-06
4:80949829 T C 1.255507 6.3382e-06
4:80958253 A G 0.939677 1.8790e-06
4:80964603 C T 0.042913 -4.4627e-06
4:80967931 T C 0.043317 3.7074e-06
4:80968639 C T 0.227268 2.4205e-05
4:80976420 T G 0.975185 2.5207e-06
4:80981069 C A 0.209830 2.3985e-05
4:80984670 C T 1.135792 1.2967e-05
4:80985759 G T 0.064617 -9.6783e-06
4:80986641 A G 0.728334 -4.9189e-06
4:80988658 G A 0.145550 3.4501e-05
4:80990854 T C 0.281767 -3.7597e-05
4:80991425 G A 0.880367 3.4837e-06
4:80991966 G A 0.076863 2.8901e-07
4:81000071 G A 0.148661 -2.2463e-05
4:81000547 A G 0.077064 9.2510e-06
4:81001542 T C 0.275515 -1.9584e-05
4:81001940 C T 0.127000 -7.1860e-06
4:81028336 C T 0.256795 -9.4159e-06
4:81031736 C T 0.033175 -5.9008e-06
4:81047953 G A 0.147049 5.4301e-06
4:81048862 G T 1.959716 -2.9557e-06
4:81048892 A G 0.085635 -1.0076e-05
4:81052922 A G 0.077190 1.5126e-05
4:81054790 C T 0.114336 1.5455e-05
4:81057927 C T 0.173299 -1.6963e-06
4:81061233 G A 0.626863 3.1278e-05
4:81061422 G A 0.280244 9.9193e-06
4:81061896 G A 0.032424 -2.1095e-05
4:81063380 A G 0.039686 5.4770e-06
4:81066390 T G 0.078233 -6.0897e-06
4:81069624 G A 0.287248 1.3467e-05
4:81073220 T C 0.214138 5.5550e-06
4:81073276 C T 1.483965 1.3510e-05
4:81075200 A G 0.553087 1.9900e-05
4:81080592 T C 0.142871 1.3239e-05
4:81081055 T C 0.116437 8.8602e-06
4:81083611 C A 0.029459 1.5742e-05
4:81091389 G A 1.008993 3.2340e-06
4:81103112 G A 0.160302 1.3806e-05
4:81104548 A G 0.238756 1.5468e-05
4:81111837 T C 0.060860 -2.0746e-05
4:81121860 A G 0.039768 6.9058e-06
4:81124889 T C 0.510766 -1.8563e-05
4:81128804 A C 0.048937 1.7491e-05
4:81130714 C A 0.141558 1.1003e-05
4:81131990 T C 0.072545 -7.4886e-06
4:81135691 C T 0.219003 -5.8674e-06
4:81137816 A G 0.029184 1.4142e-07
4:81140615 G A 0.037527 1.4466e-06
4:81146222 T C 0.766888 -2.5977e-06
4:81147324 T C 0.690351 -1.1633e-05
4:81149581 C T 0.060354 8.1625e-06
4:81152804 A G 0.113826 1.1645e-05
4:81157098 C T 0.565254 6.4994e-06
4:81158221 G A 0.716244 1.2926e-05
4:81160459 G T 0.123709 1.5995e-05
4:81164832 C T 0.190040 2.4228e-06
4:81167221 C T 0.087617 -7.9594e-06
4:81181441 C T 0.022952 -7.3714e-06
4:81184341 T A 0.586973 3.8832e-05
4:81187092 C T 0.036854 -2.6001e-06
4:81189873 T C 0.027562 7.1449e-06
4:81190315 T C 0.040801 3.0621e-05
4:81191853 T C 0.023884 1.1504e-05
4:81204350 T C 0.065066 1.5925e-05
4:81205193 A G 0.030602 -5.5857e-06
4:81205868 A G 0.831580 3.1913e-05
4:81208972 C T 0.037480 -1.1572e-05
4:81214575 G C 0.057154 -1.4327e-06
4:81217921 A G 0.039067 1.9705e-05
4:81226710 G A 0.025828 2.2621e-05
4:81227978 A G 0.036956 3.1236e-05
4:81229118 A C 1.459608 -1.8916e-05
4:81232795 C T 0.145332 4.2668e-05
4:81239153 G A 0.115591 -4.3949e-06
4:81239392 G A 0.048335 -5.0554e-09
4:81249083 A G 0.095185 2.1991e-05
4:81249866 T C 0.047309 2.7377e-05
4:81254403 A G 0.037949 3.6414e-06
4:81257907 A G 0.034923 6.0501e-06
4:81259984 T C 0.025420 8.7359e-06
4:81292908 A C 0.054802 -5.7745e-06
4:81304724 A G 0.361571 -7.4612e-06
4:81325083 G C 0.042471 7.9325e-06
4:81329202 C G 0.049168 -3.0417e-05
4:81329803 G A 0.033879 2.9109e-06
4:81331808 G A 0.270952 -3.0208e-06
4:81334579 T C 1.549632 -1.7124e-06
4:81335144 A C 0.056855 -5.6129e-06
4:81355348 G C 1.566713 -6.2608e-07
4:81358225 A G 0.409325 -6.2436e-06
4:81378435 A G 0.078325 -4.6635e-06
4:81378966 A G 0.577256 7.9796e-06
4:81392200 T C 0.029748 -1.3005e-05
4:81393121 A G 0.127558 9.8818e-06
4:81407278 G A 0.021677 1.5934e-05
4:81426377 A G 0.093318 -9.3541e-06
4:81433757 G A 0.183811 4.9367e-07
4:81450459 T G 0.090218 -1.7923e-05
4:81462378 G A 0.025359 2.6317e-05
4:81470162 T C 0.039945 -1.5345e-05
4:81507689 T C 0.076255 -1.2437e-05
4:81516640 C T 0.084040 -1.1238e-05
4:81518385 C T 0.071502 2.7621e-06
4:81529088 A C 0.172425 2.0548e-05
4:81529518 C T 1.849225 5.1827e-06
4:81537185 A C 0.066660 5.2846e-06
4:81544248 A G 0.037418 -1.2683e-05
4:81547184 G A 0.074857 -4.6798e-06
4:81549972 A G 0.362632 -3.5326e-06
4:81554564 T C 0.022333 -1.1590e-05
4:81557497 T C 0.077108 -5.9538e-06
4:81561674 T C 1.818636 2.4297e-06
4:81562978 T G 0.022218 4.5861e-06
4:81564172 T C 0.146124 6.8842e-06
4:81575633 G A 1.706945 -6.1198e-06
4:81591119 A G 0.061843 -7.5145e-06
4:81607195 T C 0.105796 2.2044e-05
4:81615268 G A 0.106598 7.1586e-06
4:81620706 G A 0.060153 1.9995e-05
4:81630615 T C 1.829465 -5.4811e-06
4:81636180 A G 0.083466 -1.2350e-05
4:81636741 G A 0.066368 -5.0179e-06
4:81640514 G A 0.131111 5.7318e-06
4:81653606 T C 0.170379 4.4192e-06
4:81653826 T G 0.237226 -3.6446e-06
4:81677206 G A 0.114605 2.5701e-05
4:81687546 A G 0.025852 1.0839e-07
4:81690392 T C 0.029714 1.6245e-05
4:81712620 A G 0.056508 1.3603e-05
4:81730585 C T 0.081263 -7.8908e-06
4:81743389 C A 0.037704 2.3808e-06
4:81746468 A G 0.048481 -3.1129e-06
4:81751367 C G 0.085298 -1.1894e-05
4:81763758 A G 0.385951 1.9703e-05
4:81773932 C A 0.362435 -1.6334e-05
4:81786737 A G 0.144537 1.4576e-05
4:81795810 T C 0.028729 -1.4493e-06
4:81800610 C T 0.100689 -3.6928e-06
4:81815836 T C 0.051840 -8.9704e-06
4:81818675 C T 0.092084 -1.7056e-06
4:81820600 C T 0.062849 -6.6518e-07
4:81842668 G A 0.166676 -4.6586e-06
4:81849352 A G 0.257557 -5.1219e-06
4:81852606 G A 0.688151 1.0740e-05
4:81852947 A G 0.063315 -1.9535e-05
4:81884722 A G 1.666542 1.9975e-06
4:81889284 T C 0.326216 -1.5001e-06
4:81906024 T C 1.629705 1.6876e-06
4:81918690 G A 1.773014 -1.1311e-05
4:81918942 C A 0.198492 7.1499e-07
4:81924849 A G 0.073705 2.8240e-06
4:81926153 G A 0.088232 -1.4247e-05
4:81947080 C A 1.702332 -9.9370e-06
4:81947402 G A 0.202592 -8.2855e-06
4:81964423 C T 0.182434 -9.4898e-06
4:81966025 T C 0.104116 -3.2324e-05
4:81967150 A G 0.132607 -1.5504e-05
4:81973459 C A 0.036980 -7.1724e-07
4:81975798 C G 0.136860 5.0802e-06
4:81980966 T C 0.873972 -1.2671e-05
4:81981592 G A 0.953868 1.1173e-05
4:81986784 A G 1.583814 1.5859e-05
4:82003787 A G 0.140797 -1.0804e-05
4:82009707 T G 0.143435 -8.5237e-06
4:82018077 C T 0.073453 3.5083e-05
4:82020210 C T 0.040142 1.0113e-05
4:82023516 C T 0.139355 -1.0286e-05
4:82032040 A G 0.062207 1.7663e-05
4:82045852 A G 0.207807 -1.0700e-05
4:82046517 T C 0.260117 -2.1113e-06
4:82054670 T C 0.046370 8.4526e-06
4:82055771 A G 0.088055 -2.0072e-06
4:82063587 C T 0.031340 -3.7157e-05
4:82067196 T C 0.098289 -8.1750e-06
4:82067283 C T 0.184277 2.4871e-05
4:82069087 T C 0.037075 4.8582e-06
4:82069344 A G 0.050052 -1.3254e-05
4:82074277 C T 0.059629 2.2334e-05
4:82083445 C T 0.353986 -1.3772e-06
4:82092005 C T 0.233850 -1.0623e-05
4:82098107 A C 0.120870 1.1113e-05
4:82114023 C T 0.333920 1.5648e-05
4:82122122 C T 0.099319 1.1826e-05
4:82126121 G C 0.076323 2.3065e-05
4:82128930 A G 0.570857 3.0402e-05
4:82128962 T C 0.074861 -1.3792e-05
4:82133661 T C 0.036823 -9.8616e-06
4:82133746 A G 0.077380 1.2007e-05
4:82138999 T G 0.119834 -4.5995e-06
4:82144572 A G 0.029011 9.6010e-07
4:82145422 C T 0.052146 -7.7664e-06
4:82147877 A G 0.098479 1.3773e-05
4:82149831 T C 0.506822 3.9841e-05
4:82150234 C T 0.069397 2.1456e-05
4:82154014 A G 0.607868 3.2920e-05
4:82165790 C T 0.611876 3.3755e-05
4:82204091 G A 0.102294 -2.9973e-06
4:82208036 T C 0.043229 9.5866e-06
4:82211095 A C 0.099727 6.7575e-06
4:82222249 A C 0.076833 1.3424e-05
4:82223055 A G 0.283668 -7.3478e-06
4:82223877 T C 0.054469 -9.0429e-06
4:82226966 T C 0.027185 1.4423e-05
4:82232891 T C 0.065076 -3.3973e-06
4:82238150 G A 0.152179 6.8418e-05
4:82249971 A G 0.108750 -5.5600e-06
4:82251502 C T 1.941486 2.8084e-05
4:82252467 T G 0.685187 6.8194e-05
4:82270445 C T 0.063101 6.9316e-07
4:82274425 T C 0.026512 -2.4326e-05
4:82282233 C T 0.629511 3.3016e-05
4:82287652 G A 0.159815 4.8432e-06
4:82288862 G T 0.043814 1.1125e-05
4:82297414 T G 0.073647 6.6361e-07
4:82313016 G A 0.589315 3.8932e-05
4:82313686 C T 0.771359 3.0739e-05
4:82316242 T C 0.025896 2.3076e-06
4:82319024 C A 0.106227 -5.6725e-07
4:82330633 A G 0.505642 4.3061e-06
4:82332999 A C 0.105357 7.7229e-06
4:82339023 C A 0.040876 8.4730e-06
4:82339301 C T 0.130047 5.8372e-05
4:82339864 G A 0.040145 -3.4655e-06
4:82340277 C T 0.064644 -8.1080e-07
4:82341499 T C 0.294136 5.7696e-06
4:82343242 G A 0.069700 2.1370e-05
4:82351106 C T 0.051188 -5.1451e-06
4:82351875 T C 0.365127 3.3242e-05
4:82355593 A G 0.630398 3.7140e-05
4:82355804 T C 0.035433 1.5818e-05
4:82359477 A G 0.102692 2.2056e-05
4:82361296 G A 0.668983 2.2930e-05
4:82366788 T C 0.273441 -1.0780e-05
4:82372897 G C 0.052078 -2.2642e-06
4:82379117 C T 0.341427 -1.5613e-05
4:82379281 C T 0.345143 1.7038e-05
4:82390927 T C 0.376646 3.7020e-05
4:82393339 A G 0.043705 -2.8445e-06
4:82407078 T C 0.035940 -2.9055e-05
4:82407937 G A 0.073276 -3.8383e-06
4:82412390 T C 0.213220 -2.7737e-05
4:82412839 C T 0.088511 1.0107e-05
4:82415477 T C 0.023955 -7.5894e-06
4:82417143 C T 0.407527 -1.7860e-05
4:82423149 T C 0.072834 -1.7559e-08
4:82424430 T A 0.044589 1.6766e-05
4:82426566 C G 0.091064 -7.0673e-06
4:82429988 G A 0.517555 -1.5724e-05
4:82430432 G T 0.349560 -2.3464e-05
4:82435378 T G 0.459734 -3.4654e-06
4:82444087 C T 1.545117 1.9448e-05
4:82450449 C G 0.369557 -1.2609e-05
4:82459940 T C 0.324006 6.2691e-06
4:82469229 C T 0.892940 -1.5360e-05
4:82472642 A T 0.216558 -4.0269e-06
4:82473205 C T 0.040475 1.0756e-05
4:82474592 T C 0.059041 -1.7631e-07
4:82475707 G T 1.204527 3.4916e-06
4:82476437 T C 0.832773 1.6306e-05
4:82476847 G T 0.034430 -2.8085e-06
4:82476923 A C 1.054040 5.8132e-05
4:82477430 A G 0.840474 3.0416e-05
4:82482773 A G 0.087290 3.8375e-05
4:82482939 T C 1.952124 -1.8279e-06
4:82483268 T A 0.057277 3.4925e-05
4:82483945 C A 0.059976 9.1590e-06
4:82493067 T C 1.137506 2.5094e-05
4:82496377 T C 0.045622 1.5983e-07
4:82498499 A G 0.786760 -3.4692e-05
4:82506337 G T 0.040652 9.6503e-06
4:82506416 A G 0.042032 -2.4395e-05
4:82514443 A G 0.097228 1.3526e-06
4:82518513 T C 1.810664 2.0531e-06
4:82519888 G T 1.088994 1.7000e-05
4:82520905 T C 0.042440 1.3815e-06
4:82521768 T C 0.694771 -4.8763e-06
4:82531140 G C 0.059956 1.3157e-05
4:82531538 A G 0.049838 1.1390e-05
4:82540227 G A 0.083765 1.4778e-06
4:82543691 C G 0.052469 3.3828e-05
4:82544998 G T 0.389603 -1.4456e-05
4:82545839 G A 0.080987 -8.8847e-07
4:82550628 G A 1.934693 1.0629e-05
4:82552547 T C 0.049637 -5.0415e-06
4:82557761 A G 0.663047 1.0166e-06
4:82568590 C A 1.853641 8.0316e-06
4:82581082 G T 0.046714 7.2569e-06
4:82583374 G A 0.071631 2.3689e-06
4:82586940 T C 0.159781 -4.5134e-05
4:82593094 T C 0.152251 -6.0302e-06
4:82594687 T G 0.131624 -1.3338e-05
4:82594949 A G 0.119327 2.2068e-05
4:82610065 C T 0.026196 1.6660e-06
4:82613153 T C 1.218649 1.1651e-06
4:82615245 G A 0.075962 -3.2741e-06
4:82615414 T C 0.305124 2.2576e-05
4:82619684 G A 0.181571 4.8817e-06
4:82634336 G A 0.324557 -1.5830e-05
4:82643372 T C 0.318740 1.7118e-06
4:82643718 G T 1.588846 -6.3091e-05
4:82643924 C G 0.936610 -4.7663e-06
4:82644214 C T 0.274196 -2.8125e-05
4:82644463 G A 0.190322 -1.0602e-05
4:82645452 A G 0.768176 -5.1929e-05
4:82646893 G A 0.134286 -1.5905e-05
4:82649568 T C 0.026179 -3.4553e-06
4:82653830 A C 0.534578 2.4031e-05
4:82654385 T C 0.079189 -1.0210e-07
4:82656093 C A 0.122696 -4.6865e-06
4:82657356 C T 0.068139 2.5201e-05
4:82663581 C T 0.153505 -2.4412e-07
4:82666697 G A 0.039078 -8.1690e-06
4:82667044 A C 0.335532 7.6757e-06
4:82670594 C T 0.234622 -1.3444e-05
4:82671299 G C 0.148011 3.2336e-05
4:82673802 C T 0.046003 9.2779e-06
4:82676566 T C 0.064848 7.3814e-06
4:82678246 T C 1.759656 1.3551e-05
4:82687523 G A 1.039146 -2.8151e-05
4:82687615 G A 0.417267 4.8974e-06
4:82689792 C T 0.028817 -2.5313e-06
4:82690279 A G 0.067242 8.8512e-06
4:82690457 C T 0.044728 -1.7580e-05
4:82690494 C A 0.487895 -1.2348e-05
4:82693839 T G 0.071260 -2.1302e-06
4:82694240 T G 0.040716 3.3670e-05
4:82695245 G T 0.071083 1.4074e-07
4:82698455 A C 0.081535 8.1447e-06
4:82701171 T C 0.045374 -2.7345e-06
4:82708940 T C 0.046472 2.2176e-05
4:82712803 T G 1.564435 2.2750e-05
4:82724044 C T 0.029925 -6.7343e-06
4:82740014 G T 0.304998 -1.2830e-05
4:82740611 T C 0.040781 -1.7873e-05
4:82750088 A G 0.239500 4.2130e-06
4:82751372 C A 1.567026 2.0597e-05
4:82753847 T C 0.066990 -4.1780e-06
4:82756278 T G 0.031884 -7.6057e-06
4:82762741 G A 1.364971 2.2051e-05
4:82805077 T C 0.779484 2.1140e-05
4:82806975 A G 0.098843 8.6676e-06
4:82818818 A G 0.145013 -9.3769e-06
4:82833254 A G 0.100319 2.2106e-07
4:82842744 C T 0.045099 5.7354e-07
4:82851657 T C 0.052021 2.6954e-06
4:82859666 G A 1.043875 1.1578e-04
4:82873881 C A 0.088443 -2.1916e-05
4:82875045 A C 0.390330 -1.9253e-05
4:82888160 G A 1.003403 4.0832e-05
4:82905284 T C 0.731652 3.7023e-05
4:82912627 G A 0.615983 -1.4563e-05
4:82914184 T C 0.091527 1.3953e-05
4:82915702 C T 0.302149 -2.2134e-06
4:82918187 T C 0.032179 -1.7325e-06
4:82937150 A G 1.681998 1.7586e-05
4:82939555 C A 0.040227 1.5240e-05
4:82940468 T C 0.022758 -1.0525e-06
4:82953257 G C 0.075588 6.1448e-06
4:82954563 C T 0.023588 8.9874e-06
4:82955131 G A 0.042940 -1.5020e-05
4:82956773 G A 0.056695 5.4322e-06
4:82956997 A G 0.893025 2.3998e-05
4:82968691 C T 0.081528 9.9074e-06
4:82970635 G A 0.107632 -1.7702e-05
4:82972913 A G 0.032754 -1.4338e-05
4:82975580 T C 0.847627 8.5065e-06
4:82997450 T C 0.036548 -1.5488e-05
4:83002506 T C 0.501249 2.3705e-06
4:83002666 A G 0.076574 1.5772e-05
4:83003206 T C 0.653198 4.3606e-06
4:83007475 T C 1.849449 3.5356e-05
4:83012583 C T 0.043902 -9.1754e-06
4:83019396 T C 1.046411 -3.8247e-06
4:83020762 T C 0.107621 -1.5049e-05
4:83022073 C T 1.061418 5.1058e-06
4:83026035 C T 0.115431 -3.7345e-06
4:83027871 C T 0.080984 -1.1723e-05
4:83040324 G T 0.078526 5.7700e-06
4:83044475 G A 0.680648 9.1762e-06
4:83045736 G A 0.720446 8.7358e-06
4:83058990 T C 0.174778 -6.7308e-06
4:83063316 A G 0.048056 -9.9619e-06
4:83064885 G A 1.959134 -7.4278e-06
4:83068042 G T 0.113282 -1.6384e-06
4:83070752 A G 0.037452 9.3018e-06
4:83073585 C T 0.734314 -7.5340e-06
4:83086079 T C 1.915253 6.6824e-06
4:83086323 A G 0.264411 1.4593e-05
4:83087694 C T 1.909419 6.0389e-06
4:83092859 A C 0.044119 -1.5518e-05
4:83093636 C G 1.797014 1.5121e-05
4:83104543 T C 0.823090 3.4962e-05
4:83105015 A G 0.665624 2.2954e-06
4:83112659 A G 0.089555 -2.4642e-05
4:83114547 T C 0.033199 -1.6965e-07
4:83119181 T G 1.582597 3.3986e-05
4:83123308 T C 0.802780 3.4752e-05
4:83124883 A G 1.885389 4.5635e-06
4:83125583 A G 1.849962 1.3965e-05
4:83136102 G A 0.075554 -3.2948e-06
4:83143011 T G 0.313865 -2.0658e-05
4:83146828 G C 0.029663 -7.5387e-06
4:83149478 A G 0.473619 3.8037e-06
4:83149762 C T 0.245532 -2.5199e-05
4:83153179 T G 0.900865 -6.5017e-05
4:83160983 A C 1.696926 -1.3257e-05
4:83170781 C G 0.077836 4.2765e-06
4:83171713 T G 0.486613 -5.2048e-05
4:83176318 T C 0.105564 2.1112e-05
4:83176794 G A 0.054574 2.7698e-05
4:83183980 A C 0.032835 -3.0777e-06
4:83189284 T G 0.110627 -3.3177e-05
4:83196888 T C 0.098180 2.3119e-05
4:83207809 T A 0.227948 -2.6139e-05
4:83209493 C T 1.034420 -4.3515e-05
4:83227384 G C 0.032543 2.4730e-05
4:83257934 C T 0.020702 -8.5061e-06
4:83262112 T C 0.020232 1.7638e-05
4:83263637 A G 0.461526 -2.3856e-05
4:83264511 A G 0.216433 -4.3201e-06
4:83267422 C T 0.149572 -1.2609e-05
4:83273140 G A 0.441052 -1.7338e-05
4:83273822 C T 0.090850 -1.1487e-05
4:83293596 C T 0.034957 -9.5551e-06
4:83300472 T G 0.027195 2.3686e-05
4:83300578 T G 0.191396 -2.6514e-05
4:83303256 C A 0.287418 -2.7596e-05
4:83309593 T C 0.040257 -5.0274e-06
4:83309685 G A 0.572986 -4.3961e-05
4:83323062 C T 0.330099 -2.3501e-05
4:83328583 T C 0.145910 2.2333e-05
4:83340399 T G 0.033842 5.8332e-06
4:83345632 G A 0.145839 2.2515e-05
4:83348091 G T 0.207100 -3.7224e-05
4:83348978 C T 0.782218 2.5670e-05
4:83350059 A C 1.755165 -1.9804e-05
4:83352987 T C 0.061686 1.1766e-05
4:83358984 T G 0.021398 2.9594e-05
4:83362137 C A 0.061697 1.4730e-05
4:83369287 G A 1.392472 1.6877e-05
4:83375746 A G 0.252083 -2.6551e-05
4:83376302 T C 0.053585 1.2831e-05
4:83378921 C T 0.027025 7.8763e-06
4:83381564 A C 0.049549 1.0792e-05
4:83383565 G A 1.042525 -1.5458e-05
4:83391520 A G 0.072151 -1.6010e-05
4:83406211 G A 0.127011 1.4040e-05
4:83406400 T C 0.143853 -3.0044e-05
4:83406520 G A 0.043684 -7.1064e-06
4:83407385 A G 0.416522 -3.6164e-05
4:83407708 T C 1.058514 -5.2538e-05
4:83410622 T C 1.837047 -6.9733e-06
4:83419040 A G 0.048706 1.3578e-06
4:83423844 T C 0.145094 -2.5403e-05
4:83428423 C T 0.505023 -5.3423e-05
4:83433949 C T 0.035277 -1.4052e-05
4:83435373 A G 0.105836 1.3485e-05
4:83438112 T C 0.030282 2.6226e-06
4:83438645 C T 0.210571 -1.1969e-05
4:83439161 C A 0.311325 9.4001e-07
4:83442632 A G 1.510817 2.3760e-06
4:83456694 A G 0.101559 8.6818e-06
4:83462935 C T 0.176495 8.9004e-06
4:83471084 T C 0.124138 7.4652e-06
4:83471597 G A 1.893113 7.7297e-06
4:83474537 G A 0.044738 6.1445e-06
4:83478684 A G 0.151717 1.7755e-05
4:83479918 A G 0.202187 -7.7591e-06
4:83482015 C T 0.025057 2.1856e-07
4:83485723 G T 1.228556 6.1322e-06
4:83486981 T C 0.317564 1.3401e-05
4:83490121 A C 0.846729 2.1114e-05
4:83491486 G C 0.068710 -1.4486e-05
4:83500075 A C 0.214590 -1.0293e-05
4:83500418 T G 0.845770 2.1441e-05
4:83512593 T C 0.049733 2.0170e-06
4:83518379 G T 0.043089 -1.5165e-06
4:83526479 G C 0.643450 1.6838e-05
4:83529686 T G 0.077645 -8.8703e-06
4:83529905 T C 0.100805 -8.8602e-06
4:83534792 T C 0.136224 -4.0544e-06
4:83537306 T G 0.674198 1.7239e-05
4:83537686 C A 0.442511 3.3231e-05
4:83538668 C T 0.030282 1.2948e-05
4:83540508 A G 0.115305 1.4150e-05
4:83549577 G A 0.133028 3.7971e-06
4:83556408 C T 0.373103 3.0778e-05
4:83561503 C T 1.404572 -4.7148e-06
4:83571066 C T 1.822845 4.2975e-06
4:83574468 A G 0.106350 2.2684e-06
4:83575638 C G 1.289338 -1.1878e-05
4:83577198 A G 0.072219 -6.6363e-06
4:83582211 G C 1.333992 -5.2646e-07
4:83601789 A G 0.029371 -1.1292e-05
4:83604730 A G 1.844492 2.9868e-05
4:83605272 G C 0.025448 5.6433e-06
4:83608857 C T 1.648428 -6.6811e-06
4:83611607 C T 0.057522 -7.5197e-07
4:83613682 A G 0.069186 2.3554e-06
4:83616809 G A 1.847936 2.9325e-05
4:83617701 C T 0.600874 3.5564e-06
4:83623043 T C 0.040550 3.2190e-05
4:83625822 G A 0.037932 -7.1360e-06
4:83631161 T C 0.049733 7.7558e-07
4:83631629 A C 0.139727 -7.2925e-06
4:83634187 A G 0.695542 -1.7134e-05
4:83634993 T C 0.088368 -4.1412e-05
4:83635151 T C 0.039962 2.8812e-05
4:83639461 T C 0.214162 2.9104e-05
4:83639847 A G 0.951695 3.1707e-05
4:83640108 T C 0.054618 -1.8060e-05
4:83642724 C T 0.023102 2.2033e-06
4:83642947 T C 0.738635 1.3061e-05
4:83645631 A C 0.864272 2.7134e-05
4:83649956 A C 0.555708 1.3071e-05
4:83650366 A G 0.123142 -6.2110e-06
4:83651154 G C 0.255939 7.5531e-06
4:83653082 G T 0.946562 1.7197e-05
4:83660842 G A 0.302438 2.2144e-05
4:83660852 G A 0.036235 -3.7977e-06
4:83660912 T C 0.097034 4.1935e-05
4:83666572 C A 0.053717 -2.0075e-05
4:83667657 G T 0.157609 -3.1112e-05
4:83668011 T C 1.146223 -3.0077e-05
4:83668330 T C 1.449140 2.9271e-06
4:83671754 C T 0.068058 5.4260e-06
4:83673572 G T 1.638881 -6.2230e-07
4:83674002 T C 0.115414 -4.2567e-06
4:83675555 A G 0.060663 -1.3222e-05
4:83680552 A G 0.240650 6.5064e-06
4:83680826 C T 0.180911 1.6491e-06
4:83682668 T C 0.031873 1.0119e-05
4:83693278 C T 0.131910 5.4814e-07
4:83696663 T C 0.059375 2.9786e-05
4:83704148 C T 0.272781 -8.1164e-06
4:83705778 C T 1.176301 1.2570e-05
4:83708008 A G 0.402264 -1.7336e-06
4:83709315 C A 0.123271 2.1272e-05
4:83710188 C T 0.223535 -2.1538e-05
4:83710533 C G 0.043055 5.0045e-06
4:83710989 T C 0.041787 8.6113e-06
4:83735649 C T 0.032958 2.3420e-06
4:83745923 C T 0.034518 1.7496e-05
4:83750101 T C 0.025767 1.4605e-05
4:83751302 T C 0.148215 1.2005e-05
4:83759919 A C 0.049144 -1.2219e-05
4:83763690 C T 0.408149 -4.0827e-05
4:83765605 A C 0.051535 7.7472e-06
4:83768378 A G 0.426753 -1.3354e-05
4:83770398 T C 0.037945 1.4027e-06
4:83770826 C G 0.061897 2.0505e-05
4:83772038 C T 1.160094 4.3968e-05
4:83772373 A G 0.042069 1.7824e-05
4:83792555 A C 1.592334 4.5587e-05
4:83810047 C T 0.114486 1.0944e-05
4:83813038 A G 0.427368 -1.2795e-05
4:83821324 G A 0.514026 -1.7002e-05
4:83831296 A C 0.075112 -1.7230e-06
4:83851902 C T 0.052384 1.4349e-05
4:83859970 T C 0.022527 3.6094e-07
4:83862364 A G 0.038306 2.6591e-07
4:83871851 T C 0.103606 -2.2579e-07
4:83893704 G T 0.024411 -8.4739e-06
4:83898163 C A 0.046064 -2.4897e-05
4:83904532 G C 0.042491 1.1376e-05
4:83911034 G T 0.512455 -1.6920e-05
4:83911526 G T 0.520676 -1.1638e-05
4:83929394 G T 1.120497 9.2597e-05
4:83929495 G A 0.514257 -2.0500e-05
4:83933138 C A 0.357063 -6.6669e-05
4:83936090 C T 0.077927 1.8012e-05
4:83948971 A G 0.097232 1.2397e-05
4:83956709 T C 0.034301 1.3726e-05
4:83958381 C G 0.028154 1.5712e-05
4:83972879 A T 0.038908 -5.8560e-09
4:83973264 C T 0.082629 4.2244e-05
4:83979850 C A 0.048906 -3.6461e-05
4:83998014 G A 1.486300 1.9954e-05
4:84005518 G C 0.787083 -2.0232e-06
4:84006968 A C 0.107832 1.5681e-05
4:84012249 C T 0.689178 -2.1196e-05
4:84014245 T C 1.047254 6.9369e-06
4:84015165 A G 0.109862 9.9590e-07
4:84018272 G A 1.831287 3.4781e-06
4:84026991 T C 0.831219 4.9893e-06
4:84030544 G A 1.732893 -1.6811e-05
4:84034895 A G 0.063638 -3.8203e-06
4:84052440 C T 1.113401 -2.2058e-05
4:84058226 G A 1.452867 -2.9616e-05
4:84059844 G A 0.395505 1.4569e-06
4:84070303 C T 0.498292 2.4450e-05
4:84071660 T C 0.160917 -4.5322e-06
4:84072132 A G 0.529658 1.6431e-05
4:84073300 T C 0.021215 1.7051e-06
4:84077771 T G 0.391238 -2.0971e-05
4:84079847 C A 1.919159 1.9639e-05
4:84081788 G T 1.848392 -2.3022e-06
4:84083093 A G 0.046425 -1.8853e-06
4:84092947 A G 0.090734 -7.4438e-06
4:84093007 G A 0.052218 7.6020e-07
4:84094048 G A 0.125596 6.0874e-06
4:84097097 G A 0.024472 1.5183e-05
4:84102343 A G 1.939228 -1.1437e-05
4:84109205 T G 1.939136 -1.0216e-05
4:84115691 G A 0.035695 -7.3342e-06
4:84119072 G A 0.125838 -5.1266e-05
4:84119351 T C 0.058154 2.9700e-07
4:84120875 A G 0.093917 -3.5620e-05
4:84122648 A C 0.375419 8.7909e-05
4:84123212 T G 0.065175 -1.3064e-06
4:84123958 G A 1.823124 2.0936e-05
4:84129673 C T 0.048026 6.2858e-06
4:84138565 T C 0.343229 -4.3756e-05
4:84146039 T C 0.040233 2.0934e-05
4:84146727 A G 0.600279 3.6847e-06
4:84151064 T C 0.191152 -4.8648e-06
4:84152973 A G 1.315912 2.6698e-05
4:84153435 A G 0.049845 -3.5139e-06
4:84158388 A G 0.073759 -1.0198e-05
4:84159352 T G 0.109005 -1.6734e-05
4:84168584 T C 0.436279 -2.1565e-05
4:84179379 T C 0.276657 -2.6597e-05
4:84185981 A C 0.092468 -4.5327e-06
4:84188850 A G 0.569875 9.4368e-07
4:84192168 C G 1.239035 -5.7341e-06
4:84193366 T C 1.388219 9.1737e-06
4:84195692 A G 1.223022 -4.2611e-06
4:84199703 A G 0.052276 -5.9269e-06
4:84202683 C T 1.930868 -1.8011e-05
4:84202932 T C 0.049882 7.8568e-06
4:84216941 A C 1.397028 -1.2802e-05
4:84220607 C T 0.020936 -4.5335e-06
4:84226063 G A 0.221611 4.3195e-06
4:84226741 G T 1.226816 -1.9783e-06
4:84230619 C T 1.557177 -2.3537e-05
4:84237883 T C 0.094593 1.1863e-05
4:84240654 A G 1.556439 -2.3979e-05
4:84245820 T C 0.107475 -2.0506e-05
4:84247056 C T 0.231949 4.6539e-06
4:84247720 T C 0.231120 2.9730e-06
4:84248094 T C 1.533633 -8.6276e-06
4:84248762 T G 0.050209 -3.0136e-06
4:84252514 T C 0.038622 2.5629e-06
4:84254303 T C 0.037405 2.5047e-05
4:84254494 C T 0.161169 -4.4700e-07
4:84261903 T C 0.175642 1.2949e-06
4:84262074 C T 0.468771 1.6111e-06
4:84264134 G A 0.087209 1.0794e-05
4:84276786 A G 0.180650 6.1956e-06
4:84277851 A G 0.067439 -1.2740e-06
4:84278125 G A 0.053802 2.8731e-06
4:84282783 G A 0.083870 6.1762e-06
4:84282828 C T 0.506689 1.6366e-05
4:84283124 A C 0.043171 -1.0178e-05
4:84288272 T G 0.979795 -1.0062e-05
4:84288328 G A 0.522743 1.3180e-05
4:84288613 T C 0.639687 -4.4364e-05
4:84289046 C T 0.050511 -1.3872e-06
4:84291488 A G 0.867597 3.3602e-06
4:84294834 C T 0.094954 1.7682e-05
4:84300029 T C 1.653752 -8.1331e-06
4:84312382 G A 0.162902 1.6341e-05
4:84316990 T C 0.025329 1.2260e-06
4:84327981 T C 0.146974 -2.0702e-05
4:84330059 G A 0.171664 2.1934e-05
4:84331768 C T 0.843363 3.4191e-05
4:84331865 A G 0.099849 -4.3030e-05
4:84339212 C A 0.057756 -3.5352e-07
4:84372449 C T 0.073372 1.9667e-05
4:84374480 T C 0.984799 3.5682e-05
4:84379990 A G 0.074402 -5.1595e-06
4:84380684 T C 0.044364 -1.4749e-05
4:84381307 T C 0.089188 -1.4569e-05
4:84383735 T C 0.113139 -4.0049e-05
4:84383810 T C 0.822475 2.3646e-05
4:84394682 C T 0.681059 -4.8904e-05
4:84404125 T C 0.054013 2.7136e-05
4:84405611 A T 0.055013 -2.9040e-05
4:84405745 C T 0.975671 3.4936e-05
4:84418726 G A 0.061751 1.8923e-05
4:84423655 A C 1.017353 -3.3754e-05
4:84437684 A G 1.015082 -3.1669e-05
4:84447416 T C 1.186178 -1.7814e-05
4:84462328 G A 0.831199 -2.5517e-05
4:84463242 T C 0.024795 5.6836e-06
4:84475657 C A 0.081242 7.1083e-06
4:84476860 T C 0.254637 -6.5359e-05
4:84480457 G A 1.932935 -4.5707e-06
4:84496344 G A 0.466816 -1.1390e-05
4:84501001 G A 0.092101 -3.1622e-05
4:84503126 C A 1.167968 -5.2546e-06
4:84506192 C T 0.664594 5.1502e-06
4:84517386 G C 0.565958 -1.0163e-05
4:84519076 G A 1.188976 5.7559e-06
4:84519828 A G 0.132433 -5.1055e-05
4:84525707 G A 0.083075 -1.0050e-05
4:84530332 A C 0.029830 -1.6804e-06
4:84535155 T C 0.078872 -1.5201e-05
4:84538809 G T 0.578106 -1.1340e-05
4:84539176 T A 0.608670 1.5322e-05
4:84539461 A G 1.187993 7.4029e-06
4:84541103 T C 0.060150 7.3355e-06
4:84552920 G A 0.919961 5.5117e-07
4:84556565 A G 0.090945 2.1582e-05
4:84562781 A G 0.070744 1.0254e-06
4:84566458 C T 0.037612 5.4404e-06
4:84566460 A G 0.059429 1.7424e-05
4:84567636 T C 0.021290 2.1974e-05
4:84569049 A G 0.090731 -1.7639e-05
4:84572417 A G 0.189904 2.9427e-05
4:84584405 C G 0.037367 -1.3866e-05
4:84585718 T C 0.432406 -3.8053e-05
4:84586638 C T 0.030102 -1.5036e-05
4:84588452 G A 0.592776 9.3000e-06
4:84588508 C T 1.024516 -1.8651e-05
4:84600736 G T 0.410277 1.8686e-05
4:84603669 A G 0.142330 2.1395e-06
4:84603959 T C 0.025995 8.9491e-06
4:84604227 A G 0.158211 1.9360e-06
4:84606822 T C 0.123941 -8.6100e-06
4:84616341 C G 0.037823 -4.8543e-06
4:84616669 A G 1.843044 7.1462e-06
4:84619688 C G 1.559900 2.0282e-05
4:84620202 C A 0.054560 1.3496e-05
4:84620548 T G 0.339027 -9.9775e-06
4:84626622 G C 0.104759 -8.6711e-06
4:84636137 A G 0.092934 1.0258e-05
4:84639697 G T 0.159741 -5.7159e-06
4:84645397 G A 0.115329 -2.0362e-06
4:84650856 T C 0.091142 -6.4353e-06
4:84654205 G A 1.302533 2.7902e-05
4:84656646 A G 0.843414 3.1675e-05
4:84662895 C T 1.851047 -9.6970e-06
4:84664343 G A 0.836571 -2.4689e-05
4:84680435 T C 0.163253 8.5603e-06
4:84680926 C T 1.458044 -3.5083e-06
4:84686028 C T 0.037765 -1.1275e-05
4:84712638 A G 0.350743 -1.2683e-05
4:84715298 T C 1.081307 1.4734e-05
4:84721458 G A 1.842207 5.5821e-06
4:84731960 A G 1.112327 1.2686e-05
4:84735952 T C 0.041236 -2.0580e-05
4:84736328 T G 0.061418 -3.5275e-06
4:84751290 A G 0.021415 1.5420e-05
4:84755196 A C 1.048998 -5.1836e-05
4:84762853 C T 0.196772 5.6017e-06
4:84763751 C A 0.071162 1.9320e-05
4:84768367 A C 0.043980 -7.9657e-06
4:84768801 C T 1.404643 1.3676e-05
4:84780377 T C 0.798816 -3.6925e-06
4:84784146 T C 0.049984 -1.2143e-05
4:84784774 C T 1.913461 1.5743e-05
4:84787563 G A 0.063036 -8.0712e-06
4:84788241 G A 0.467129 3.5141e-05
4:84795993 A G 0.339924 -6.6234e-06
4:84796069 G C 0.053778 -2.3081e-06
4:84799884 A C 1.183954 3.4225e-06
4:84804825 G A 0.030394 1.8773e-05
4:84815054 C A 1.220965 -3.1492e-06
4:84822487 G A 0.042464 9.1483e-07
4:84823202 G A 1.667678 -2.1332e-04
4:84823287 G T 1.440104 -6.6459e-05
4:84827805 G A 1.073195 1.1963e-05
4:84831724 T C 1.563558 -6.8692e-05
4:84834611 T C 1.072695 9.7269e-06
4:84837734 T C 0.990511 -5.0088e-06
4:84838505 A G 0.490496 -1.2818e-04
4:84840934 C G 0.099309 -2.8568e-05
4:84841725 A G 0.107312 2.0896e-07
4:84846978 A G 0.025223 2.2202e-06
4:84847379 C T 0.022599 1.0602e-05
4:84853269 G A 1.469233 -1.1146e-04
4:84857106 C T 0.077349 -4.4644e-06
4:84857219 A G 0.029058 -9.3974e-06
4:84858246 G A 0.130706 -6.0210e-06
4:84858680 A G 0.076734 -1.1719e-05
4:84862360 T C 0.072107 1.1949e-06
4:84871065 T C 0.193253 1.0516e-04
4:84882179 C T 0.031945 1.0049e-05
4:84888873 A G 0.094355 -1.9699e-05
4:84889904 G A 0.150840 1.1608e-05
4:84891973 A G 0.028154 5.8754e-06
4:84894376 T C 0.086655 -1.1304e-05
4:84895386 C T 0.342525 -2.6466e-05
4:84897265 T C 0.031401 -2.0713e-05
4:84899480 G A 0.125256 -2.7395e-06
4:84899552 G A 1.873346 -2.5670e-05
4:84901293 T C 0.383245 5.3988e-05
4:84903312 T C 0.348121 -1.1179e-05
4:84904785 G C 0.299031 -6.9287e-06
4:84906237 G A 1.867574 -8.6519e-06
4:84911382 A G 0.046030 -1.5343e-05
4:84917042 G A 0.113207 -5.4238e-06
4:84924934 A G 0.169988 1.3498e-06
4:84931879 G T 0.081715 2.5597e-06
4:84944637 G A 0.338813 -3.0364e-05
4:84946335 C T 0.107030 8.0703e-06
4:84950019 T G 1.912434 -1.2329e-05
4:84952912 A G 0.092118 -2.9661e-05
4:84959640 C T 1.785359 -4.8850e-06
4:84961080 A G 1.559618 7.5323e-06
4:84969104 A G 0.389708 -4.0173e-05
4:84975437 A G 0.625890 5.1692e-05
4:84977350 C T 0.193542 -1.9396e-05
4:85001780 G C 1.211051 3.5452e-06
4:85011142 T C 0.049124 4.4916e-06
4:85015250 A G 0.388777 -8.2066e-06
4:85024378 G T 0.404742 4.1183e-05
4:85027196 A G 0.792757 2.3872e-05
4:85030207 C T 0.106136 -2.4941e-06
4:85072855 T C 0.034352 7.5573e-06
4:85081980 C T 0.399840 -7.1300e-06
4:85083053 C G 0.152961 2.0890e-05
4:85083860 G T 0.296108 -7.1056e-06
4:85090749 G A 0.409628 -1.5420e-06
4:85092027 T C 0.047802 2.0991e-05
4:85103386 C T 0.023904 -3.4158e-06
4:85111658 C T 0.683752 1.1719e-05
4:85112869 G T 1.900739 -2.4076e-05
4:85113459 A G 0.070315 4.3186e-06
4:85114907 T C 0.042573 -1.4949e-05
4:85138114 G T 0.251611 -3.7111e-06
4:85141313 A G 0.063193 -2.4285e-05
4:85146870 T C 0.028722 -1.4408e-05
4:85149128 G A 0.615133 3.2583e-06
4:85157751 T C 1.063430 -9.8129e-06
4:85176130 A G 0.060952 -1.5145e-06
4:85180248 C T 0.740781 1.0046e-05
4:85190409 T C 0.869535 9.5487e-06
4:85199286 A G 0.978799 7.3683e-06
4:85234589 A G 0.151030 7.8491e-06
4:85238834 C G 0.210044 1.5757e-05
4:85244187 T G 0.059215 -1.2417e-05
4:85247435 A C 0.181717 2.4755e-05
4:85248258 A G 0.052684 3.0175e-05
4:85248460 G A 0.066137 -3.3279e-06
4:85263913 C T 1.076282 7.4324e-06
4:85264205 C T 0.112891 -4.3201e-06
4:85276904 T C 0.216725 -1.2568e-06
4:85283006 A G 0.086406 -1.1323e-05
4:85284259 A G 0.059188 7.2440e-07
4:85285752 G A 0.083761 -1.5274e-05
4:85286424 G T 0.021354 2.5328e-05
4:85291500 T C 0.133378 2.0312e-05
4:85295658 G A 0.339816 -4.5205e-06
4:85301481 G T 1.757474 6.5141e-06
4:85309078 G A 1.450779 -2.9649e-05
4:85316307 G A 0.194109 -1.9537e-05
4:85328625 T C 0.121935 5.3831e-05
4:85329757 T C 0.033634 -3.1306e-06
4:85330909 A C 0.132005 1.0704e-05
4:85333944 T C 0.080049 2.6340e-05
4:85334234 T C 0.028123 2.4152e-06
4:85338930 T C 0.029507 7.7547e-06
4:85352197 A G 0.023663 -2.3618e-06
4:85360212 T G 1.977306 1.1642e-05
4:85363489 C T 1.513506 -1.9398e-05
4:85370123 G T 0.081042 -2.4402e-05
4:85376742 G C 0.146512 2.8880e-06
4:85381328 T C 0.115737 2.2430e-06
4:85400053 G A 1.979115 7.4301e-06
4:85402557 C A 1.470131 -1.3696e-05
4:85416362 T C 0.090714 -2.6939e-05
4:85423870 G T 0.660419 5.3667e-05
4:85425485 C T 0.040152 2.7304e-06
4:85429372 A G 0.022422 4.9675e-06
4:85432219 G A 0.109192 -2.6414e-06
4:85439002 A G 0.639496 2.9047e-05
4:85443741 C T 0.034029 2.6437e-06
4:85443944 C T 0.557550 -5.8685e-05
4:85447672 G A 0.538104 2.3223e-05
4:85465131 A G 0.044762 6.8193e-06
4:85465661 C T 0.058831 -2.6908e-06
4:85468607 C T 1.263071 -2.0716e-05
4:85470135 T C 0.049617 2.5412e-05
4:85475077 T C 0.793457 -3.7262e-05
4:85480494 T G 0.459231 1.2600e-05
4:85483258 C T 0.521206 2.8276e-05
4:85498672 C A 0.045139 3.7526e-06
4:85508542 T C 0.076435 3.9202e-06
4:85517242 C A 0.077635 -9.1940e-06
4:85530633 T G 0.077676 -6.7037e-06
4:85532930 G A 1.199444 -5.0081e-06
4:85540814 C T 0.763488 -1.8287e-05
4:85549444 C A 0.056614 1.0989e-05
4:85552882 T G 0.400468 1.8486e-05
4:85554004 T C 0.041213 2.9792e-06
4:85560329 A G 0.041206 3.6321e-06
4:85563138 A G 0.029769 2.6127e-05
4:85566809 A G 1.371254 9.8509e-06
4:85571360 T C 0.106561 2.7058e-06
4:85580791 T G 0.091081 1.2642e-05
4:85599683 T C 0.053129 1.2468e-05
4:85607564 A G 0.058389 -1.5360e-05
4:85612894 C T 0.027307 -9.7570e-06
4:85638528 T A 0.147172 -6.6617e-06
4:85638615 C G 0.112344 9.5617e-06
4:85642327 C A 0.356233 1.2104e-05
4:85643137 G A 0.064274 2.1931e-06
4:85643634 C T 0.032094 1.8999e-05
4:85649180 T G 0.035630 -6.9959e-06
4:85651685 C T 1.598637 3.0546e-06
4:85667827 T A 0.800753 -1.9492e-05
4:85668275 C T 0.033821 -6.2322e-06
4:85673984 G T 0.065664 -6.8686e-06
4:85702222 A G 0.099390 -2.1830e-05
4:85713618 T G 0.163270 2.3349e-05
4:85732535 C T 0.659498 -1.4640e-05
4:85757144 G C 0.033070 1.7610e-05
4:85774908 A G 0.057124 1.8226e-06
4:85789940 C T 0.328096 1.2779e-05
4:85791033 A G 0.045439 -1.6313e-05
4:85827192 T C 1.133103 3.2531e-06
4:85866802 C T 0.727042 -1.4423e-05
4:85877756 C A 0.081637 2.3858e-06
4:85879810 A G 0.034117 2.3584e-05
4:85883606 C T 0.060568 3.2232e-05
4:85933545 T C 0.077999 -4.0839e-06
4:85942613 A G 0.742212 -1.2992e-05
4:85949880 T C 0.029249 1.7675e-05
4:85978422 A G 0.039071 2.3649e-05
4:85982028 G C 0.101515 -7.5853e-06
4:85997839 A G 0.044565 -2.6076e-06
4:86003711 C T 0.313746 4.0870e-06
4:86003735 G T 0.137404 -4.8616e-06
4:86024534 G A 0.412460 7.0896e-06
4:86029339 T C 1.927553 -1.1724e-05
4:86042277 C T 0.139549 -1.9329e-06
4:86061990 C T 0.428367 5.7073e-06
4:86064971 A G 0.187296 2.5528e-05
4:86067524 A G 0.743409 2.6535e-05
4:86073460 G T 0.322242 3.0934e-05
4:86076496 T C 0.133620 -2.1893e-06
4:86077132 C T 0.134259 7.7460e-06
4:86091176 G A 0.041760 9.5255e-06
4:86092208 G A 0.434028 1.2829e-06
4:86097932 C T 0.037969 -1.1688e-05
4:86103429 A G 0.609819 1.7701e-05
4:86120444 A G 0.364243 -5.6968e-06
4:86121799 G A 0.040767 -5.7476e-06
4:86130350 A C 0.030887 -3.0518e-06
4:86136864 A G 0.659644 -1.7863e-05
4:86145003 T C 0.026532 1.5528e-05
4:86152850 C T 0.075847 -4.4332e-05
4:86163503 A G 0.060534 -1.5630e-05
4:86165501 C T 0.069112 1.4633e-05
4:86168917 A G 0.073042 6.5876e-06
4:86173390 G A 0.195361 2.0431e-05
4:86181091 T C 0.557693 6.7211e-06
4:86201050 G A 0.362873 -1.5575e-06
4:86207540 T C 0.128109 1.3557e-05
4:86211671 A C 0.040407 8.6537e-06
4:86220538 C T 0.106676 -3.1881e-06
4:86237135 C A 0.033835 -1.1477e-05
4:86242732 C T 0.038860 8.9863e-06
4:86243969 A G 0.618625 2.0922e-05
4:86255297 A G 0.677945 2.3081e-05
4:86286561 T C 0.550826 1.0581e-05
4:86305069 A G 0.414238 1.5680e-06
4:86307230 A C 1.110338 8.8760e-07
4:86318251 A G 0.057345 2.9996e-06
4:86326479 G A 0.434565 6.5173e-06
4:86332836 G C 0.584596 6.4312e-06
4:86334338 A C 0.037476 -1.7922e-05
4:86336779 G T 0.784591 3.0761e-06
4:86338473 G C 0.046227 -1.6786e-05
4:86339854 A C 1.416645 -1.5116e-06
4:86341430 T G 0.130767 -1.3715e-05
4:86342795 G C 0.089205 -6.3482e-06
4:86343026 A G 0.059714 -2.1162e-05
4:86350520 A G 0.147294 1.7852e-05
4:86353705 C G 0.030102 -1.6020e-05
4:86357577 T C 0.375204 9.1731e-06
4:86358682 A G 0.058589 1.1664e-05
4:86362705 T C 0.045789 3.1985e-06
4:86364008 G A 0.395576 4.6807e-06
4:86365770 G C 0.185997 1.6721e-05
4:86366112 G A 0.030595 2.1501e-05
4:86372521 C A 0.028147 1.1129e-05
4:86374871 G T 0.046771 -1.8753e-05
4:86384393 A G 0.035623 4.5329e-06
4:86394633 T C 0.051341 -1.2750e-05
4:86396533 T C 0.066181 -2.5999e-06
4:86397877 G A 0.416257 1.5886e-05
4:86411031 C A 0.311012 5.5777e-06
4:86416350 G A 0.054360 -6.7767e-06
4:86417124 T C 0.198087 1.9435e-06
4:86428641 C T 1.958315 -2.2594e-05
4:86431482 A T 0.483992 -1.6049e-06
4:86434204 A G 1.496626 -8.9046e-06
4:86435231 T C 0.040958 6.4015e-07
4:86435512 A C 0.138754 -3.2801e-06
4:86437368 G C 0.212421 1.8975e-05
4:86439199 A G 0.052218 -8.6663e-06
4:86439455 G A 0.038058 5.8783e-06
4:86441520 C T 0.028246 -9.2165e-06
4:86442910 C A 0.048560 -5.1682e-06
4:86442949 A C 0.031445 -7.5429e-06
4:86445740 A G 0.023319 1.3126e-06
4:86446431 A G 0.102100 -1.8436e-05
4:86448538 G A 0.034199 -6.6509e-06
4:86449388 A C 0.537155 1.4094e-06
4:86453442 A G 0.035127 1.7915e-06
4:86469560 G T 1.256180 -1.2621e-05
4:86480972 T C 1.873853 -4.3687e-07
4:86481715 A G 0.068942 -8.6687e-06
4:86482244 A G 0.524739 -3.4654e-05
4:86482992 A G 0.027892 -7.9677e-06
4:86487669 A G 0.079012 8.3686e-06
4:86490363 C G 0.299484 1.2828e-06
4:86490712 T C 0.042321 -2.8679e-05
4:86492385 G A 0.081922 2.6546e-06
4:86501891 G A 0.526276 3.5553e-05
4:86516300 G A 0.076540 -2.1516e-05
4:86520349 A G 0.991715 -8.8050e-07
4:86523692 G A 0.086026 9.8884e-06
4:86532038 A G 0.046530 5.4680e-06
4:86553373 G A 0.027375 7.1954e-06
4:86559339 C T 0.352902 -4.6881e-06
4:86568065 C T 0.095311 1.8519e-05
4:86568103 G A 0.595085 2.7634e-05
4:86569389 T C 1.865965 1.5374e-05
4:86571547 G T 0.025934 3.3069e-06
4:86595137 G T 0.232483 5.4213e-05
4:86596984 C T 0.585286 3.1497e-05
4:86597245 C T 0.267814 -9.6697e-06
4:86602918 T C 0.979768 -1.8473e-05
4:86603062 G A 0.261089 -3.2440e-06
4:86604148 C A 0.180663 -2.8772e-05
4:86604872 G A 0.490326 -2.0616e-05
4:86613919 T G 0.043882 -2.8837e-05
4:86614493 G A 0.464395 4.9549e-06
4:86616140 T C 0.103120 -3.3423e-05
4:86618803 T G 0.345436 3.7305e-05
4:86621713 T C 0.087426 1.1921e-05
4:86633307 A G 1.630415 3.2508e-05
4:86641149 G A 1.434776 -8.2777e-06
4:86650243 G A 0.046975 1.6833e-06
4:86650631 T C 0.255510 5.1097e-05
4:86651464 C T 0.564962 8.7680e-06
4:86660500 C T 0.183509 -1.9541e-05
4:86661171 T G 1.874400 1.0814e-05
4:86661343 A G 0.081269 -2.5960e-05
4:86674335 T C 0.118848 -2.1748e-05
4:86685523 A G 0.075190 -1.6424e-05
4:86691740 T C 0.172483 -5.1212e-06
4:86692532 C T 0.032298 -9.1114e-06
4:86697240 G A 0.078278 -9.7236e-07
4:86702170 T C 0.643280 3.7101e-06
4:86702873 C T 1.423526 -9.8633e-06
4:86707695 G A 0.234693 7.8594e-06
4:86709402 C A 0.136170 2.3582e-05
4:86710604 A G 0.065287 1.2520e-06
4:86711925 C A 0.521723 4.8633e-06
4:86713124 G T 0.334944 -3.0437e-05
4:86716348 A G 0.054676 6.9639e-06
4:86726729 C T 0.216276 1.4452e-06
4:86729115 T C 0.091159 1.2291e-05
4:86729352 A C 0.046710 6.2534e-06
4:86740104 T G 0.022211 -4.9276e-07
4:86745435 C T 0.083289 -1.7558e-05
4:86753933 G A 0.207818 -5.6038e-05
4:86755698 T C 0.106251 3.2794e-06
4:86756230 C T 1.894901 -1.8725e-05
4:86757650 G A 0.219598 -8.5895e-08
4:86758023 C A 0.026689 -2.6099e-07
4:86778640 G A 0.026512 9.9979e-06
4:86781282 A G 1.047230 1.1795e-05
4:86784295 C T 0.061078 -1.8293e-07
4:86794587 G C 0.040794 1.5263e-05
4:86795446 T C 0.054615 -1.6118e-05
4:86804656 C T 1.797938 1.6768e-05
4:86807424 C A 1.798934 -1.2898e-05
4:86807434 T C 1.127232 -2.4755e-05
4:86811823 T C 0.329096 2.6082e-05
4:86812285 C T 0.213777 1.3813e-05
4:86817765 G C 1.380576 1.4678e-05
4:86821603 A G 0.063713 -2.6181e-06
4:86821888 A G 1.159479 2.2513e-05
4:86840062 A G 0.033900 -3.1134e-06
4:86844835 G A 0.534194 3.8099e-05
4:86844948 G A 0.256636 -1.7172e-05
4:86851596 T C 0.221930 2.0594e-05
4:86852771 C G 0.162406 2.5539e-05
4:86853541 A T 0.150548 1.3653e-06
4:86875253 T C 0.679009 -1.2575e-05
4:86891199 C T 0.393495 5.3662e-06
4:86892695 A G 0.225507 -3.3419e-06
4:86903514 A G 0.440780 5.1430e-06
4:86910485 T C 0.091367 -1.7479e-05
4:86914065 T C 0.035790 -8.1808e-06
4:86917501 G A 0.882495 6.4842e-06
4:86917834 G T 0.147763 5.7789e-07
4:86921135 G A 0.078903 1.7832e-05
4:86921293 C T 0.053170 1.0492e-06
4:86930207 T G 0.886103 -1.0977e-05
4:86930609 C T 1.723649 -1.0269e-06
4:86931091 C T 1.600806 1.4614e-05
4:86934458 A G 0.026182 -2.4847e-07
4:86936468 G A 0.253810 -4.3718e-06
4:86940532 T C 0.952613 1.1431e-05
4:86948280 T C 0.375908 1.8172e-05
4:86948651 G A 0.029555 -1.3977e-05
4:86953409 A C 0.024336 -8.0213e-06
4:86954452 A G 0.057454 1.0991e-05
4:86956162 A G 0.035838 4.8609e-06
4:86965421 C A 0.031608 5.3199e-06
4:86965598 T C 0.054815 1.1194e-05
4:86966639 T C 0.545053 -1.3291e-05
4:87001823 T C 0.915817 3.7671e-06
4:87011736 A G 0.257132 3.6322e-05
4:87018511 G A 0.073786 -2.0629e-05
4:87028315 G A 0.037262 -3.7787e-06
4:87037989 G A 1.649614 -4.0098e-06
4:87043066 G A 0.069390 -2.0309e-06
4:87046765 T C 0.178436 -1.0675e-05
4:87053165 T C 0.357859 9.1885e-06
4:87054481 C T 0.023704 -1.0214e-05
4:87078003 T C 0.069591 1.1405e-06
4:87082704 T C 0.030313 -3.4550e-06
4:87106739 C T 0.270748 -2.8500e-06
4:87107549 G A 0.063900 -9.6814e-06
4:87107908 G A 1.369309 1.1376e-06
4:87118998 G A 0.030350 -7.3648e-06
4:87119224 C T 0.088939 -1.7529e-05
4:87123959 C T 0.049824 5.9949e-06
4:87145582 G A 0.053935 4.0808e-06
4:87149539 G A 0.024112 -3.1203e-06
4:87154060 A G 0.084822 5.8121e-06
4:87168547 G T 0.073708 2.8686e-05
4:87168661 A G 0.419586 -7.9672e-07
4:87171314 T C 0.079869 8.8321e-06
4:87177192 C T 0.083993 7.8367e-06
4:87180901 C A 0.690524 -3.1800e-06
4:87183985 C T 0.114081 1.8487e-05
4:87185974 G A 0.155137 -4.1054e-05
4:87195569 A G 0.168730 -5.2493e-06
4:87197433 G T 0.242339 3.0291e-06
4:87208709 A C 0.056556 1.6900e-06
4:87211471 T C 1.734637 8.5953e-06
4:87213183 C T 0.058151 -8.4935e-06
4:87216407 A G 0.587969 1.3840e-05
4:87221827 A G 0.224354 4.0086e-06
4:87222763 T C 0.075935 3.1293e-06
4:87228039 C T 1.359348 7.9396e-06
4:87228500 T C 0.028888 9.3941e-07
4:87232434 A G 0.063961 -4.5103e-06
4:87238372 T C 0.033641 7.1196e-06
4:87240157 T C 0.730139 4.6370e-06
4:87247227 T G 0.048080 1.0737e-05
4:87254832 C T 0.171722 1.7791e-06
4:87257829 A C 0.027661 5.9297e-06
4:87260918 G A 1.571180 1.3221e-05
4:87266932 G A 1.573220 1.8411e-05
4:87270266 G A 0.085652 -1.2089e-05
4:87297698 C T 0.025318 -2.4624e-06
4:87299599 T C 0.071274 3.8237e-06
4:87307539 T C 0.048573 -1.4763e-05
4:87308909 T C 0.090745 4.6354e-06
4:87317207 G T 0.032849 4.2587e-07
4:87340730 G A 0.381035 -2.3472e-05
4:87342840 A G 0.081157 -1.6532e-05
4:87376522 T C 0.254732 -3.7858e-06
4:87391315 G A 0.718073 -6.0517e-06
4:87403431 A G 0.027933 3.4875e-06
4:87406449 G A 0.749229 -8.3861e-06
4:87413424 G A 1.755988 -1.3213e-05
4:87429221 C T 0.068999 -2.0097e-05
4:87446936 C T 0.061214 -1.2542e-05
4:87471100 G A 0.046965 -5.9627e-06
4:87472128 T C 0.591579 1.6102e-05
4:87485932 C T 0.035079 -1.8993e-05
4:87487023 T C 0.063356 8.6242e-07
4:87509973 C T 0.044068 1.2041e-05
4:87522951 C T 0.030568 -7.6114e-06
4:87532242 A C 0.089143 -1.5422e-05
4:87544484 G A 0.050583 1.6811e-05
4:87568863 T C 0.034824 8.3934e-07
4:87595822 A G 0.271081 -6.6964e-06
4:87605963 C T 0.107349 -4.2599e-05
4:87636556 A G 0.045143 -2.1669e-05
4:87639558 A G 0.020402 -3.8393e-07
4:87684031 G A 1.479392 -2.6429e-05
4:87685796 G T 0.239371 -2.3759e-05
4:87690998 G A 0.351841 1.5719e-05
4:87692393 A G 0.239069 -1.5597e-05
4:87706506 G T 0.828132 5.0141e-07
4:87724970 A G 0.059901 2.0925e-06
4:87730980 T C 0.033267 -1.9716e-05
4:87736307 C A 0.237722 -1.3061e-05
4:87752188 C T 0.242771 -1.5168e-05
4:87753862 C T 0.127487 1.4985e-05
4:87754419 T C 0.291851 1.6563e-05
4:87759673 A G 0.151996 2.6846e-05
4:87769929 C T 0.398901 -1.5080e-05
4:87770252 A G 0.105717 1.1815e-06
4:87771621 A G 0.162121 -2.1764e-05
4:87791982 T C 0.219153 1.7109e-05
4:87793412 T C 0.059599 -9.0168e-06
4:87793546 C T 0.401835 -1.4924e-05
4:87794169 C A 0.031996 -1.9585e-05
4:87809020 G C 0.384717 -2.9579e-05
4:87809025 C T 0.175852 2.7602e-05
4:87829251 G A 0.180038 2.1056e-05
4:87832601 A G 1.071267 1.2754e-06
4:87852108 T G 1.486681 -1.7734e-05
4:87873164 G A 0.407826 -1.2708e-05
4:87877291 G A 0.305970 -1.3775e-05
4:87889179 C A 0.044140 -2.6053e-05
4:87889437 T G 0.338388 7.5322e-06
4:87890167 G C 0.097629 1.7040e-05
4:87891938 A G 0.122451 1.1962e-05
4:87894219 T G 0.091656 -2.3888e-06
4:87903043 C T 0.026804 -6.6277e-06
4:87931615 A C 0.065651 -1.3743e-05
4:87939942 C T 0.044510 -2.0801e-05
4:87945401 T G 0.399527 -2.1074e-05
4:87958395 A G 1.095198 3.7651e-05
4:87960857 G A 0.387182 -9.1203e-06
4:87967235 T C 0.028871 8.7164e-06
4:87968780 C T 0.044055 -2.0616e-05
4:87968798 T A 0.402950 -6.8932e-06
4:87970417 A G 0.223838 1.0802e-05
4:87979212 G A 0.488769 3.1056e-06
4:87980778 T C 0.038731 -1.2934e-05
4:87994020 T C 0.039951 1.7748e-05
4:87996745 A G 0.798088 7.7900e-06
4:87997748 T C 0.055268 -1.6651e-05
4:88000670 T G 1.973532 4.3083e-06
4:88001475 G A 0.032665 -2.8855e-06
4:88003327 G A 0.063379 -6.2877e-06
4:88007789 T C 0.038486 -2.3749e-05
4:88014970 G C 0.077407 1.3601e-05
4:88030261 T G 1.186796 7.2305e-06
4:88046938 A G 0.402937 -4.6020e-06
4:88058340 G C 0.433875 -2.6048e-05
4:88061948 C T 0.128472 -4.3425e-06
4:88064431 G A 0.787015 -1.2578e-05
4:88068599 C A 0.748923 -5.9415e-06
4:88072085 T C 0.416876 -2.3760e-05
4:88080971 C T 0.242404 -1.4366e-05
4:88102821 T C 0.230875 1.0212e-07
4:88116518 G A 0.050773 3.7008e-05
4:88126218 T C 0.049709 3.4729e-05
4:88137926 C T 0.072355 1.1218e-06
4:88145550 T C 0.066014 2.2512e-05
4:88150022 T C 0.048991 3.1797e-05
4:88151930 A C 0.230311 1.1924e-06
4:88156939 C A 1.426263 7.4392e-06
4:88160018 G A 0.469162 1.4809e-05
4:88186509 A G 0.866968 1.5927e-05
4:88186905 C T 1.979054 -4.2395e-06
4:88188514 A G 0.572377 1.5210e-05
4:88194377 A G 0.083680 -2.2417e-06
4:88196855 T A 0.694135 -1.8497e-05
4:88214273 A C 0.222267 -1.6672e-05
4:88217021 C T 0.059045 7.1663e-06
4:88221936 T G 0.298341 3.2929e-06
4:88231429 A G 0.128928 -6.1139e-06
4:88244209 G A 0.031289 -5.5865e-06
4:88246200 C A 0.265332 -8.7081e-06
4:88255498 A G 0.061374 1.6009e-05
4:88274573 C T 1.682137 7.8344e-06
4:88274740 G T 0.344810 1.3962e-07
4:88280502 T C 1.155790 1.6733e-06
4:88290265 A G 0.599865 -4.4734e-06
4:88295123 A G 0.037915 -8.2661e-06
4:88301681 C T 0.030517 -2.6815e-05
4:88307252 G T 0.604675 -1.0421e-06
4:88334073 T C 1.232296 -4.0348e-06
4:88334640 G A 0.752833 -1.6875e-05
4:88342369 G A 0.760245 -1.5351e-05
4:88343290 C T 0.282131 1.0201e-05
4:88343526 A G 0.069863 -3.7159e-06
4:88348711 T C 0.158323 9.1638e-06
4:88356799 T C 0.315827 4.2409e-06
4:88364757 T C 0.065474 1.5533e-05
4:88368653 T G 0.540398 -8.4125e-06
4:88368830 G A 0.688015 2.8563e-06
4:88370633 T C 0.044170 -2.7144e-05
4:88385170 T C 0.061275 -1.6774e-06
4:88385446 T C 0.830896 -7.6004e-06
4:88387194 T C 0.690535 1.8390e-06
4:88400110 G A 1.188150 -1.3721e-05
4:88403609 A G 0.069193 2.3027e-05
4:88412806 C T 0.268484 -2.2790e-05
4:88414201 G A 0.482006 -1.0732e-06
4:88416188 T G 0.706881 -1.3605e-05
4:88425107 T G 0.044871 -1.1453e-05
4:88425239 G C 0.415632 6.0846e-06
4:88433692 G T 0.030354 2.1008e-06
4:88438517 G A 0.097014 -1.5488e-05
4:88442531 T C 0.046482 -5.3853e-06
4:88443344 C T 0.125079 -1.1236e-05
4:88443470 C T 0.416590 1.5150e-05
4:88448480 G T 0.404385 9.0294e-06
4:88451579 C A 0.894990 5.0137e-06
4:88462729 A G 0.664373 -6.3900e-06
4:88466071 A G 0.918880 6.0788e-06
4:88468158 A G 0.050256 1.3702e-05
4:88468386 A G 0.433328 1.3301e-05
4:88470466 T C 0.124077 -3.2306e-06
4:88470526 C T 0.034284 -8.6824e-06
4:88477684 A T 0.024139 -3.4433e-05
4:88480342 C T 0.066399 -1.7264e-05
4:88482482 G A 0.619920 -5.7142e-06
4:88489836 T C 0.068608 -4.5522e-06
4:88489929 C A 0.838386 2.9217e-05
4:88489957 A G 0.273380 -1.5941e-05
4:88491716 A G 1.819704 1.5404e-05
4:88494059 G A 0.717978 -3.2861e-06
4:88501359 T C 0.071923 -7.7941e-06
4:88501530 T C 0.022357 -1.8238e-06
4:88502342 G C 0.652035 1.5378e-05
4:88509540 C T 0.310288 -1.2760e-05
4:88514553 G A 0.154182 8.7623e-06
4:88516117 C T 0.995040 1.6061e-05
4:88524746 G A 0.439944 -9.6527e-07
4:88533540 T A 0.106618 9.5878e-06
4:88539624 C T 0.040298 2.9801e-06
4:88539926 A G 0.090272 6.2289e-06
4:88541969 T C 0.546209 3.0187e-05
4:88542735 G A 0.656492 -4.1813e-05
4:88546861 T C 1.664849 -1.9266e-06
4:88546931 A G 0.067646 3.9954e-06
4:88551862 A G 0.418607 -1.8011e-05
4:88552784 A G 1.715139 5.6864e-06
4:88553414 A G 1.018869 1.3817e-05
4:88583135 T A 0.560219 9.0527e-06
4:88589404 G T 0.027763 -1.4203e-05
4:88590012 C T 0.543917 -7.8523e-06
4:88591554 A G 0.041451 -1.5081e-05
4:88615772 C T 0.412368 -2.0631e-05
4:88618795 T C 0.048767 3.8588e-06
4:88639362 C T 0.033563 2.5839e-05
4:88645113 T C 0.415880 1.3934e-05
4:88645344 T C 1.030969 -2.5288e-05
4:88650362 G A 0.027967 -1.5833e-05
4:88687755 T G 0.640040 1.5864e-06
4:88697969 G A 0.035848 9.6058e-06
4:88698345 T C 0.586180 -7.2081e-06
4:88702946 T C 0.068119 -8.6660e-06
4:88707290 A G 0.027940 -2.1820e-05
4:88710055 C T 0.028732 2.5239e-06
4:88710784 A G 1.563480 8.1943e-06
4:88720717 A C 0.035304 -2.4437e-06
4:88721670 A G 0.023173 -8.8579e-06
4:88726187 T C 0.058783 3.2681e-05
4:88728904 C A 0.396885 -2.9229e-05
4:88732746 G A 1.528632 2.5237e-05
4:88732763 G A 0.461584 -1.4297e-05
4:88732911 T C 0.339860 -1.9036e-05
4:88732918 T A 0.626101 2.4720e-05
4:88742318 C T 1.549850 5.0720e-06
4:88746701 G A 0.037340 6.0170e-07
4:88749481 G A 0.032744 -2.7137e-05
4:88750900 A C 0.551349 1.1310e-05
4:88754060 T C 0.277568 1.6816e-06
4:88755254 T C 0.464191 1.3164e-05
4:88755828 C T 1.866254 2.5082e-05
4:88756978 C T 1.486443 -7.5443e-06
4:88761269 A C 0.058963 -3.8088e-06
4:88766969 G A 0.042681 -1.1007e-05
4:88767008 A G 0.329817 -3.2875e-05
4:88770998 T C 1.449426 -3.0650e-05
4:88774784 T C 0.047281 7.7720e-06
4:88775208 C G 0.019841 -8.3119e-06
4:88775243 C T 1.325298 -9.2677e-06
4:88775345 A G 0.280502 -9.3212e-06
4:88782841 A G 1.276450 1.2567e-06
4:88789617 T C 0.147773 -1.6514e-05
4:88790118 A G 0.035946 1.4211e-05
4:88804197 G A 1.896088 9.5551e-06
4:88814683 T G 0.333322 -2.7041e-05
4:88815148 A G 0.333744 -2.4908e-05
4:88822167 G C 0.050559 -3.4015e-06
4:88830632 C T 1.075116 -1.3702e-05
4:88848294 G C 0.125984 2.6349e-05
4:88855724 C T 1.042083 -1.5608e-05
4:88858885 C T 0.384806 -3.2075e-05
4:88860123 G T 0.059147 1.2206e-06
4:88869086 T C 1.062499 -3.3688e-05
4:88878762 T C 0.070710 4.3949e-06
4:88895087 C T 0.032363 -3.8695e-06
4:88895115 G A 0.589478 1.7946e-05
4:88896421 C T 0.969470 -3.7433e-05
4:88898941 T C 1.163477 -1.6651e-05
4:88906436 A G 0.044827 4.4978e-06
4:88910113 C G 0.719623 -2.8921e-06
4:88915780 A G 0.103385 3.3405e-05
4:88919106 A G 0.961762 2.8138e-05
4:88924852 T G 0.022823 -1.4546e-05
4:88927707 A G 0.515342 -1.0317e-05
4:88934955 G A 1.546644 7.3182e-06
4:88940329 T C 0.047132 -5.5845e-06
4:88957562 C T 0.676276 6.0211e-06
4:88964957 T C 0.051738 -1.4836e-05
4:88966000 A C 0.094175 7.3858e-06
4:88972051 A G 0.274780 3.9396e-06
4:88975684 T G 0.063311 5.0416e-07
4:88976251 C T 0.080674 -1.2395e-05
4:88998083 A G 0.671377 -1.0815e-06
4:88999267 G C 0.088086 1.2390e-05
4:89015857 T C 1.739176 4.6468e-06
4:89019615 T C 0.702699 9.5157e-06
4:89020934 A G 0.197224 -7.2492e-06
4:89029252 C A 1.942431 -2.0162e-06
4:89031991 T C 0.036834 -2.1840e-06
4:89033527 C T 0.597645 -1.9710e-05
4:89039622 C T 0.046561 9.1795e-07
4:89042960 C T 0.035185 -8.9589e-06
4:89050998 G A 0.761013 7.6889e-06
4:89052323 T G 0.227509 -1.0419e-05
4:89056565 C A 0.050943 -7.8563e-06
4:89059819 T C 0.334454 2.6208e-05
4:89064581 C A 1.071270 1.1280e-05
4:89068455 T G 0.935689 5.3498e-06
4:89069510 A G 0.114516 1.5675e-05
4:89080351 G C 0.085645 4.0304e-08
4:89080690 C T 0.217531 6.7357e-06
4:89083666 C T 0.934849 4.9034e-06
4:89096641 A G 0.305661 -3.2397e-06
4:89109510 T C 0.105779 9.5373e-06
4:89113497 C T 0.512292 -1.3192e-05
4:89117850 T C 0.333798 2.2623e-05
4:89126647 T C 0.928396 3.5838e-05
4:89129484 A G 1.470478 1.1105e-05
4:89133709 C T 0.028290 -1.8354e-05
4:89134495 T C 0.027222 -1.0486e-05
4:89147624 A G 0.047309 -6.9135e-06
4:89150387 T C 0.089857 -5.9036e-06
4:89152027 T C 0.213165 -2.4072e-06
4:89152063 T C 0.370700 -2.1700e-05
4:89168575 A G 0.181442 -1.3266e-05
4:89171059 A C 0.905784 3.7350e-05
4:89191346 C T 0.108206 -1.3027e-05
4:89199085 C T 0.044238 -2.2859e-05
4:89203670 G A 0.800838 -2.7244e-06
4:89204093 T C 0.640091 -1.0393e-05
4:89205660 T G 0.025006 8.1423e-07
4:89206264 A C 0.050657 -1.9666e-05
4:89206661 A G 0.044272 3.1562e-06
4:89213828 G A 0.043035 -4.9253e-06
4:89216768 C T 0.138594 -1.7737e-05
4:89220529 C T 0.035263 -4.3827e-06
4:89220944 A T 0.138706 2.2822e-05
4:89222164 C T 0.173425 1.6381e-05
4:89225991 T C 0.039554 -8.3813e-06
4:89226422 C T 1.064314 -2.1131e-05
4:89228383 C T 1.005283 -1.5965e-05
4:89236735 C T 1.039955 -2.7975e-05
4:89239492 A G 0.549221 -6.1781e-06
4:89240254 A G 0.091319 -2.9199e-06
4:89240338 C T 0.029633 -1.6078e-05
4:89240476 A G 0.886470 -2.1741e-05
4:89244007 T C 1.818844 -7.7276e-06
4:89246408 A G 0.021290 -3.9544e-06
4:89249061 C T 0.120993 -4.6077e-06
4:89249372 G A 0.495511 -9.0948e-06
4:89249415 T C 0.020518 -7.6382e-08
4:89252659 C T 0.082687 1.7146e-06
4:89253042 G A 0.895037 -1.0397e-05
4:89253794 G T 0.100863 -1.5871e-05
4:89255425 G C 0.248966 5.3055e-06
4:89259893 G A 0.105996 -5.5549e-06
4:89261648 T C 0.093427 4.8987e-06
4:89262060 G A 0.028062 1.2806e-05
4:89265308 C T 0.207325 2.3064e-06
4:89269476 G C 0.115757 2.2351e-06
4:89274921 T C 0.817028 -5.7270e-06
4:89283496 T C 0.548058 -1.5358e-05
4:89283562 A G 0.069210 3.4850e-06
4:89284573 T G 0.143503 -8.0107e-06
4:89287096 A G 0.194766 -6.5009e-06
4:89288844 C T 0.081096 -3.2315e-06
4:89297675 C G 0.085268 3.0110e-06
4:89298713 A C 0.091972 2.8909e-06
4:89300733 G A 1.093825 -3.0184e-06
4:89302101 G A 0.082588 3.3368e-05
4:89303058 C T 0.049801 -2.5019e-05
4:89305284 C T 0.383561 -1.5231e-05
4:89310367 G A 0.157327 -1.2640e-06
4:89311962 C T 0.165854 -1.6678e-05
4:89313043 T C 0.492192 -4.7379e-06
4:89314635 G A 0.104320 -3.4630e-06
4:89317868 C T 0.109389 -2.1153e-05
4:89319296 C T 0.280101 -2.6576e-05
4:89319962 G A 0.165735 1.1671e-05
4:89323214 C T 0.494212 -1.0787e-05
4:89323743 A G 0.022809 -1.7199e-05
4:89339543 A G 0.096858 3.3768e-06
4:89373832 A G 0.053296 6.1014e-08
4:89387564 C T 0.092200 -2.4287e-06
4:89388622 G A 0.021936 -1.5234e-07
4:89391771 T C 0.047468 -1.5277e-06
4:89397091 G A 0.633560 -7.4554e-07
4:89401340 T C 0.073375 -4.6650e-06
4:89420956 T G 0.236498 -3.9313e-06
4:89421086 G A 0.192379 7.0564e-07
4:89423244 T C 0.294598 6.1248e-06
4:89423800 A G 0.085336 -1.9769e-06
4:89423951 C T 0.257904 -1.4597e-05
4:89427553 G A 0.262106 -7.2811e-06
4:89439617 T C 0.048175 1.2652e-05
4:89441779 G A 1.805309 6.8876e-06
4:89445036 T C 0.039057 2.5685e-06
4:89451509 C A 0.436163 9.8428e-06
4:89468618 G A 0.020137 1.4990e-05
4:89470295 C A 0.315266 2.0883e-05
4:89482021 C T 0.531889 -1.1048e-06
4:89489350 T C 0.078747 2.0751e-05
4:89498363 A C 0.045459 5.9134e-06
4:89500973 A G 0.127371 2.1765e-06
4:89501036 A G 0.103671 2.2506e-05
4:89501852 G A 0.058936 -5.2510e-06
4:89522621 T G 0.148681 5.0925e-06
4:89524695 G A 0.389409 -6.7203e-06
4:89525665 C G 0.066946 -1.7801e-06
4:89532134 T C 0.047111 2.4739e-06
4:89533004 C G 0.593174 9.9225e-06
4:89539167 G A 0.125110 2.5837e-05
4:89553625 C T 0.092431 -1.0997e-05
4:89570216 C T 0.060245 -2.4000e-06
4:89572715 A G 0.021235 -1.1579e-06
4:89577214 T A 0.496520 5.6373e-06
4:89583183 G A 0.052415 2.8627e-06
4:89589871 A G 0.036783 -8.0614e-06
4:89598491 G A 0.083602 3.6953e-06
4:89602244 A G 0.033186 -7.6144e-06
4:89608225 T C 0.337783 -4.1803e-06
4:89618837 C T 0.737231 2.8977e-05
4:89619463 T C 0.053041 4.2900e-06
4:89625427 C G 0.325842 2.2819e-06
4:89629000 G A 0.421758 1.9884e-05
4:89637879 G A 0.275535 -3.0029e-05
4:89638860 T C 0.037534 1.3786e-05
4:89639141 C T 0.029983 -4.5946e-06
4:89641915 A G 0.085577 -1.2351e-05
4:89642993 C G 0.057314 7.4349e-06
4:89643173 G T 0.057328 6.8291e-06
4:89645562 A T 0.077938 9.9074e-06
4:89646537 A G 0.308265 -2.6566e-06
4:89647070 T C 0.591447 4.0763e-05
4:89647980 T C 0.037826 1.1628e-05
4:89648470 C A 0.059137 2.0387e-05
4:89649659 G A 0.678156 2.8826e-05
4:89652957 T C 0.080501 1.4149e-05
4:89654658 A G 0.038642 9.4192e-06
4:89656988 G A 0.038544 9.1050e-06
4:89657456 T C 0.161767 2.7270e-05
4:89658120 G A 0.108380 -9.0443e-06
4:89661962 A G 1.896288 -3.7683e-05
4:89667311 T C 0.021181 9.8162e-06
4:89668859 T C 0.354414 -1.5914e-06
4:89670155 T C 0.575240 3.0019e-05
4:89673726 C A 0.040115 1.2507e-06
4:89677377 G A 1.269501 -2.6089e-05
4:89677537 C T 1.429109 -1.0359e-05
4:89682729 T C 0.161485 3.0703e-05
4:89683716 T G 0.058735 2.0579e-05
4:89684474 T C 0.066966 -4.6760e-08
4:89686967 C G 1.919638 2.6623e-06
4:89690277 G A 0.059810 2.0289e-05
4:89694336 C T 0.060027 2.3241e-05
4:89697212 A G 0.059959 1.8831e-05
4:89697577 C G 0.061639 2.0073e-05
4:89698493 T G 0.059143 2.2176e-05
4:89702564 G C 0.992789 -8.0232e-05
4:89710123 C T 0.054322 9.2782e-06
4:89712158 C T 1.856544 1.0514e-05
4:89714361 T G 0.182740 1.1800e-05
4:89719368 T C 0.922484 -3.3080e-06
4:89727597 T C 0.136465 2.7531e-05
4:89727979 C T 0.148814 9.3804e-07
4:89730403 A G 0.125953 -2.0968e-05
4:89730899 C T 0.099424 1.5692e-05
4:89736306 C A 0.031979 2.0129e-06
4:89737659 G T 0.073246 6.6372e-06
4:89740128 A G 0.904611 4.4957e-06
4:89741269 A G 0.895846 -7.3362e-07
4:89742179 T C 0.794362 -1.6334e-05
4:89743821 T G 0.392136 6.0059e-06
4:89744242 C T 0.209208 -8.4391e-06
4:89751858 T C 0.561409 -7.1668e-06
4:89752276 A G 0.426168 -1.8470e-05
4:89756075 T C 0.050205 2.3882e-05
4:89756339 T C 0.028406 -5.7861e-06
4:89759453 A C 0.087678 2.8910e-06
4:89760417 A G 0.086226 5.2057e-08
4:89761707 A G 0.095161 -1.5968e-07
4:89764571 C T 0.093023 2.0747e-06
4:89767663 C T 0.086033 6.7370e-07
4:89768744 C T 0.089789 -6.4227e-06
4:89769763 A G 0.050916 7.4583e-06
4:89770014 C T 0.050294 2.0557e-05
4:89773699 C A 0.085954 1.5827e-07
4:89776246 T C 1.148967 6.5256e-06
4:89777061 C G 0.085407 3.9401e-06
4:89777081 G A 0.715523 1.6544e-05
4:89778210 A C 0.111592 -8.5998e-06
4:89780985 C T 0.445744 7.6888e-06
4:89786473 C T 0.085774 9.2466e-07
4:89789655 T C 0.086257 4.2371e-09
4:89791075 G A 0.275797 9.1960e-06
4:89798850 C T 0.050297 1.8415e-05
4:89800954 A G 0.117583 1.8058e-05
4:89830295 T A 0.046805 1.3062e-05
4:89831188 C T 0.077135 2.5845e-05
4:89835453 A C 0.427398 7.4911e-06
4:89835762 G T 0.192444 -3.2557e-05
4:89847655 G A 0.495205 5.5195e-06
4:89852629 C G 0.045826 1.6315e-05
4:89854994 A G 1.145866 9.4115e-06
4:89855138 A G 0.317224 2.9588e-05
4:89860847 T C 1.576889 2.1962e-05
4:89864676 G C 0.055794 -1.6000e-05
4:89870964 T C 0.812435 3.2474e-05
4:89875694 G A 0.448545 2.2227e-05
4:89876109 G A 0.078349 -1.8443e-05
4:89877725 C T 0.095933 6.2907e-06
4:89883979 T C 1.018573 4.3846e-05
4:89884878 T C 0.047064 1.5951e-05
4:89886921 C A 0.049814 -4.2374e-06
4:89888067 G A 0.097609 4.3082e-06
4:89896036 A G 0.677738 -4.1253e-05
4:89900659 C T 0.023840 2.3625e-05
4:89906598 T C 0.198179 3.4941e-06
4:89906750 C A 0.683259 -3.8541e-05
4:89908727 C T 1.302319 -9.4208e-06
4:89911572 A G 0.080715 1.5150e-05
4:89917987 A G 1.301211 -1.0393e-05
4:89922845 A G 0.021059 -4.1874e-07
4:89931611 G A 0.047954 2.5005e-05
4:89933514 G A 0.060629 -7.2988e-06
4:89941158 T C 0.074055 4.4585e-06
4:89941889 T C 0.049335 1.7495e-05
4:89961779 T G 1.182519 -1.2133e-05
4:89973243 A G 0.535469 -2.9226e-05
4:89974492 T C 0.039853 4.9072e-06
4:89975482 A G 1.925309 -2.3214e-07
4:89989649 G A 0.029657 2.2741e-05
4:89993666 C T 1.788687 3.2799e-06
4:89996723 A C 1.715037 2.1552e-06
4:90013105 A C 0.020073 -1.0893e-05
4:90029309 G T 0.030309 2.2568e-05
4:90033761 C T 0.046241 1.3537e-05
4:90034686 G A 0.455821 8.9230e-06
4:90035549 G A 0.359144 1.5797e-05
4:90036718 C G 1.905356 -4.4818e-06
4:90036774 C T 0.894480 1.0633e-05
4:90038053 C T 0.154383 -2.1904e-06
4:90041999 G A 0.059925 2.2298e-06
4:90051294 G T 0.493352 1.4980e-05
4:90058353 G C 0.047723 -8.0897e-07
4:90062124 C A 1.783574 2.0297e-05
4:90062555 T C 0.083360 -1.8205e-05
4:90066671 C G 0.151119 8.2436e-06
4:90071697 T C 0.232422 8.3587e-06
4:90075421 T C 0.823719 -1.1849e-05
4:90076233 T A 0.727365 1.9065e-05
4:90076334 C T 0.242013 -9.4340e-07
4:90082942 T G 0.069241 1.4241e-05
4:90084337 G C 0.148939 9.1630e-07
4:90084840 C T 0.059888 -4.7642e-06
4:90085866 C T 0.563704 4.0438e-05
4:90087114 G A 1.737221 -5.9852e-07
4:90094233 G A 0.180269 -1.8455e-05
4:90094287 T C 1.197159 2.0130e-06
4:90094565 C T 0.348183 -3.9297e-05
4:90104537 A G 0.269018 6.7963e-06
4:90124852 T C 0.225704 2.2727e-05
4:90126028 C T 0.068384 -3.3855e-06
4:90126190 A G 0.265363 -3.0784e-05
4:90127106 A G 0.056114 -8.7970e-06
4:90127565 A G 0.042906 -7.1028e-06
4:90131687 T C 0.024278 3.9132e-06
4:90135361 C T 0.034862 -6.2649e-06
4:90135384 T C 0.039870 -1.3866e-05
4:90135417 G A 0.061170 6.0753e-06
4:90139073 G T 0.375847 -8.0793e-06
4:90141560 C T 0.133307 -9.7727e-07
4:90143990 A G 1.090068 -6.9163e-06
4:90150963 T G 0.053326 4.4921e-06
4:90151072 T G 0.436626 1.0405e-05
4:90155004 A G 0.061544 1.5091e-05
4:90159109 T C 0.045558 8.9955e-06
4:90166921 G A 0.776343 -8.2397e-06
4:90167445 G T 0.194633 2.0952e-05
4:90168825 C T 0.834255 -2.3164e-05
4:90168882 A G 0.672165 1.3352e-05
4:90169925 G A 1.084690 -2.1893e-05
4:90171147 C G 0.073392 1.9210e-05
4:90173451 C T 1.074959 -2.8228e-05
4:90183854 A G 0.031635 -6.9177e-06
4:90184457 C A 0.863106 -1.4167e-05
4:90185078 A G 0.174849 -8.0949e-06
4:90189122 A G 0.165973 7.9648e-06
4:90190852 G T 0.153988 -2.1736e-05
4:90194160 G A 0.261501 7.2477e-06
4:90195325 T C 0.047173 3.8368e-06
4:90205253 A C 1.199495 -1.1249e-05
4:90209159 T C 1.650559 -8.7550e-06
4:90212306 T C 0.073844 2.2458e-05
4:90217560 A G 0.029310 4.4186e-07
4:90224246 C T 0.073919 1.3673e-05
4:90225835 C T 1.526527 -1.7631e-05
4:90228233 C T 0.132158 8.0421e-07
4:90228697 A G 0.653150 1.9032e-05
4:90231536 A G 0.116424 2.1007e-05
4:90231834 G A 1.949944 7.1679e-06
4:90232075 G A 0.046669 1.0342e-05
4:90232919 T G 1.947599 1.7287e-06
4:90233236 A G 0.131672 -2.9363e-06
4:90236017 A C 0.137033 2.6663e-05
4:90238073 A G 0.403015 7.6866e-06
4:90238092 A G 0.235829 -1.1643e-05
4:90241749 T C 0.073021 -3.6436e-06
4:90250200 G A 0.175740 -2.3362e-06
4:90260691 A G 0.090007 1.6479e-05
4:90261336 G A 0.028878 -2.1353e-05
4:90271485 C T 1.202714 2.2886e-05
4:90273016 T C 1.434450 2.3468e-05
4:90273098 C A 1.072987 1.7617e-05
4:90278723 G A 0.099618 -1.7478e-05
4:90278921 C T 0.065749 -1.7002e-05
4:90289577 A G 0.111654 2.5072e-06
4:90295299 C T 0.672917 2.3374e-06
4:90304023 C A 0.207624 1.9661e-05
4:90304608 G T 0.474350 -1.4629e-05
4:90308316 A T 0.109879 -5.2582e-06
4:90320570 G A 0.025910 -2.0767e-05
4:90325122 C T 0.253481 7.4085e-06
4:90334048 A G 0.075921 -2.3521e-06
4:90336018 G A 0.205342 1.8004e-05
4:90342772 G A 0.036297 -3.0559e-06
4:90343792 A C 0.038880 1.6415e-05
4:90350508 C T 0.023194 -1.1361e-06
4:90368433 A G 0.245698 -9.4628e-06
4:90368545 A G 0.070305 7.0361e-06
4:90371719 A G 1.244855 9.8669e-06
4:90375457 A G 1.384989 1.4162e-05
4:90389097 C T 0.042494 6.5166e-06
4:90391302 C T 0.736398 -1.0959e-05
4:90393645 G A 1.041403 5.3806e-06
4:90400092 A G 0.077183 7.0218e-06
4:90404263 G A 0.328249 1.6652e-05
4:90404917 A C 0.176777 1.3146e-05
4:90405899 C T 0.123890 -2.9962e-05
4:90421700 A G 1.729167 6.0199e-06
4:90426646 G A 0.159860 3.7758e-06
4:90431371 G A 1.464327 3.0089e-05
4:90432177 T C 0.132875 4.1140e-06
4:90435999 G A 0.037204 -2.1102e-06
4:90441186 G A 0.659195 -3.8575e-06
4:90442287 C A 1.825677 1.1607e-05
4:90446671 A G 0.173054 -1.3267e-05
4:90450579 C T 0.140083 -1.0896e-06
4:90452280 C A 0.124950 -1.5455e-05
4:90454761 C G 0.084788 1.4657e-05
4:90460797 A C 0.085489 1.2609e-05
4:90462267 A G 0.638133 -1.5761e-05
4:90480831 G A 0.699309 2.0403e-05
4:90489660 G T 0.151758 2.8302e-06
4:90493172 A G 1.585031 7.8669e-06
4:90495645 G A 0.023353 -2.5768e-05
4:90503603 A G 0.110742 4.8563e-06
4:90518679 G A 0.112721 2.2896e-05
4:90519452 A G 0.327066 3.1106e-07
4:90527742 A G 0.072695 -1.4583e-06
4:90528218 G T 0.147427 1.1125e-05
4:90535407 C T 0.025614 1.1972e-05
4:90538467 G A 0.087824 6.6980e-06
4:90540194 G A 0.036830 -2.1780e-05
4:90543139 G A 0.069543 8.7966e-06
4:90546486 C T 0.041923 9.2673e-06
4:90547735 C T 0.063893 1.0318e-05
4:90551872 A G 0.054346 -2.9064e-06
4:90558920 C A 0.020103 1.5234e-05
4:90565218 T C 0.149500 -3.8799e-06
4:90574806 A C 0.134215 1.9355e-05
4:90578511 A C 0.450276 -3.6763e-06
4:90579174 A G 0.029055 5.1999e-06
4:90592551 C T 0.133103 5.6337e-06
4:90606518 G T 0.264530 -8.7395e-07
4:90606636 C T 0.146291 1.3910e-06
4:90621871 C T 0.102926 4.7272e-06
4:90624853 A G 0.141371 -2.0010e-06
4:90625419 C T 0.231389 -1.9487e-05
4:90628267 T C 0.105612 -1.4171e-05
4:90634212 A G 0.037225 -1.8265e-06
4:90635286 G A 0.130553 4.6270e-06
4:90636191 T C 0.045983 -2.1496e-05
4:90639515 T G 0.144285 -3.1668e-07
4:90641048 A G 0.110297 -1.6150e-05
4:90643123 T C 1.414925 -7.6831e-06
4:90644960 T C 0.134599 1.1224e-07
4:90653134 T C 0.160727 -4.9548e-06
4:90655798 T C 0.027080 9.6643e-07
4:90666041 T C 1.269569 -6.5187e-06
4:90672960 C T 0.100978 -8.4761e-07
4:90675980 T C 0.020100 1.8166e-06
4:90678541 A G 1.094474 8.8906e-06
4:90684123 G A 0.135605 -9.0795e-07
4:90688685 T C 0.021694 2.0549e-05
4:90693074 T A 0.049263 6.2139e-06
4:90717016 G A 1.584069 3.5148e-05
4:90727315 C T 0.023755 1.3082e-05
4:90733669 G A 0.054761 1.4419e-06
4:90741803 G A 0.117294 -2.5557e-05
4:90751109 G T 0.550329 -5.4603e-07
4:90753339 T A 0.109668 7.6930e-06
4:90755239 A G 0.073174 2.7435e-05
4:90761946 A G 1.011991 2.1155e-05
4:90781349 T C 0.050453 8.0198e-06
4:90783392 C T 0.111915 -2.8395e-05
4:90784640 C T 0.075901 -2.7023e-05
4:90788943 A G 0.127694 7.8793e-06
4:90795804 A C 0.749253 1.6099e-05
4:90797301 G A 0.143901 1.3786e-05
4:90799451 A G 0.093845 5.3547e-06
4:90799996 G A 0.068343 1.5029e-05
4:90804532 T C 0.080096 1.1308e-05
4:90814587 C A 0.067939 1.5904e-05
4:90816294 G A 0.122166 8.7457e-06
4:90816581 G A 0.028195 6.5018e-06
4:90820809 T C 0.350141 -3.4860e-06
4:90827466 C A 0.146050 1.6074e-05
4:90828422 T G 0.020892 -6.9069e-06
4:90833372 G A 1.125790 2.6633e-05
4:90838854 C T 0.097157 6.1137e-06
4:90842840 G A 0.153995 2.2849e-05
4:90857479 A G 0.110521 1.4973e-05
4:90862372 A G 0.796908 2.3037e-05
4:90878522 T C 0.807159 4.6215e-06
4:90891765 A G 0.032846 1.7646e-05
4:90892500 C T 0.030136 1.8812e-05
4:90897485 C T 0.046567 1.5710e-05
4:90912225 T C 1.173017 1.2241e-05
4:90916437 T C 1.239283 1.6673e-05
4:90924478 C T 0.187510 1.4495e-05
4:90938650 G A 0.051769 -2.1681e-05
4:90939863 T C 0.083649 -5.2666e-05
4:90963661 C A 0.029289 1.9202e-06
4:90968156 A G 1.299307 5.3322e-06
4:90981782 C T 0.095368 1.6564e-05
4:90983475 A G 0.798000 7.7922e-06
4:90986460 T G 0.062472 -3.7483e-06
4:91000885 G A 0.077788 1.0783e-05
4:91003617 G T 0.096919 2.4090e-05
4:91010920 C A 0.304325 3.5116e-05
4:91011963 T C 0.030061 -1.0830e-05
4:91021009 G A 0.117834 -1.0792e-06
4:91039547 C T 0.110443 -1.9233e-05
4:91054413 C A 0.043858 1.7387e-05
4:91057794 G A 0.108179 3.7986e-06
4:91065984 T C 0.063685 2.8035e-05
4:91068816 A G 0.050712 -5.5220e-05
4:91080598 G A 0.308717 2.8012e-05
4:91083286 A C 0.077924 -3.4986e-05
4:91084417 A G 0.025230 1.4427e-05
4:91087140 A G 0.293394 3.0776e-05
4:91091035 G A 0.812564 3.5833e-06
4:91094777 G C 0.025393 2.0041e-05
4:91097603 C T 0.095528 2.9855e-05
4:91111180 T C 0.091486 -4.9791e-06
4:91112543 T C 0.026940 -8.9750e-06
4:91116462 A G 0.271867 4.3782e-06
4:91117476 T C 0.993948 2.0532e-05
4:91121751 T C 0.050739 1.9522e-05
4:91142343 T G 0.022235 6.5837e-06
4:91154964 G T 0.059194 -4.2190e-05
4:91156917 G A 0.209449 -7.1521e-05
4:91184727 T A 0.075809 -2.3768e-05
4:91185595 C T 0.026903 4.3750e-06
4:91196261 G A 0.032264 1.6815e-05
4:91209364 A G 0.035413 1.8171e-05
4:91230579 A G 0.210806 -4.1235e-05
4:91237236 T G 1.033322 2.9578e-05
4:91239860 A C 0.087770 7.9513e-06
4:91260072 T C 0.443459 7.8388e-05
4:91262317 T G 0.133399 1.5722e-05
4:91271162 A G 0.050814 -4.0489e-05
4:91272753 C A 1.941669 -1.6260e-06
4:91273859 A G 0.589536 -1.4413e-05
4:91280571 A G 1.030745 2.9961e-05
4:91285394 G C 0.224211 -3.5268e-05
4:91287263 C T 0.872462 4.1147e-05
4:91300802 C T 0.608779 8.3053e-05
4:91307991 G A 0.058494 -8.3439e-06
4:91310874 A G 0.242594 -1.3845e-05
4:91311288 T C 0.079076 -5.5734e-06
4:91315576 T G 0.055618 1.7312e-05
4:91320056 A C 0.111650 4.3859e-05
4:91321314 T C 0.106057 -7.2866e-06
4:91323430 T C 0.079954 1.4693e-05
4:91342871 C T 0.108121 1.3045e-05
4:91349233 G A 0.100108 1.0941e-06
4:91352724 A G 0.081110 -9.8660e-06
4:91353305 C T 0.031533 1.1198e-05
4:91354490 C T 0.038024 7.8247e-06
4:91367434 A G 0.117369 3.0682e-06
4:91371993 C T 1.798200 -2.5648e-05
4:91378885 T C 0.092713 7.5533e-06
4:91379066 A G 0.036619 1.1128e-05
4:91380550 T C 0.129074 -9.6895e-06
4:91381614 A G 0.097945 6.4331e-06
4:91383126 G A 0.095355 2.3164e-05
4:91392755 G C 0.049525 -8.7968e-06
4:91401743 G A 0.076316 2.6986e-06
4:91419181 A C 0.045088 -2.2081e-05
4:91428124 A G 0.267624 -6.3961e-06
4:91429013 G A 0.131478 -1.0922e-05
4:91469566 A G 0.202905 -9.7074e-06
4:91469681 G C 0.079253 1.4331e-05
4:91470815 A C 0.334549 -2.9743e-05
4:91480205 A G 0.619342 -2.7131e-05
4:91491240 T C 0.046894 5.6128e-06
4:91493925 C T 0.090486 -1.1279e-05
4:91500710 G A 0.097823 8.0509e-06
4:91500816 A C 0.592460 -2.7540e-05
4:91515842 A G 0.547664 3.5571e-06
4:91518471 G A 0.032951 9.3297e-06
4:91529269 A G 0.148678 4.2268e-05
4:91530200 G A 0.109933 -3.4146e-06
4:91533882 G A 1.954371 9.5924e-06
4:91545825 G A 0.658954 1.9503e-05
4:91558946 C G 0.106564 -1.1192e-05
4:91566727 C A 1.069452 1.8861e-06
4:91566875 C T 0.580316 -6.4895e-06
4:91567112 A G 0.275199 -1.7732e-05
4:91567664 G A 1.192471 -9.2554e-07
4:91594907 C T 0.374025 -2.4124e-05
4:91595515 G A 0.913910 1.7379e-05
4:91603696 C T 0.045592 8.7599e-06
4:91603858 C T 0.027892 -2.0538e-05
4:91607686 C T 0.039013 1.2785e-05
4:91611732 A G 0.088528 8.8456e-06
4:91611823 G A 0.360616 1.7767e-05
4:91619082 A G 0.034804 5.5172e-06
4:91619360 A G 0.084887 1.0919e-05
4:91620835 G A 1.954793 1.1493e-05
4:91641101 T C 0.124529 1.6898e-05
4:91648364 G C 0.055988 1.4168e-05
4:91650030 T C 0.300769 2.9741e-05
4:91654081 C G 0.095800 -1.8730e-05
4:91660639 C T 1.184661 1.4759e-05
4:91668437 A G 0.145801 1.4563e-05
4:91671916 G A 0.086002 6.0216e-06
4:91672274 G A 0.051460 1.0317e-05
4:91692287 G A 1.153560 1.6346e-05
4:91693100 G T 0.026767 2.0472e-05
4:91695628 A G 0.087851 -4.7308e-06
4:91696248 T G 0.023054 6.8622e-06
4:91705360 G A 0.518368 8.0940e-06
4:91708085 A G 0.103528 2.8457e-05
4:91732715 A G 0.648989 4.7044e-06
4:91735970 G C 0.029021 1.5401e-05
4:91743349 A G 0.137890 5.9640e-06
4:91743473 G A 0.028582 -6.2822e-06
4:91750388 C G 0.037585 -1.5889e-05
4:91750515 G A 0.189781 2.2232e-05
4:91765642 A C 0.114387 1.0370e-05
4:91766176 C T 1.278711 3.5894e-06
4:91771839 A G 0.181870 -3.1317e-05
4:91775468 G A 0.449769 -1.5610e-05
4:91777742 T C 0.026702 -6.1696e-06
4:91783281 A G 0.068248 9.2670e-06
4:91786673 A G 0.052891 -6.0254e-06
4:91786842 G A 0.056131 -8.7676e-06
4:91796781 G A 0.020878 -1.9689e-06
4:91797591 T C 0.470957 -1.7381e-05
4:91800890 A G 0.041573 2.1695e-05
4:91802008 A G 0.130390 1.5133e-05
4:91802628 C T 0.031765 4.5826e-06
4:91803299 A G 0.052898 1.3145e-05
4:91804227 A C 0.168155 -5.8104e-06
4:91807173 C T 0.045976 -1.0976e-05
4:91810402 T C 0.052476 4.3195e-06
4:91825885 C T 0.090156 -4.5441e-06
4:91825943 C G 0.149997 -2.1761e-05
4:91826279 G A 0.144472 -1.9617e-05
4:91827278 T C 0.085183 3.0631e-06
4:91829443 A G 0.125474 6.6555e-06
4:91843941 C T 0.026270 1.4899e-05
4:91844237 G A 0.618479 -1.6415e-05
4:91849955 G A 0.789129 -1.0139e-05
4:91850187 T C 0.021483 -7.0116e-06
4:91852652 A C 0.084594 7.4295e-06
4:91860285 A C 0.174883 1.8930e-06
4:91860476 A G 0.055179 8.4840e-06
4:91860898 G A 1.602068 -2.5857e-05
4:91868376 C T 0.860322 1.0124e-05
4:91870980 G A 0.070733 -2.2144e-05
4:91884704 G A 1.657366 4.6959e-06
4:91887136 G A 0.103426 -2.2737e-05
4:91892813 T C 0.581917 -1.3277e-05
4:91912127 A G 0.046404 -5.3262e-06
4:91928280 C T 0.020647 -2.1295e-05
4:91938387 G A 0.719770 2.1459e-05
4:91938660 G A 0.192753 -2.0368e-05
4:91942042 A G 0.842408 1.4648e-05
4:91955831 T C 0.857983 2.3058e-05
4:91962630 A G 0.245294 2.3609e-07
4:91963679 C T 0.865190 1.8364e-05
4:91976983 T G 0.096127 -8.6268e-06
4:91978863 G A 0.048009 2.4692e-05
4:91983441 C T 0.344912 -1.5649e-06
4:91989438 A C 0.041580 2.6187e-06
4:91995200 G A 0.300775 6.3842e-06
4:91997552 G A 1.235733 3.0632e-05
4:92005668 A G 0.131753 4.1554e-07
4:92032464 T G 0.048631 3.0122e-05
4:92033140 G T 1.958964 2.1550e-05
4:92035550 G A 0.779029 2.5413e-05
4:92045602 T C 0.042821 1.7322e-06
4:92049075 G T 0.128938 -1.6124e-05
4:92049866 A G 0.024792 2.2574e-06
4:92050235 T C 0.065746 9.2254e-06
4:92056788 C T 1.562868 6.3726e-06
4:92057269 G A 0.096106 -7.1839e-06
4:92061927 G T 1.554429 7.4704e-06
4:92093771 T C 0.099843 -2.0878e-07
4:92107634 T C 0.031850 -1.0106e-05
4:92109142 T C 0.141048 1.1082e-05
4:92113737 C T 0.034501 1.0850e-05
4:92114869 G C 0.158853 1.3936e-05
4:92114903 G A 0.461900 -9.2798e-06
4:92123050 G A 0.055407 -3.5951e-05
4:92123664 A C 0.028263 -4.9106e-06
4:92138094 A G 1.068748 3.7103e-06
4:92139760 A G 0.050606 -1.6323e-05
4:92159830 G A 0.310224 7.4700e-06
4:92165278 G A 0.046108 -1.8205e-05
4:92169063 T C 0.333897 3.1368e-06
4:92170113 A G 0.958509 1.7003e-05
4:92172833 A G 0.226591 -1.0388e-05
4:92172901 C T 1.964530 -1.8720e-05
4:92173064 C G 0.023319 2.7903e-05
4:92175257 G A 0.051613 1.8907e-05
4:92186516 G A 0.060598 1.4256e-05
4:92187355 T C 0.339346 6.6461e-06
4:92200981 T C 0.534948 -1.7673e-05
4:92201568 A C 0.563786 8.8853e-06
4:92202759 A G 0.087008 1.0101e-05
4:92206349 A G 0.025709 5.4159e-06
4:92207704 T G 0.037962 -6.0707e-06
4:92207853 G A 0.039571 -2.3419e-05
4:92218323 G A 0.368313 8.2509e-06
4:92218819 G C 0.025594 -5.2297e-06
4:92219626 G T 0.049328 1.7889e-05
4:92221923 G A 0.620359 5.5851e-06
4:92224563 A G 0.168930 1.3357e-06
4:92231455 A C 0.061272 -3.6561e-05
4:92236546 G T 1.610129 5.0689e-05
4:92241587 C T 0.116328 2.1382e-05
4:92246344 A G 1.434392 3.8218e-05
4:92246522 A G 0.040172 -4.7235e-07
4:92252317 A G 0.232997 9.7196e-06
4:92255380 G A 0.065800 -1.5024e-05
4:92258655 C T 0.064576 -1.6971e-05
4:92293066 A G 0.280332 -9.3345e-06
4:92304224 G A 1.420007 2.3411e-05
4:92313773 C T 0.040577 -1.1294e-05
4:92313959 A G 0.090099 -2.6883e-05
4:92333704 T C 0.048033 -1.7171e-05
4:92355540 G T 0.046724 -8.0708e-06
4:92356118 T C 0.227880 1.3086e-06
4:92356258 G A 0.077173 -1.0770e-06
4:92368346 A G 1.582107 2.8702e-05
4:92368394 C T 1.354625 1.8239e-05
4:92374292 G T 0.276389 8.6623e-05
4:92376691 T C 0.229291 5.0394e-06
4:92377632 C T 1.597740 2.7005e-05
4:92382457 G A 0.039458 3.5251e-06
4:92411020 G A 0.269429 6.1007e-05
4:92413131 A G 1.482197 2.5068e-05
4:92431729 T C 1.102433 -2.2264e-05
4:92458023 G T 0.064576 1.3574e-05
4:92483806 G A 0.270432 3.2960e-05
4:92492891 T G 0.062227 -1.3169e-05
4:92496185 A G 0.062217 -1.4962e-05
4:92508019 T C 0.114788 1.2907e-05
4:92513275 A G 0.215386 4.3609e-05
4:92521201 A G 0.061540 9.1948e-06
4:92523999 T C 0.285922 2.4329e-05
4:92541767 A G 0.091530 3.2300e-05
4:92551065 A G 0.952477 -1.0110e-05
4:92551698 G A 0.045785 1.7891e-05
4:92554640 G A 0.069768 -3.6472e-05
4:92564912 T C 0.060133 9.8615e-06
4:92565559 C T 1.886361 3.4059e-05
4:92584941 A G 0.037507 -2.7780e-05
4:92604740 A G 0.086777 1.0344e-05
4:92609135 C T 1.260321 8.7469e-06
4:92615870 G T 0.024880 -1.2706e-05
4:92625531 G T 0.773606 1.0352e-06
4:92629720 G A 0.338605 -1.8752e-05
4:92632030 G A 0.072059 1.8896e-05
4:92649831 C A 1.373634 -3.1572e-05
4:92653893 G T 0.079097 -1.0544e-05
4:92663348 G A 0.135439 -6.4029e-05
4:92666216 A C 1.625873 -4.9632e-05
4:92668180 G A 0.144567 2.9740e-05
4:92677376 A G 0.405456 -3.9417e-06
4:92682184 G C 0.676085 -1.2046e-05
4:92682524 T G 0.158986 3.0980e-05
4:92684703 C T 0.892827 -5.4909e-05
4:92684978 A G 0.082847 6.9084e-06
4:92685286 C T 1.539106 -2.7274e-05
4:92690410 C T 0.218687 -3.1179e-05
4:92690572 A G 0.393648 -9.6350e-06
4:92696449 A G 0.136921 2.7525e-06
4:92697953 A C 0.027627 -4.4145e-06
4:92698676 T G 0.104667 1.8073e-05
4:92706489 A G 1.960769 -4.0515e-06
4:92720480 G A 0.755301 -1.0991e-05
4:92722614 C T 0.770135 -2.3808e-05
4:92725765 C T 0.073157 1.3211e-05
4:92734718 C T 0.159751 -1.5990e-05
4:92756953 G A 0.043324 -1.3156e-05
4:92758836 T C 0.821499 1.7177e-05
4:92766659 C T 0.036021 -5.1481e-06
4:92768314 G A 0.039605 4.9472e-06
4:92773042 T G 0.044480 -2.2909e-06
4:92776323 G A 0.042573 -9.1414e-06
4:92787036 C A 0.112235 -1.6836e-05
4:92792947 G A 0.064124 -8.7038e-06
4:92793166 C T 0.205880 -8.6773e-06
4:92801622 A C 0.088892 1.9864e-05
4:92802154 T G 0.052092 1.6203e-05
4:92840286 A C 0.266964 1.0598e-06
4:92848871 A C 0.241360 1.3060e-05
4:92853834 G A 0.020294 6.4696e-06
4:92855341 A G 0.094831 1.7777e-05
4:92879395 C T 0.023962 -4.2762e-06
4:92897624 T G 0.239925 -1.5036e-05
4:92918892 T C 0.042559 9.3918e-06
4:92919069 T C 1.463671 2.8040e-06
4:92920939 C T 0.049807 1.7307e-05
4:92933082 T C 0.036507 -8.7492e-06
4:92941276 T C 0.170899 -5.5464e-06
4:92959591 T C 0.081011 1.3368e-06
4:92967328 A G 0.152805 -3.9103e-05
4:92972513 T G 1.218116 -4.0622e-06
4:92981618 T C 0.042892 1.3727e-05
4:92991697 C T 0.219445 3.5103e-05
4:93008205 C T 0.039407 -6.3942e-06
4:93015017 C T 0.096531 1.3460e-05
4:93021985 T C 0.101859 6.5146e-06
4:93025740 C T 0.088076 2.9037e-06
4:93043098 C T 0.115910 -1.7245e-05
4:93048182 C T 1.957842 -7.4214e-06
4:93049143 C T 0.050552 -1.2011e-05
4:93055870 T G 0.060265 -1.8078e-05
4:93064008 A G 0.101658 8.5753e-06
4:93065186 G A 0.054492 1.4669e-05
4:93073857 C T 0.119511 1.0450e-05
4:93084126 T C 0.036742 2.4532e-08
4:93091395 T A 0.042474 -3.8473e-06
4:93094298 T C 0.027066 -1.7605e-05
4:93100453 T C 0.304328 -1.6319e-05
4:93105906 C T 0.112619 1.5493e-05
4:93119696 C T 0.051514 3.6701e-05
4:93125589 A G 0.153641 2.1279e-05
4:93141476 G T 0.032142 9.0793e-06
4:93141641 A G 0.129690 1.5878e-05
4:93155938 T C 1.370254 6.5865e-06
4:93160072 G A 0.116444 -1.0634e-05
4:93170664 C T 0.049168 -1.4462e-06
4:93178576 T C 0.053986 1.5069e-05
4:93198845 G A 0.167727 1.7586e-05
4:93220487 T C 0.073310 -3.2410e-05
4:93234758 A G 0.056386 -6.3369e-06
4:93236404 G A 0.615925 -1.8642e-05
4:93237601 G A 0.040366 -1.2999e-05
4:93242743 G A 0.158857 -7.3333e-06
4:93254174 A G 0.116264 -1.4786e-05
4:93257611 A G 0.109165 2.9225e-05
4:93276709 T C 0.183138 4.4797e-06
4:93289971 C A 0.665920 1.6350e-05
4:93302460 G A 0.649458 -4.6884e-05
4:93313365 G A 0.039067 -1.4338e-05
4:93314892 A G 0.076561 -1.5873e-05
4:93323399 T G 0.059205 -1.3650e-05
4:93345140 G T 0.611302 6.4016e-05
4:93346960 T G 0.139791 1.5389e-05
4:93354132 A G 0.068629 1.5480e-06
4:93355172 T C 0.326828 -3.0971e-05
4:93355296 T C 1.958046 3.5906e-06
4:93366955 A G 0.040985 -1.3786e-06
4:93372490 A G 0.205625 1.2642e-05
4:93385850 G T 1.737347 1.6992e-05
4:93400053 T C 0.204275 -1.6187e-05
4:93400279 C A 0.078879 -1.5664e-05
4:93402056 A C 0.091693 -6.6081e-06
4:93403696 C T 0.053442 -1.2649e-06
4:93410617 G A 0.077553 -5.1346e-06
4:93426760 T G 0.042702 1.3240e-06
4:93426996 A C 0.138981 2.1191e-05
4:93427050 T C 0.028055 -3.6843e-06
4:93429258 G A 0.575124 3.2718e-05
4:93434136 T C 1.905261 1.5032e-06
4:93446199 A G 0.050725 -1.8965e-06
4:93448021 T C 0.091204 7.3344e-06
4:93449934 G A 0.030381 5.1999e-06
4:93451160 A G 0.846920 5.9974e-05
4:93456209 C A 0.507179 3.1064e-05
4:93457275 T G 0.085006 -7.1567e-06
4:93467802 T C 0.167652 1.0652e-05
4:93469959 T C 0.287768 2.1234e-05
4:93476043 C T 1.942370 1.9677e-06
4:93479616 C A 0.138794 3.3255e-05
4:93492008 T C 0.711277 4.9824e-05
4:93496539 A G 0.034175 -2.9643e-06
4:93508181 C T 0.393856 -2.7999e-05
4:93511396 T C 0.094903 6.2885e-06
4:93517192 T C 0.613386 2.5172e-05
4:93542801 T C 0.034495 9.5681e-06
4:93545197 G C 0.073882 -1.3149e-08
4:93556266 G C 0.635862 3.1767e-05
4:93561293 A C 0.521149 1.9557e-05
4:93590545 A G 0.540704 2.6448e-05
4:93590819 G T 0.059425 -2.9926e-05
4:93596300 A G 0.111657 1.3890e-05
4:93601020 G C 0.072168 2.6003e-06
4:93610154 T C 0.140273 1.5376e-05
4:93612434 G A 0.066429 1.6022e-05
4:93614688 T C 0.278704 -7.8965e-06
4:93619350 A G 0.113126 -1.6590e-06
4:93622286 A G 0.154882 2.0018e-05
4:93633683 T C 1.526993 -1.6300e-05
4:93640457 A G 0.171273 2.2414e-05
4:93655039 A C 0.047458 -1.7984e-05
4:93667946 G A 0.035552 6.2639e-05
4:93674890 C T 0.104082 1.6663e-05
4:93675391 A G 0.248418 -9.7152e-07
4:93676507 C T 0.047618 5.1520e-07
4:93676623 C T 0.666219 4.4810e-06
4:93693311 A T 0.041043 -2.8937e-09
4:93707374 T C 0.026672 2.0273e-05
4:93717194 T A 0.041219 -1.1191e-06
4:93736732 A G 0.184294 -8.5943e-06
4:93739753 A G 0.114125 -1.6869e-05
4:93746554 G A 0.024965 2.8468e-07
4:93752534 G A 0.106588 -1.2677e-05
4:93757279 G A 0.242285 -2.0529e-05
4:93760294 G A 1.946055 -1.1763e-05
4:93763762 A G 0.132845 -1.1807e-05
4:93773612 A G 0.033631 4.6871e-06
4:93788840 G T 0.114200 1.4392e-06
4:93789695 A G 0.022102 -2.2086e-06
4:93789928 T C 0.093737 2.5300e-05
4:93797768 G T 0.028205 -3.0876e-06
4:93809457 C T 0.052082 -2.1558e-05
4:93816239 A G 0.044337 7.2952e-06
4:93826470 G A 0.026621 -1.8263e-05
4:93845589 A G 0.202004 1.4257e-05
4:93851421 T C 0.048029 3.6113e-06
4:93867037 T C 0.070934 -1.4716e-05
4:93871851 G C 0.023122 3.2437e-05
4:93880638 T C 0.064359 -5.5174e-06
4:93889820 T C 0.064637 -1.2065e-05
4:93892998 T C 0.191260 -9.4693e-06
4:93900609 T C 0.033784 6.2885e-05
4:93900747 T C 0.024635 -2.3717e-06
4:93925822 T C 0.392278 -1.0982e-06
4:93933295 G A 0.070060 1.0196e-05
4:93935039 G A 0.025522 -1.9497e-05
4:93936050 C T 0.028280 1.6377e-06
4:93954635 T C 0.027457 1.3327e-05
4:93966235 C T 0.029439 1.2525e-05
4:93980103 C T 0.054193 -1.4513e-05
4:93989120 T C 0.058531 -2.0530e-06
4:93993130 A G 0.079933 -4.0787e-05
4:94015074 G A 0.038149 5.7127e-06
4:94024181 T C 0.067990 1.1056e-05
4:94024766 T C 0.066606 1.2584e-05
4:94037375 T G 0.083554 9.5842e-06
4:94049823 A G 0.030779 2.2566e-05
4:94055758 G A 0.131767 -7.2680e-06
4:94057513 C T 0.024336 5.0982e-06
4:94062994 C T 0.138706 -4.1071e-06
4:94065623 C A 0.837057 2.2942e-05
4:94071488 A G 0.729415 1.3766e-05
4:94077524 G A 0.112480 5.2670e-06
4:94081843 A T 0.039934 1.3558e-05
4:94092083 C T 0.443238 9.0948e-06
4:94117350 A C 0.025264 2.9753e-06
4:94119833 C A 0.979380 1.1228e-05
4:94128221 A G 0.582172 -4.0018e-05
4:94137954 A G 0.031098 -6.0660e-06
4:94138922 A G 0.060075 -2.4225e-05
4:94141869 C G 0.060357 1.8490e-05
4:94150099 G A 1.207593 5.0305e-05
4:94152576 A G 0.112184 1.7069e-05
4:94158816 G A 0.089252 -2.8862e-06
4:94162154 T G 0.497986 1.3991e-05
4:94165426 C T 0.044755 3.4782e-06
4:94181820 C G 0.031792 -1.3066e-05
4:94188773 A C 1.244811 4.3444e-05
4:94194975 G A 0.067333 9.3290e-06
4:94208190 A G 0.022469 3.6234e-06
4:94217409 G T 1.264649 2.5684e-05
4:94223527 G A 0.034947 -1.0924e-06
4:94224987 A G 0.067432 -3.3161e-05
4:94226626 A G 0.216066 2.2762e-06
4:94233967 T C 0.757011 -1.5693e-05
4:94236504 A C 0.401097 -1.5895e-06
4:94248289 A G 0.518497 8.7613e-06
4:94249961 G T 0.035586 8.1462e-06
4:94251270 G A 0.640214 6.2505e-06
4:94267234 T C 0.043701 -2.5849e-05
4:94267757 T C 0.099499 1.3111e-06
4:94267762 A C 0.323208 1.5184e-05
4:94274393 G A 0.080304 3.9468e-06
4:94281087 A G 1.940044 1.2478e-05
4:94288225 C A 0.039139 -7.5949e-06
4:94294945 C A 0.045197 1.0382e-06
4:94303095 A C 0.106037 5.0170e-06
4:94304475 T C 0.120357 1.7605e-05
4:94318825 T C 0.091074 2.6355e-06
4:94319447 A G 0.146288 1.7668e-05
4:94319668 G A 0.244981 1.9309e-05
4:94335140 G A 0.061897 -2.4685e-05
4:94341178 G A 0.042613 1.1757e-05
4:94344042 A G 0.116230 1.8104e-05
4:94354659 T C 1.261395 -2.1024e-05
4:94354918 T C 0.106618 6.9047e-06
4:94372827 C T 0.142738 1.8479e-05
4:94383039 C T 0.028817 3.4148e-06
4:94390121 G A 0.698364 -2.6783e-05
4:94390998 T C 0.454121 -1.0780e-05
4:94391360 A G 0.045422 5.0807e-06
4:94397122 G A 0.146968 -8.6440e-06
4:94401986 A C 0.039985 -4.1524e-06
4:94413681 T C 1.567046 1.0407e-05
4:94421094 G A 0.538138 3.9678e-05
4:94428033 C T 0.105323 -1.0214e-05
4:94430252 C T 0.628206 -2.3343e-05
4:94439482 C T 0.089208 1.1018e-05
4:94463603 T C 0.095032 -3.4850e-06
4:94465047 C T 0.071202 1.0821e-05
4:94482687 G A 0.078781 3.6864e-06
4:94484468 C T 0.034709 -6.5657e-06
4:94494119 C A 0.028718 2.4254e-05
4:94498409 A G 0.086189 -1.0740e-06
4:94506318 G T 0.553671 4.2133e-05
4:94509847 A G 0.053653 7.2372e-06
4:94518023 A G 0.219714 7.1543e-06
4:94523245 T C 0.497200 3.5780e-05
4:94527621 T G 0.064185 -1.3238e-06
4:94536975 G A 0.022639 8.9932e-06
4:94540966 A G 0.289848 -2.2657e-05
4:94548588 T C 0.055047 1.6397e-05
4:94550726 G C 0.174809 2.3351e-05
4:94565915 A G 0.195592 4.8612e-06
4:94566511 C T 0.412415 -9.1753e-06
4:94568115 T G 0.030704 1.6897e-05
4:94569269 T C 0.326635 -1.6343e-05
4:94584105 G A 0.176798 -5.2405e-06
4:94585153 G A 0.948581 -7.2820e-06
4:94589187 C A 0.056872 -2.8469e-06
4:94604532 A G 0.038935 4.4579e-06
4:94604833 C A 0.127385 1.5526e-05
4:94607633 C A 0.039894 3.7487e-05
4:94616814 G A 0.909867 -1.0977e-05
4:94616942 G C 0.032023 2.7756e-06
4:94618455 T C 0.503728 1.6186e-05
4:94640549 G A 0.058943 2.2976e-05
4:94644322 C T 0.273465 1.4640e-05
4:94650978 A G 0.252039 -4.0003e-06
4:94664978 G A 0.066739 -6.5758e-06
4:94672703 G A 0.306698 -1.3596e-05
4:94672966 T C 0.064478 -8.2431e-07
4:94677487 T C 0.026168 -5.6169e-06
4:94686205 A G 1.730309 7.0223e-06
4:94686582 C A 1.857639 7.4127e-06
4:94692672 C T 0.098024 3.2738e-06
4:94697830 G A 0.041277 3.6450e-05
4:94699947 G A 0.103066 -2.1317e-05
4:94701741 A G 0.139417 9.7540e-06
4:94705986 C T 0.779671 -4.2752e-05
4:94706755 A G 0.066688 -5.5067e-06
4:94714546 G A 0.030221 1.9947e-05
4:94718224 C T 0.371298 3.3131e-05
4:94719549 C A 1.103671 2.3008e-05
4:94720033 T C 0.033169 -2.3652e-05
4:94724100 A G 0.028647 -3.6612e-07
4:94735397 T C 0.020865 -1.1863e-06
4:94745528 G A 0.235105 -4.3243e-06
4:94747814 A C 0.218915 -1.9618e-05
4:94748289 C T 0.805333 1.5512e-05
4:94749387 C T 0.041655 1.9947e-05
4:94753707 T C 0.202313 -4.4121e-06
4:94755142 T C 1.272414 4.8380e-06
4:94755514 A G 1.041478 1.2082e-05
4:94757317 A C 0.193681 -2.4773e-05
4:94757565 A G 0.025152 2.2133e-05
4:94759194 T C 0.189119 -1.1185e-05
4:94759558 A G 0.156484 -8.2321e-06
4:94760262 A G 1.218048 -5.1709e-06
4:94761097 C T 0.395886 4.4630e-06
4:94761173 C T 0.126089 1.7084e-05
4:94762470 T C 0.033410 -1.0590e-05
4:94763544 A G 0.102379 9.7527e-06
4:94766621 C T 0.580826 -5.0957e-06
4:94768877 A G 0.025026 3.9079e-06
4:94770476 A G 0.344990 -1.8318e-05
4:94772981 C A 0.288312 1.1004e-05
4:94776215 C G 0.358199 1.5307e-06
4:94778593 A G 0.029830 -2.9842e-06
4:94779290 A G 0.054730 -1.5724e-05
4:94779896 C T 0.117722 9.5418e-06
4:94787281 A G 0.024907 -2.1100e-05
4:94787296 C T 0.173143 2.6671e-05
4:94787686 G A 0.611431 -1.6207e-05
4:94789036 C T 0.497676 -4.7612e-05
4:94793222 G A 1.875883 -5.7302e-05
4:94801373 T G 0.362404 -1.0752e-05
4:94801385 C T 0.052221 -1.8169e-05
4:94801951 A G 0.726800 -5.4396e-05
4:94804724 T G 0.047781 1.2241e-05
4:94807121 A G 0.046911 1.0148e-05
4:94809709 A G 0.047234 -1.7818e-05
4:94813647 A G 0.032312 -2.2642e-05
4:94817512 G A 0.162756 -3.6360e-06
4:94824773 T C 0.117807 -7.7425e-06
4:94826505 T G 0.693866 -3.5314e-06
4:94835756 A G 0.574924 3.0505e-06
4:94837885 G A 1.043841 -1.1617e-05
4:94842006 C G 0.098248 3.2757e-06
4:94844336 C T 0.027593 -4.0160e-06
4:94864987 G A 1.916949 -2.2869e-05
4:94872781 T C 0.082690 1.4216e-05
4:94881850 A G 0.051025 -1.4014e-06
4:94882576 A G 0.031873 1.3964e-06
4:94884463 C A 1.963415 -2.6022e-05
4:94889283 A G 0.474731 -2.0087e-05
4:94913527 T C 0.021718 -3.0599e-05
4:94927060 A C 0.903428 -1.9405e-05
4:94935625 C G 0.049022 2.4438e-05
4:94938865 C T 0.057902 -7.9971e-06
4:94952352 C T 0.032982 -2.3288e-05
4:94964860 C T 0.142204 -2.3179e-05
4:94970650 C T 0.020219 2.4381e-05
4:94978470 T A 0.027178 -1.5914e-05
4:94980768 T C 0.962769 2.6994e-05
4:94991953 C T 0.091363 -3.2944e-05
4:94995859 G A 0.847321 -1.1775e-05
4:94999237 C T 0.338911 6.9885e-05
4:95018784 C T 0.949506 1.8173e-05
4:95018987 T G 0.924419 1.7250e-05
4:95027423 T C 0.138716 -1.9126e-05
4:95046779 C T 0.089721 2.4770e-05
4:95083575 A G 0.386067 5.6327e-05
4:95089869 A G 0.358413 6.0569e-05
4:95090653 C T 0.038041 5.0450e-06
4:95111092 A G 0.048430 -4.8286e-05
4:95116623 G A 0.236760 3.2411e-06
4:95116993 C T 0.079671 -7.6461e-06
4:95146135 C G 0.582679 -2.1769e-05
4:95153349 C T 0.811704 -3.3694e-05
4:95156493 A G 1.917728 -3.2270e-05
4:95168597 A G 0.058365 -9.0908e-06
4:95173779 C T 1.176604 7.0775e-06
4:95182419 A G 0.115747 1.3820e-06
4:95187999 A G 0.102566 1.5419e-05
4:95200987 C T 0.025125 -3.0119e-05
4:95222227 A G 0.805591 -3.7401e-05
4:95222553 A G 0.174064 -3.6780e-05
4:95228540 C A 0.072158 -2.7506e-06
4:95236589 T G 0.220614 3.9135e-06
4:95255805 A G 0.026168 -1.1624e-05
4:95256832 T C 0.051069 -6.0824e-05
4:95264455 T G 0.021854 -2.3568e-05
4:95270569 G A 0.044582 -3.8928e-05
4:95273384 C G 0.049369 -2.0888e-05
4:95277089 A C 0.044221 -4.4649e-05
4:95280284 C A 0.063723 -3.0698e-06
4:95291468 A G 0.043093 2.5789e-06
4:95298601 G A 1.192546 1.3227e-06
4:95300688 C A 0.392221 4.0200e-05
4:95313382 T C 0.800427 -3.0399e-05
4:95316903 G A 0.051929 9.2343e-06
4:95327004 A G 0.048573 -2.7133e-05
4:95329157 G T 0.669836 -4.3081e-05
4:95332227 A C 0.082959 1.4938e-05
4:95334701 T C 0.216446 -4.7881e-05
4:95345524 C A 0.070336 1.1596e-05
4:95356328 A G 1.076550 -1.4755e-05
4:95370584 A G 0.067004 -4.4864e-05
4:95370805 A G 0.885759 4.6345e-06
4:95376089 G A 0.053710 2.0961e-05
4:95376504 G A 0.053333 -1.4612e-05
4:95389078 G A 0.037724 -1.8262e-05
4:95411022 G A 0.071566 -2.0382e-05
4:95418438 T C 0.030911 -1.3702e-05
4:95419265 T C 0.057056 2.6204e-05
4:95439221 G A 0.077917 6.2129e-06
4:95440721 T C 0.520193 -1.2682e-05
4:95442583 C T 0.222199 -4.6213e-06
4:95450450 G A 0.062360 5.6654e-07
4:95454014 G A 1.063577 1.2023e-05
4:95458029 A G 0.153284 -4.5139e-06
4:95463568 C T 0.054805 -1.9819e-05
4:95474562 G A 0.360745 3.6401e-05
4:95481377 A G 1.094491 1.2785e-05
4:95484871 G A 0.028178 -9.1404e-06
4:95485622 G A 0.079070 4.0500e-06
4:95485697 A G 0.033682 5.6049e-07
4:95488920 A G 0.100597 3.8899e-05
4:95491516 A G 0.072297 -2.3133e-05
4:95496940 A G 0.041349 2.7468e-06
4:95501166 C T 0.638075 1.0231e-05
4:95505935 T A 0.066813 -2.0395e-05
4:95505975 T C 0.839644 -1.6671e-05
4:95506827 A G 0.110821 -4.3886e-06
4:95506842 A G 0.440029 2.0781e-05
4:95514609 C A 1.112170 3.1680e-05
4:95519515 A G 0.110661 -6.0792e-06
4:95520505 A G 0.051453 -1.0770e-05
4:95522174 C A 0.147709 1.9123e-05
4:95541215 T C 0.160268 -9.0797e-06
4:95544162 T C 0.541255 9.8124e-06
4:95561459 G A 0.825164 -1.7620e-05
4:95562877 T C 0.697647 1.0271e-05
4:95587587 C T 0.798071 -1.9883e-05
4:95591868 C T 0.087352 -2.4145e-05
4:95595800 T G 0.437768 1.7870e-05
4:95599103 G C 0.071179 -3.5367e-05
4:95601696 T C 0.853685 4.5156e-05
4:95601777 A G 0.146862 -1.4653e-05
4:95602550 C A 0.077020 -1.1022e-05
4:95605887 G T 0.107849 4.3734e-06
4:95606053 C T 0.081266 -3.0256e-06
4:95606136 C T 0.107652 9.6446e-07
4:95606370 C G 1.159962 1.3840e-05
4:95607489 T C 0.200022 1.5766e-06
4:95608843 G A 0.285303 -5.4122e-06
4:95615769 G A 0.129713 5.2834e-06
4:95620225 T G 0.289359 8.4969e-06
4:95626444 G A 0.326845 1.5806e-05
4:95632043 C T 0.719970 -1.2173e-05
4:95635406 A G 0.473130 -2.2985e-05
4:95635568 G A 0.453604 -7.3111e-05
4:95642815 G A 0.176332 6.2066e-06
4:95644308 C T 0.030870 -4.0123e-06
4:95649261 C T 0.745295 -1.6756e-05
4:95664000 G A 0.046605 -2.2926e-05
4:95670505 A C 0.769128 -1.5733e-05
4:95675257 A G 0.035222 1.8632e-05
4:95678443 T G 1.293456 -3.4120e-07
4:95680865 T G 1.213114 -1.3851e-05
4:95685869 A G 0.493080 3.4621e-05
4:95686300 A G 0.067966 -1.0541e-05
4:95687075 T G 1.552648 2.2111e-05
4:95692473 A C 0.063495 -1.9764e-05
4:95704246 A G 1.077475 2.8014e-05
4:95709339 T C 0.066739 -2.8617e-06
4:95719989 C T 0.581608 -3.5444e-05
4:95723924 A G 0.423081 -1.0091e-05
4:95728668 G C 0.160098 -3.5762e-05
4:95738715 T C 0.065528 -2.4860e-05
4:95739663 G C 0.128017 9.2694e-06
4:95741658 A G 1.549969 2.0927e-06
4:95749110 C T 0.040247 2.5009e-05
4:95754973 A G 0.283671 -5.2642e-05
4:95771991 G A 0.382154 4.1600e-06
4:95785516 A G 0.023051 1.3918e-05
4:95796896 T C 0.025968 -1.6688e-05
4:95798850 C A 0.075405 1.2814e-05
4:95805943 T C 0.042341 -3.2240e-06
4:95812815 A G 0.022585 1.2046e-05
4:95821879 A G 0.130118 5.8376e-06
4:95824088 C T 0.036341 1.5269e-05
4:95828976 A C 0.029667 1.8481e-05
4:95829384 T C 0.188150 -9.5162e-07
4:95831023 A G 0.059714 1.3797e-05
4:95834034 T G 0.430149 1.8340e-05
4:95843866 T C 0.029296 1.6429e-06
4:95846470 G A 1.944199 -2.6549e-05
4:95851009 T C 0.063961 -2.0078e-06
4:95853112 A G 0.077570 -8.7586e-06
4:95856681 A G 0.686224 -4.3787e-05
4:95857301 G A 0.116713 -1.8619e-05
4:95867546 A G 0.533908 -2.6758e-05
4:95870064 A G 0.216548 1.3412e-05
4:95877982 T G 1.057811 -3.4325e-05
4:95897750 G A 1.959794 -1.7402e-05
4:95901481 G A 0.210911 -9.9928e-06
4:95912221 G A 0.751861 8.3776e-06
4:95918637 T C 0.032142 -5.8382e-06
4:95928389 T G 0.024887 -1.0102e-05
4:95931529 A G 0.040614 1.4361e-06
4:95931754 A G 1.621620 -1.4056e-05
4:95940358 T G 0.078074 2.4588e-05
4:95952607 C T 0.026457 -8.0688e-06
4:95955095 G A 0.226013 3.6235e-06
4:95960227 C T 0.715241 -1.9827e-05
4:95974743 C T 0.022857 -1.2428e-05
4:95988723 T C 0.100128 -3.4381e-05
4:95991368 A G 0.046584 1.5180e-05
4:95991417 A G 0.693132 -2.5962e-06
4:95999816 A C 0.223464 5.8597e-07
4:96000693 A G 0.075496 -8.6803e-06
4:96002763 C T 0.070543 3.0094e-05
4:96007434 A G 1.413286 -2.0187e-05
4:96012638 C T 0.038789 -2.2062e-05
4:96015307 T C 1.413721 -2.2430e-05
4:96016762 C T 0.985864 2.0750e-05
4:96033223 G A 0.024156 -4.1401e-06
4:96036691 G A 0.045707 9.6134e-07
4:96054027 A C 0.184026 7.0254e-06
4:96068809 C T 0.149932 1.5387e-05
4:96070525 T G 1.184604 8.9645e-06
4:96075965 T C 1.111232 -6.0028e-06
4:96080762 G A 0.040444 2.3881e-06
4:96087865 T C 1.112276 -1.0351e-05
4:96091414 T C 0.038132 -1.7844e-06
4:96091524 A G 1.144533 7.1418e-07
4:96103056 G A 0.142857 -3.4853e-06
4:96106125 T C 0.038948 -1.7337e-05
4:96106322 G A 1.391881 -3.8965e-05
4:96116166 T C 0.162597 1.9215e-05
4:96117112 C T 0.033957 1.0309e-05
4:96122615 C T 1.062754 -1.6046e-05
4:96126968 G A 1.638422 -2.7895e-05
4:96127609 A G 0.052531 1.2597e-05
4:96129521 T C 1.367286 -2.9406e-05
4:96134022 G C 0.160298 9.2483e-07
4:96135553 T C 1.205873 -2.7451e-05
4:96147343 T G 0.039013 -2.6770e-06
4:96147860 C T 0.294982 -1.8803e-05
4:96151907 T C 0.039050 7.7324e-06
4:96159817 G A 0.185114 1.1838e-05
4:96161724 A G 0.697834 1.6964e-05
4:96165594 G A 0.650389 4.8168e-05
4:96166989 A G 0.324680 5.0907e-06
4:96171179 A G 0.166445 1.8473e-05
4:96171681 G A 0.112963 -1.1098e-07
4:96172681 A G 0.036851 -1.6961e-05
4:96182188 T C 0.095348 2.5206e-05
4:96186312 C T 1.083823 2.6277e-05
4:96198186 T C 0.023867 9.1557e-06
4:96204556 T C 1.005494 2.2232e-05
4:96205692 A C 0.055353 -1.6507e-05
4:96209804 G T 1.397667 3.6781e-05
4:96211945 A G 1.154175 2.3621e-05
4:96213821 G A 0.281264 1.4142e-05
4:96213928 G A 1.329718 -2.2278e-06
4:96216322 T A 0.954385 4.8892e-07
4:96232835 C T 0.261912 5.3065e-05
4:96238431 C T 0.054904 2.4894e-05
4:96246461 A G 0.247035 -4.7309e-05
4:96248893 A G 0.047332 8.6875e-06
4:96256177 T G 0.370349 3.5027e-07
4:96256673 A G 1.654697 -3.9601e-06
4:96257107 A C 0.035674 2.2323e-05
4:96257259 T C 0.125919 1.6222e-05
4:96257575 A G 0.903122 1.5065e-05
4:96279263 G A 0.042080 -1.2593e-05
4:96295033 C T 1.005637 -1.5135e-05
4:96301164 T C 0.382361 -1.1331e-05
4:96302813 A G 1.276409 1.5040e-05
4:96306643 A C 0.100186 -1.7887e-05
4:96307151 T C 1.076958 -1.4217e-05
4:96311152 A G 0.233707 4.1767e-05
4:96314801 C T 0.239368 2.0353e-05
4:96314874 T C 0.767802 2.6755e-05
4:96315706 G T 0.079631 -2.8538e-06
4:96316032 T G 0.938943 -3.9436e-05
4:96321291 A C 0.119048 1.5403e-05
4:96322804 G A 0.231402 5.5902e-07
4:96327926 G A 0.021609 -2.0993e-06
4:96328935 A G 0.038214 1.0371e-05
4:96332202 G C 0.178865 4.4063e-06
4:96338891 T C 0.058895 3.1427e-06
4:96342237 A C 1.893490 -1.9235e-05
4:96343757 C T 0.166619 -7.8737e-06
4:96349117 T C 0.055302 1.6885e-05
4:96349643 A G 0.041066 2.7523e-05
4:96352432 A G 0.096307 -1.3175e-05
4:96353640 A G 0.021834 2.2423e-05
4:96354138 C T 0.270021 1.8090e-05
4:96354161 A C 1.461502 1.5266e-06
4:96356534 G A 1.128857 -2.8423e-06
4:96357915 T G 0.071009 -1.0017e-05
4:96358780 T C 0.058647 -8.7317e-06
4:96359371 T C 1.874917 -1.1461e-05
4:96360642 C T 0.343498 1.4647e-05
4:96363012 G C 0.127959 9.2968e-06
4:96365220 C T 0.066453 1.5458e-05
4:96367163 C T 1.862600 -7.4840e-07
4:96367201 C T 0.051208 1.2608e-05
4:96367954 C T 0.579694 3.3854e-06
4:96369682 G A 0.050610 -2.2145e-06
4:96371301 C T 0.049620 7.6530e-06
4:96372237 T C 0.165755 -4.0750e-05
4:96374272 C T 0.497894 9.0301e-07
4:96374783 T C 0.382599 -1.4169e-05
4:96377103 C T 0.279686 4.4165e-06
4:96379021 A G 0.074884 2.1858e-05
4:96379607 G A 1.189860 -9.7219e-06
4:96380589 G C 0.107169 8.6117e-06
4:96387640 C T 0.325856 -4.3494e-06
4:96388345 T C 0.022340 -1.5203e-05
4:96389240 T C 0.278048 -3.6229e-05
4:96390341 T C 0.872813 1.1239e-05
4:96392490 T C 0.131247 1.1377e-05
4:96392679 T C 0.036895 -5.5040e-06
4:96392942 T C 0.042749 6.3200e-06
4:96399565 C A 0.059657 -7.5598e-06
4:96405913 T C 0.697484 8.8307e-07
4:96406725 A C 0.099237 -5.2618e-05
4:96406798 A C 0.978568 1.1564e-05
4:96407962 C T 0.037412 4.1820e-06
4:96420463 G T 0.058684 -3.3508e-06
4:96425457 T C 0.050188 -1.2876e-06
4:96426605 T G 0.029490 8.5639e-06
4:96427029 C T 0.215175 9.5104e-06
4:96428954 A G 0.244158 2.7116e-05
4:96428992 A G 1.842935 4.9441e-05
4:96431979 C T 0.054112 -3.3989e-06
4:96439113 T C 0.239507 -7.6555e-06
4:96441556 A C 0.026155 -1.0048e-05
4:96446543 G A 0.069781 1.2132e-05
4:96448249 C T 0.124977 6.4602e-05
4:96456602 A G 0.821482 3.5241e-06
4:96458852 C T 1.310091 5.5803e-06
4:96460842 T C 0.056729 2.5719e-05
4:96461414 G A 1.141535 -5.0232e-06
4:96464197 G A 0.983620 -4.9988e-06
4:96464931 C G 1.594979 -1.2692e-05
4:96466095 T C 0.141150 -9.0688e-06
4:96467377 T C 0.102443 -5.6307e-05
4:96469217 G A 0.554902 3.9159e-07
4:96469801 A G 0.035107 6.7540e-06
4:96470121 C T 0.080409 1.0138e-05
4:96471956 T C 0.021500 2.1152e-05
4:96475689 A G 0.150442 -1.6483e-05
4:96477918 C G 0.150592 1.1992e-06
4:96480555 A C 1.486481 4.9569e-06
4:96481618 G A 0.090530 2.6252e-05
4:96482683 G A 0.032332 6.3194e-06
4:96483331 C T 0.085608 -2.7668e-08
4:96484507 G T 0.233224 3.3121e-06
4:96485806 T C 0.393206 5.8722e-06
4:96485822 T C 0.034977 8.9281e-06
4:96491949 T G 0.210136 1.4410e-05
4:96502109 T G 1.847691 3.2151e-05
4:96503750 A G 0.045224 -1.5002e-05
4:96505134 G T 0.023438 3.6749e-05
4:96524095 G T 0.126807 -4.4747e-06
4:96525011 C T 0.355968 -1.2835e-05
4:96528236 C T 0.041111 -1.3403e-06
4:96538040 A G 0.057273 1.2550e-05
4:96542095 C G 0.059235 -4.4829e-07
4:96545142 T C 1.957839 2.1591e-05
4:96548597 A G 0.075054 7.4148e-06
4:96549834 G C 0.035630 -8.7265e-06
4:96555910 G T 1.143439 1.9334e-05
4:96561524 G A 0.120252 7.3559e-07
4:96566957 C G 0.100750 8.0635e-08
4:96568691 G C 0.039615 -1.6293e-07
4:96581394 G A 1.226064 1.6939e-05
4:96583653 C T 0.039319 -3.4901e-06
4:96591103 G A 0.100693 1.6369e-05
4:96593811 A C 1.223946 1.4294e-05
4:96606101 G T 1.645660 3.2243e-05
4:96606104 A G 0.031340 1.0814e-05
4:96620033 C T 1.698745 2.6901e-05
4:96638784 A G 0.081314 8.6798e-06
4:96641534 C T 0.151979 1.9117e-05
4:96644854 G A 0.147321 -6.2799e-06
4:96656577 A G 0.874421 1.2940e-05
4:96657196 G C 0.443531 8.1469e-06
4:96659116 T C 0.219734 -3.2423e-06
4:96661396 T C 0.045724 -3.3779e-05
4:96664137 T C 0.374222 1.2628e-05
4:96664321 A G 1.649832 1.1751e-05
4:96668736 A G 0.086430 -2.1794e-06
4:96669033 T C 0.181789 2.7755e-05
4:96671236 T C 0.282586 1.5320e-05
4:96677969 C T 0.050453 1.3301e-05
4:96700809 A C 0.339476 5.5530e-06
4:96702621 A G 0.043463 4.1688e-06
4:96709283 A C 0.044279 1.5019e-05
4:96719252 A C 0.131022 2.5413e-05
4:96728233 C T 1.351361 -1.3651e-05
4:96730175 T C 0.495041 -6.5706e-06
4:96731030 T C 0.074120 4.0569e-06
4:96735366 A G 0.427885 1.1263e-05
4:96746046 C T 1.630864 4.8178e-05
4:96751439 A G 0.223916 -2.2429e-05
4:96754656 T C 1.853842 2.4708e-05
4:96766493 G A 1.218962 1.5201e-05
4:96767528 C G 0.065593 -3.6738e-06
4:96777835 T C 0.127442 -7.3105e-07
4:96781995 A G 0.060595 -8.7067e-06
4:96784536 C A 0.077679 2.9217e-06
4:96785911 T C 0.275103 2.1177e-05
4:96787826 A G 0.162906 1.1025e-08
4:96797903 A C 1.853553 2.7639e-05
4:96805156 T C 0.052769 -1.2619e-05
4:96811218 T C 0.101964 -2.7693e-06
4:96811595 C A 0.048879 9.4543e-06
4:96815344 T C 0.032173 -1.4571e-05
4:96816714 T C 0.080222 -3.1376e-05
4:96822242 T C 0.043644 -1.1708e-05
4:96825172 T C 0.575012 -8.0765e-07
4:96827323 C T 0.180939 -1.0260e-05
4:96827742 A G 0.068598 1.5024e-05
4:96828109 A G 1.732046 4.8492e-05
4:96832703 C T 0.080851 -1.0515e-07
4:96834339 C T 0.264006 3.0059e-05
4:96834873 G A 0.046652 -2.8659e-05
4:96854933 G T 0.218908 1.4245e-05
4:96863694 T C 0.039642 4.7667e-06
4:96871147 A G 0.056175 1.5596e-05
4:96872010 A C 0.041393 -1.0813e-05
4:96878286 T C 0.573536 1.6842e-05
4:96884847 T C 0.032387 4.9041e-06
4:96895150 G A 0.080243 -1.5303e-05
4:96899272 A C 0.069343 2.8639e-05
4:96900826 A G 0.402417 -3.3243e-05
4:96903249 T C 0.222066 -1.8290e-05
4:96903442 G A 0.304097 2.5624e-05
4:96904850 A G 0.048835 -5.1931e-06
4:96906648 C T 0.582679 2.5646e-06
4:96909347 A G 0.947068 -1.0294e-05
4:96909866 A G 0.120571 -1.2091e-05
4:96910069 A G 1.929161 1.9124e-05
4:96924991 G T 0.752388 -1.4329e-05
4:96930612 A G 0.180163 1.9539e-05
4:96941335 A G 1.340944 -1.1544e-05
4:96943329 T C 0.059796 -1.6870e-05
4:96949430 G A 0.073579 5.0828e-06
4:96956261 C T 0.043756 -1.3095e-05
4:96961891 T C 1.819452 1.3614e-05
4:96962117 T C 0.133508 -5.7602e-06
4:96972246 A G 0.170647 1.0828e-05
4:96973888 T G 0.052021 -4.2570e-06
4:96981176 A G 0.278547 1.0580e-05
4:96981188 A G 0.467673 -4.4629e-06
4:96994793 C T 0.021398 -8.0195e-07
4:97020953 T C 1.099775 4.8149e-06
4:97022128 G A 0.097565 1.3214e-05
4:97023989 A G 0.718474 1.0111e-05
4:97025257 G A 0.038918 -2.9927e-05
4:97046665 A G 0.380440 -8.2763e-06
4:97059594 A C 0.531991 3.1270e-06
4:97062525 T C 0.141664 1.2129e-05
4:97078242 T A 0.060942 -1.8886e-07
4:97078713 C A 0.038007 -1.1606e-05
4:97085993 G A 0.322276 -1.7434e-05
4:97092443 T C 0.088994 -6.1479e-06
4:97141872 T C 0.496904 -2.8026e-05
4:97161412 T C 0.120734 -1.7979e-05
4:97175062 G A 0.041556 -1.1946e-05
4:97177081 A C 0.363077 -1.5168e-05
4:97180462 G A 0.038503 -2.0469e-06
4:97188578 G A 0.479174 -2.7925e-06
4:97198960 T C 0.224514 8.2341e-06
4:97199066 C G 1.814754 -3.5371e-06
4:97208251 C T 1.080389 -3.1171e-05
4:97210587 A C 0.073933 5.6860e-06
4:97226121 C T 0.034729 -1.0758e-06
4:97260952 T C 0.111055 1.2475e-05
4:97261639 A C 0.105126 -8.0968e-06
4:97261781 A G 0.025879 -6.6742e-06
4:97311657 A G 1.583644 -2.3238e-05
4:97337256 C T 0.114656 3.0715e-06
4:97346872 A G 1.078111 -3.1724e-05
4:97352856 C T 0.021898 -8.9982e-06
4:97356378 T C 0.341689 5.8043e-07
4:97397751 A G 0.066701 -1.3772e-05
4:97406841 A G 0.060663 -3.9525e-07
4:97425815 G A 0.043552 -1.3805e-05
4:97430897 C T 0.585398 1.6034e-06
4:97459243 T C 0.488690 -2.7103e-05
4:97465369 A G 0.060330 -1.8225e-05
4:97476439 G A 0.967083 -1.6549e-05
4:97534113 A G 0.162046 1.1918e-05
4:97534436 C A 0.129724 -1.0616e-05
4:97539388 C T 0.502837 -1.4641e-05
4:97542789 A G 0.038938 -1.0637e-05
4:97546995 A G 0.066613 1.3001e-05
4:97550198 C T 0.042651 -1.0853e-05
4:97556776 G A 0.047485 5.5658e-06
4:97584985 G A 1.075867 -1.1616e-05
4:97586569 C T 1.472099 -1.1916e-05
4:97594969 A C 0.058807 8.5268e-06
4:97598087 A G 0.170236 6.2069e-06
4:97598930 A G 0.051688 -4.9486e-06
4:97612536 G A 0.043273 -7.3396e-06
4:97617896 T C 0.035457 -2.1551e-06
4:97623215 T C 0.237121 1.6959e-06
4:97647145 A G 0.292317 -2.7436e-06
4:97651593 T G 0.612046 3.6547e-06
4:97653763 A G 0.064491 1.6406e-05
4:97656233 C T 1.233377 8.2777e-06
4:97674746 A G 0.025910 -9.7493e-06
4:97695083 T C 0.382524 -1.9994e-05
4:97711906 C A 0.049906 -1.7204e-05
4:97715544 C T 0.053139 -5.2187e-06
4:97722648 G A 0.031455 2.8429e-06
4:97728762 C T 1.882244 1.9195e-06
4:97734546 C T 0.549061 2.0828e-05
4:97740640 G C 0.045796 1.3228e-05
4:97740939 A G 0.187470 -1.2002e-06
4:97745294 G C 0.200695 2.1471e-05
4:97750553 T C 0.098037 9.0634e-06
4:97751638 G A 0.186875 2.1782e-05
4:97757127 T C 0.933010 -4.5073e-06
4:97766226 A G 0.021392 1.3127e-06
4:97779394 C A 0.070594 2.5846e-05
4:97781793 A G 1.164766 -3.8535e-06
4:97783961 T C 0.049447 6.5304e-07
4:97795050 T C 0.053027 -1.0063e-05
4:97798507 C T 0.060806 2.8972e-05
4:97799091 A G 0.095413 3.7162e-05
4:97801862 C A 0.893246 7.1741e-07
4:97816068 A G 0.057369 -3.0844e-05
4:97817394 A C 0.099547 -3.7680e-06
4:97821649 A G 0.049726 2.2039e-07
4:97827991 G A 0.374878 -1.5602e-05
4:97836225 G A 0.566784 3.0235e-05
4:97859473 A G 0.048046 6.1094e-06
4:97862572 C T 0.202956 -1.2377e-05
4:97868531 C A 0.300735 6.6122e-06
4:97869563 T C 0.041192 -1.0316e-05
4:97874682 C T 0.273958 1.3204e-05
4:97891494 A G 0.079780 2.1545e-06
4:97891970 C T 1.256972 1.5844e-05
4:97892690 C A 0.040716 -1.0148e-05
4:97893250 T C 0.045323 8.4816e-06
4:97898571 T C 0.380393 5.0657e-05
4:97906295 G A 0.459697 3.3647e-05
4:97907946 C T 0.101220 -1.3929e-05
4:97908013 G A 0.340900 9.9435e-06
4:97908904 C A 1.177087 -2.5355e-05
4:97910447 A G 0.090000 1.8565e-06
4:97912581 T G 0.109053 2.4864e-05
4:97918476 T C 1.178164 1.6259e-06
4:97937366 T C 0.772521 3.5190e-05
4:97946030 C T 1.961511 -6.6358e-06
4:97948705 C A 0.113258 -9.6542e-06
4:97969895 C T 0.098452 8.4099e-07
4:97974344 G A 0.026655 -8.3954e-06
4:97976138 T C 0.537604 2.5082e-05
4:97981980 T C 0.402508 8.8120e-06
4:97989968 G A 0.686638 -1.1666e-05
4:97990879 A G 0.135286 2.3813e-05
4:98005432 T C 0.060490 -2.9683e-06
4:98014513 T C 0.308976 -9.5976e-06
4:98020833 T C 0.131655 -9.9380e-06
4:98025857 A G 0.057749 -6.2362e-06
4:98030967 C A 0.185328 2.2715e-06
4:98034219 C A 0.213108 -2.0069e-06
4:98053277 G A 0.142419 2.4578e-05
4:98060384 A C 0.159866 1.1425e-06
4:98063772 T C 0.068727 2.6116e-05
4:98071427 A G 0.075833 -1.5042e-05
4:98072050 C T 0.670663 -2.2951e-06
4:98073445 C T 0.500042 -2.0886e-05
4:98075414 A G 0.052809 2.3550e-06
4:98076990 C T 0.036110 4.2797e-06
4:98087969 G A 0.093682 1.6539e-05
4:98110107 A G 0.114418 -8.7783e-06
4:98114811 A G 0.079158 6.7993e-06
4:98149733 T C 0.040771 -3.6998e-06
4:98155973 T C 0.031914 1.4998e-05
4:98173531 C A 0.162168 1.9147e-05
4:98182517 G T 0.660358 -9.6397e-06
4:98189604 C T 0.666345 -6.3913e-06
4:98200967 A C 0.054710 -1.5402e-05
4:98207246 C T 0.083738 1.8007e-05
4:98208093 C T 0.147766 4.3709e-06
4:98221027 T C 0.210497 1.3217e-06
4:98224696 G A 1.385509 6.2568e-06
4:98229953 T C 0.086362 -1.0117e-05
4:98230006 A C 0.497261 -1.9467e-05
4:98253309 T C 0.793512 -7.4453e-06
4:98257044 C T 0.054047 -4.0164e-06
4:98287509 G T 0.022656 -5.2596e-06
4:98289559 A G 0.399401 8.2939e-06
4:98299136 G A 1.360051 -6.1422e-06
4:98300430 T G 0.065052 9.6826e-06
4:98313960 T C 0.024975 -8.1645e-06
4:98317295 C T 1.873826 1.6274e-05
4:98330219 G A 0.108723 4.8998e-05
4:98330337 A G 0.227958 -2.1135e-05
4:98371858 G A 1.673029 8.4336e-06
4:98401464 T C 0.054506 -3.9992e-06
4:98431402 T G 0.038789 8.4621e-06
4:98435766 G T 0.506611 5.5110e-05
4:98466292 G A 0.108903 -1.3125e-06
4:98466856 G T 0.083330 1.4269e-05
4:98471647 C T 0.271717 -2.3681e-05
4:98506463 G A 1.089235 -4.3101e-05
4:98513171 T C 1.604618 8.6632e-06
4:98564574 C T 0.129832 -8.2618e-06
4:98565272 A C 0.113649 2.6577e-06
4:98567504 T C 0.074388 1.5199e-05
4:98568821 A C 1.044412 -1.8836e-05
4:98577110 T C 0.043800 -1.0900e-06
4:98611967 T G 0.051014 -2.9975e-06
4:98627218 C G 0.045765 7.8276e-06
4:98647295 C G 0.040539 1.8099e-06
4:98649801 C T 0.072267 -8.1522e-06
4:98654773 C T 0.152183 4.5822e-06
4:98657204 A G 0.044344 1.5835e-05
4:98669243 C T 0.127820 -7.8989e-06
4:98674800 A G 0.105010 -3.0367e-06
4:98678359 C G 0.035178 2.1780e-05
4:98683513 A G 0.039003 1.8205e-05
4:98696259 A G 1.093556 4.8763e-06
4:98710962 A G 0.026158 -3.8734e-06
4:98768830 T G 0.110773 1.7931e-05
4:98801643 G A 0.691867 9.3726e-06
4:98808308 T C 0.052527 5.6643e-06
4:98823250 A C 0.033053 8.5855e-06
4:98830563 T C 0.043980 -1.2887e-06
4:98831902 C T 0.127344 -1.0055e-05
4:98836371 T C 0.039200 -8.6825e-07
4:98841608 T C 0.820262 1.8790e-06
4:98848996 A C 0.048288 -3.6024e-06
4:98868470 C T 0.037398 1.8180e-05
4:98911742 G T 1.734698 5.7794e-06
4:98916751 C A 0.195017 -7.5957e-06
4:98928011 T C 0.143571 2.5822e-05
4:98965614 C T 1.890821 5.3286e-06
4:98970424 G A 0.037996 -5.8569e-06
4:98975790 G A 0.081728 1.3422e-05
4:98979999 T C 0.094393 1.2133e-05
4:98996796 C T 0.142038 -2.7489e-05
4:99013512 A G 0.051144 2.3616e-05
4:99022772 A G 0.038948 -1.1029e-05
4:99032018 C T 0.030136 -1.7522e-05
4:99037859 G A 0.826490 7.4643e-06
4:99055502 A G 0.039316 -2.3030e-05
4:99056354 A G 0.824528 5.1428e-06
4:99060942 A G 0.246032 -1.1949e-05
4:99065480 C A 1.073759 -1.2513e-06
4:99066678 T C 0.079508 1.2165e-05
4:99080906 T C 0.261623 5.7006e-06
4:99095084 A C 0.062332 -1.4074e-05
4:99104879 A G 0.356400 1.9185e-05
4:99116100 G A 0.130625 1.1290e-05
4:99125220 C T 0.144373 7.7580e-06
4:99138280 T G 0.035375 6.6829e-06
4:99160699 C T 0.471501 6.4139e-06
4:99169914 A G 0.037643 -6.9339e-06
4:99173984 G A 0.039472 6.7874e-06
4:99205938 A G 0.524212 1.4945e-05
4:99214851 G A 0.187174 -7.2533e-06
4:99222531 C T 0.114979 -8.7481e-06
4:99233303 G A 0.079236 -2.5698e-05
4:99238207 T C 0.045129 6.0813e-06
4:99256171 C T 0.125603 -2.1957e-06
4:99257396 G A 0.030473 -1.1474e-06
4:99262296 A G 0.030728 2.6195e-05
4:99268720 A G 0.214468 -4.4910e-06
4:99268949 T C 1.815342 -3.4328e-06
4:99287225 A G 0.116053 -4.3247e-06
4:99287466 A G 0.057256 1.7376e-05
4:99295272 G A 0.125834 -2.1086e-06
4:99324388 G A 0.150347 2.2567e-05
4:99337881 T C 0.589614 4.8376e-06
4:99354765 G T 0.048893 1.2529e-05
4:99359533 G A 0.171558 -3.8177e-07
4:99360535 C G 0.045949 -1.9765e-06
4:99363400 A G 0.185443 -5.1890e-06
4:99365066 G A 0.027532 -6.1161e-06
4:99370515 C T 0.046105 -1.7645e-07
4:99379998 C A 0.063743 -6.0466e-06
4:99383197 G A 0.092472 -9.3151e-06
4:99386328 T C 0.108029 -1.5677e-05
4:99403566 G A 0.127153 -3.7308e-06
4:99408068 A G 0.180252 2.4764e-05
4:99408680 G C 0.024771 -1.3601e-05
4:99410153 T C 0.043926 8.0916e-06
4:99412261 T C 0.858132 -2.5387e-05
4:99413459 T G 0.090275 -4.0964e-05
4:99415740 A G 0.550193 -4.3661e-06
4:99417409 G A 0.084639 -9.8855e-06
4:99422081 A G 0.512768 -2.9466e-05
4:99423280 T C 0.169848 2.6520e-06
4:99424491 G C 0.050651 1.5505e-05
4:99430876 C T 0.329575 1.7819e-05
4:99432070 C T 0.068693 1.6694e-05
4:99437210 C T 0.021653 9.2511e-07
4:99443569 C T 0.455403 -4.9963e-06
4:99448799 C G 0.051953 -1.9409e-05
4:99449286 C T 0.149528 6.6391e-06
4:99458374 A G 0.038908 -8.6732e-06
4:99462243 T C 0.072348 3.6847e-06
4:99466506 T C 1.355849 -2.6719e-06
4:99469811 A C 0.054139 2.4968e-05
4:99469902 A G 0.066735 -4.3684e-05
4:99474774 A G 0.287730 7.2471e-06
4:99480152 T C 0.197951 -5.6462e-06
4:99485507 C T 0.137455 -2.5790e-05
4:99486233 T C 0.032931 -9.5121e-06
4:99486856 T C 0.077234 2.5880e-05
4:99487424 C A 0.050005 -1.1376e-05
4:99487801 T C 0.063046 3.4479e-05
4:99489168 A C 1.392234 8.7408e-06
4:99491983 A G 0.094607 9.9948e-06
4:99495148 A G 0.258648 1.4151e-05
4:99501885 G A 1.431590 3.9633e-06
4:99509229 T C 0.187191 1.4393e-06
4:99523890 C T 0.056546 2.5104e-05
4:99526861 G T 0.048090 6.8850e-06
4:99527964 G A 0.062876 2.2150e-06
4:99528088 A G 0.035178 -2.2455e-06
4:99528307 T C 1.217905 8.6675e-06
4:99528398 A G 0.213145 -1.2208e-05
4:99530638 T C 0.124790 1.8353e-05
4:99532486 A G 1.036976 9.5122e-06
4:99533984 G A 0.631418 2.6866e-06
4:99534113 G T 0.051518 -1.0707e-05
4:99536589 A G 0.384659 1.0905e-05
4:99537918 G A 0.171157 5.7667e-05
4:99539498 G T 0.992629 1.7138e-05
4:99540287 T C 1.048145 8.5510e-06
4:99546163 T C 0.437666 -2.1158e-05
4:99553102 C T 0.035436 1.9772e-05
4:99553872 C T 0.137006 9.9217e-06
4:99557147 C T 0.473350 2.0280e-05
4:99563262 G A 0.084016 -9.8452e-06
4:99565852 C T 0.211013 3.3870e-05
4:99570810 C T 0.982576 4.5347e-06
4:99571085 T C 0.253008 -7.5350e-07
4:99579160 A C 0.089143 9.1240e-06
4:99594420 A G 0.024989 8.1962e-07
4:99595604 C T 0.476356 7.5135e-06
4:99599259 G A 1.978265 -1.1610e-05
4:99599578 G T 0.598406 1.9670e-05
4:99613128 A G 0.143867 -3.6916e-05
4:99613714 T C 0.058460 -7.8924e-06
4:99619286 A G 0.108635 2.6330e-05
4:99621580 T C 0.052459 1.9655e-05
4:99622282 T C 0.020583 -1.6203e-05
4:99624733 T G 0.222685 -4.2312e-05
4:99628759 A G 0.054105 5.3183e-06
4:99637713 G A 0.046238 -7.0402e-07
4:99644156 T C 0.403134 2.3268e-05
4:99661738 T C 0.691221 -2.1982e-06
4:99662139 T C 0.049597 4.7097e-06
4:99676567 C T 0.355431 2.9790e-06
4:99685875 T G 0.772531 3.7798e-05
4:99688524 T C 0.116784 -1.8774e-05
4:99691350 T C 0.065304 2.2394e-05
4:99691805 C T 0.087528 1.4283e-05
4:99692441 T G 0.155848 -3.5503e-06
4:99699147 A G 0.894024 2.1961e-05
4:99703313 T G 0.224507 -2.3340e-05
4:99712077 G A 0.381769 -2.0397e-05
4:99716929 G A 0.090401 1.8703e-05
4:99717503 G A 0.022289 1.4895e-05
4:99730246 G A 0.796973 2.0076e-04
4:99734238 G A 0.495572 1.2162e-05
4:99742909 A G 0.255599 -4.2775e-06
4:99748791 T C 0.238015 -2.3930e-06
4:99750252 A G 1.920461 -7.5050e-06
4:99771854 A G 0.039754 9.6455e-06
4:99773335 T G 1.630337 -1.5528e-05
4:99774679 C T 0.060806 1.2692e-05
4:99777778 T C 0.111620 -1.7009e-05
4:99789324 C T 0.038143 5.6140e-06
4:99791125 C A 0.076771 -1.1484e-05
4:99799922 A G 0.838621 3.9146e-05
4:99800310 G A 0.264227 1.6432e-06
4:99820932 C T 0.071444 -1.3409e-05
4:99846769 G A 0.038588 2.0112e-05
4:99852319 A G 0.040971 -5.0831e-06
4:99853542 A G 1.914943 1.0877e-05
4:99853948 A G 0.797901 3.4189e-05
4:99857325 G A 0.547382 6.5147e-05
4:99870609 A G 0.030809 1.8323e-06
4:99877217 G A 0.167003 9.2522e-06
4:99894475 G T 0.098027 3.5154e-08
4:99898118 A G 0.038058 -1.5843e-06
4:99918328 G T 0.071964 -1.1175e-05
4:99923179 G A 0.053034 1.3973e-05
4:99935882 A G 0.218864 2.5557e-05
4:99936790 T C 0.056338 -1.6014e-05
4:99937151 A G 0.150476 4.0076e-05
4:99942577 C T 0.297981 1.7330e-05
4:99952710 G A 1.146964 -1.6262e-05
4:99959932 C T 0.639116 -6.9285e-06
4:99997409 A C 0.023289 1.2220e-06
4:99998335 G A 0.295866 1.5946e-05
4:100003288 T C 0.027899 -1.6899e-05
4:100010010 T C 1.376751 -3.3805e-05
4:100010273 G C 0.106826 -8.5544e-06
4:100014342 A G 0.084591 -1.6046e-05
4:100014805 G A 1.158728 -2.9301e-05
4:100022724 A G 1.461033 -5.5792e-05
4:100024883 G A 0.911193 -4.1648e-05
4:100042103 G C 1.468237 -5.5299e-05
4:100047084 T C 0.064403 -2.0086e-06
4:100047812 A G 0.549575 3.3508e-05
4:100052733 A C 1.397402 -1.4327e-05
4:100055079 A G 0.066966 -1.0704e-05
4:100057497 G A 0.030408 6.2586e-06
4:100062819 G A 1.945678 3.7525e-05
4:100066084 C T 0.317176 1.1376e-05
4:100071602 A C 0.077516 1.8220e-05
4:100082154 T C 1.536465 5.5687e-07
4:100083031 A G 0.043667 -1.3256e-05
4:100113316 G T 0.033590 1.0780e-05
4:100143184 A G 1.456314 3.5430e-05
4:100173968 C T 0.940313 6.5333e-06
4:100174632 T A 0.066514 -4.4036e-06
4:100194977 A G 0.767677 -1.6034e-05
4:100201477 A G 0.028926 2.5689e-05
4:100203447 C A 0.172187 4.3315e-05
4:100210847 G A 1.542659 7.8115e-06
4:100214164 G A 1.646184 3.5731e-06
4:100217743 T C 0.765106 -1.0332e-05
4:100228466 C T 0.568994 8.6333e-06
4:100228945 C T 0.175223 3.6784e-05
4:100232878 G A 0.065175 -4.5244e-05
4:100239319 C T 1.954847 -1.3956e-06
4:100240373 G A 0.082718 1.0731e-05
4:100243932 G T 1.646061 1.1847e-05
4:100244461 G A 0.049267 4.8774e-06
4:100247570 T G 0.152417 -2.3125e-05
4:100250419 A C 0.346724 -9.3134e-06
4:100251067 C G 0.489744 -1.1346e-05
4:100261120 G A 1.857938 1.4683e-05
4:100264578 G T 0.025257 -3.0702e-05
4:100271356 A G 0.131080 -7.7434e-06
4:100274286 T C 0.836129 -1.9893e-05
4:100278697 C T 0.122400 1.8229e-05
4:100285351 A G 0.631449 -2.5697e-05
4:100304248 C T 0.407197 2.8334e-05
4:100314731 T C 0.026536 -2.2322e-05
4:100322445 C T 1.084520 -5.9639e-05
4:100324071 A G 0.351491 -3.2312e-05
4:100326265 A C 0.785029 3.2471e-06
4:100329586 C A 0.352976 -1.6378e-06
4:100333267 A G 1.582995 -2.3475e-06
4:100334943 T C 0.137193 -1.0213e-05
4:100335586 C T 0.608643 8.8276e-06
4:100338342 G A 0.335729 -1.0593e-05
4:100341861 T C 0.214814 8.7149e-06
4:100341992 A C 0.022755 2.7266e-06
4:100349669 G C 0.189788 6.5573e-06
4:100349793 C T 0.034182 7.9088e-06
4:100356179 T C 0.680359 -1.0226e-07
4:100356466 G A 0.259689 1.9140e-06
4:100359608 C A 0.021014 5.0774e-06
4:100360727 T C 0.786641 -5.2516e-06
4:100361787 T C 0.031125 1.0726e-06
4:100368524 C T 0.145295 6.1344e-06
4:100373077 G T 0.115159 -1.7813e-05
4:100389568 A C 0.057702 5.0046e-06
4:100406139 C T 1.118086 8.4248e-06
4:100424205 T C 0.120041 6.1601e-06
4:100424345 G A 1.362679 1.0867e-05
4:100434952 T C 0.129771 4.3042e-05
4:100439076 A C 1.266094 6.2759e-06
4:100439406 G T 0.032159 -1.1444e-05
4:100440919 A T 0.155800 3.3472e-06
4:100442885 G A 0.060143 -9.5345e-07
4:100442961 G A 0.099373 1.4005e-05
4:100443720 A G 0.606654 5.6998e-07
4:100443800 A G 0.546470 5.4339e-07
4:100443853 G A 0.039020 -2.0137e-06
4:100451422 G A 0.125222 -2.4170e-05
4:100452787 T C 0.043885 1.7995e-05
4:100460202 T C 0.062958 2.3996e-05
4:100465572 A G 0.668164 -4.5171e-06
4:100486295 G A 0.256357 4.3460e-06
4:100486977 G A 0.024717 -1.4171e-05
4:100502747 C T 0.086828 9.4513e-06
4:100503136 G C 0.033169 4.7229e-06
4:100504575 C G 0.079617 1.1756e-07
4:100504664 C T 0.507842 -2.3880e-05
4:100506518 C A 0.050511 2.0492e-05
4:100510903 G A 0.078730 2.2360e-06
4:100512412 C T 0.134106 -6.4965e-06
4:100516022 G C 0.712572 1.2018e-05
4:100530143 T C 0.083690 3.8492e-05
4:100532602 A G 0.040009 -1.1698e-06
4:100533913 T C 0.239783 -4.7829e-06
4:100544867 A C 0.199454 -5.3327e-06
4:100563903 A G 0.049508 -1.1600e-05
4:100565204 A G 0.035011 -4.8067e-07
4:100571566 C T 0.031493 4.4974e-06
4:100575711 T C 0.338687 -1.8616e-05
4:100580294 G A 0.027658 1.7388e-05
4:100603268 T C 0.075418 6.5161e-06
4:100612271 A C 0.188405 2.3636e-05
4:100613610 A C 0.114112 -1.1388e-05
4:100631114 C T 0.031561 -9.0237e-06
4:100636509 A G 0.096912 3.7444e-05
4:100637002 T G 0.599232 -1.0215e-05
4:100640626 T C 0.039003 1.2709e-05
4:100642528 A G 0.426776 -8.4439e-06
4:100657673 G A 0.289542 -2.2693e-05
4:100663492 T G 0.494555 1.5694e-05
4:100665907 C T 0.118786 3.8237e-06
4:100670112 T G 0.030745 2.7398e-05
4:100671057 C T 0.662421 3.8548e-05
4:100677047 C T 0.048077 5.1134e-06
4:100686097 G T 0.218581 -4.1645e-06
4:100692646 G T 0.173595 -4.0151e-06
4:100693138 T C 0.226986 -5.3362e-06
4:100693588 C T 1.708027 -8.8031e-06
4:100704029 A G 0.128133 1.0817e-05
4:100708621 A G 0.237355 1.2386e-05
4:100710483 C T 0.153686 1.9309e-05
4:100712375 C T 0.925683 9.6393e-06
4:100713765 C G 0.739332 -2.4153e-06
4:100729215 G T 0.067990 -1.1707e-05
4:100729676 C A 0.236016 -7.5282e-06
4:100733887 C T 0.167710 -1.8862e-05
4:100738592 C T 0.164317 -1.1902e-05
4:100745295 G A 0.059024 -1.9032e-05
4:100748966 C T 0.954211 -1.8874e-05
4:100754980 T C 0.052718 3.1222e-06
4:100758332 T C 0.057488 5.2623e-06
4:100758603 G A 0.022167 2.6370e-06
4:100760000 T C 0.022041 2.8749e-06
4:100760606 T C 0.130543 8.8275e-07
4:100776252 A G 0.418586 -1.8325e-05
4:100787671 G A 0.128320 -1.1155e-05
4:100827622 G A 0.830512 -1.2934e-05
4:100829065 C A 0.054938 -9.8872e-06
4:100869244 A G 0.152268 5.7788e-06
4:100870182 C T 0.426110 -1.1772e-05
4:100885074 C T 0.096256 1.5700e-05
4:100887972 G A 0.474408 -1.6620e-05
4:100891827 C A 0.142412 -2.2064e-05
4:100894203 A G 0.088562 -9.6534e-06
4:100895322 G A 0.043684 -4.7349e-06
4:100901853 G A 1.874829 -1.5199e-05
4:100913449 G A 0.466789 -1.3296e-05
4:100921326 C A 0.089235 -8.4298e-06
4:100934530 C T 0.699758 -2.4068e-05
4:100935213 G A 0.080039 1.3584e-05
4:100938700 G T 0.080552 3.1210e-05
4:100942851 T C 0.026791 -1.6719e-05
4:100955051 T C 0.278853 -1.0351e-05
4:100956018 A G 0.046122 -4.7169e-06
4:100958797 G A 0.596240 -1.7503e-05
4:100961000 T C 0.026695 -1.4612e-05
4:100964047 T G 0.261433 -1.6355e-05
4:100978301 G T 0.138546 -1.2534e-06
4:100978672 A G 0.148797 8.3241e-06
4:100978729 C A 0.020566 -2.1014e-06
4:100980334 A T 0.050984 3.0884e-07
4:100984530 T C 1.133895 1.7672e-05
4:100989312 T C 0.022089 -9.2435e-07
4:100993034 C T 0.590362 -4.5188e-06
4:101002740 A G 0.438043 -9.5837e-06
4:101003226 T C 0.129815 7.7266e-06
4:101016834 A G 0.474010 1.6878e-05
4:101025709 A G 0.076578 -2.2734e-05
4:101028516 G C 0.041213 1.3549e-06
4:101059291 A G 1.108910 2.9438e-05
4:101064298 G A 0.124464 5.9869e-06
4:101066353 A G 0.237437 2.3085e-05
4:101069386 T C 0.441110 -1.5340e-06
4:101070872 G T 1.017665 1.7390e-05
4:101073509 A G 0.029177 5.8404e-06
4:101078979 T C 0.093879 1.9410e-05
4:101082527 T C 0.143792 8.8351e-06
4:101090319 C T 0.061714 1.2443e-05
4:101091759 G A 0.167638 4.4611e-06
4:101097530 C T 0.075456 2.4015e-05
4:101102766 T C 0.418046 6.0398e-06
4:101107276 A C 0.874179 2.3699e-05
4:101107417 C G 0.417372 5.3877e-06
4:101107664 A C 0.805211 2.2533e-05
4:101108057 A C 0.704875 5.9820e-06
4:101108509 C T 0.094658 -1.9488e-05
4:101108978 C T 0.039312 -6.8084e-06
4:101111790 C T 0.073766 1.5107e-06
4:101114233 C T 0.094546 -6.3765e-06
4:101114672 G C 0.149538 7.1390e-06
4:101115779 T C 0.617333 2.1142e-05
4:101120194 T C 0.623082 5.8366e-06
4:101128044 G T 0.159564 1.1008e-05
4:101132538 G A 0.062771 9.3183e-06
4:101132753 A C 0.706463 1.8441e-05
4:101133509 G A 1.038809 -4.2170e-06
4:101133699 T C 0.567529 -1.8737e-07
4:101134543 T C 0.055978 -2.0235e-05
4:101136083 G T 0.085400 2.4190e-05
4:101138826 T G 0.059820 5.3586e-06
4:101149621 G A 0.071206 -4.0762e-05
4:101153391 T C 0.289723 -1.2031e-05
4:101158408 G T 1.815121 -2.7506e-05
4:101158523 A G 1.575284 7.5696e-06
4:101161689 C A 0.488820 9.4625e-06
4:101165657 C T 0.027097 1.2782e-05
4:101168793 G A 1.820513 -2.3249e-05
4:101179361 G A 0.473990 -7.5764e-06
4:101180704 G A 0.539552 1.0821e-05
4:101182023 A G 0.029653 -1.5542e-05
4:101193009 A G 1.174785 -3.5015e-06
4:101193577 A T 0.040587 -4.4556e-06
4:101194051 C A 0.082915 -5.1454e-05
4:101194439 A C 0.699564 -6.0850e-06
4:101198543 C T 0.284195 1.5327e-05
4:101203376 G C 0.187660 2.2231e-05
4:101210648 A G 0.271795 -3.2460e-05
4:101211553 T C 1.114152 7.7152e-06
4:101216177 C G 1.700384 -1.4823e-06
4:101218287 C T 0.088943 1.3114e-05
4:101219537 A G 0.135537 1.1376e-05
4:101223313 C T 0.332197 2.3944e-05
4:101226127 G C 0.391187 -3.9520e-05
4:101228459 T C 0.040546 -5.2742e-06
4:101228930 G T 0.074228 -5.9894e-06
4:101233979 T C 0.057940 -1.0149e-05
4:101236577 G A 0.262106 2.0353e-05
4:101237250 T C 0.137625 1.2123e-05
4:101237598 T C 1.341924 3.0595e-05
4:101238386 C A 0.201038 -3.1353e-05
4:101240109 A G 0.029119 3.0776e-05
4:101241144 T C 0.798425 -4.0913e-06
4:101242960 A G 0.023965 2.5325e-05
4:101244780 A G 1.787827 2.7764e-05
4:101248462 A G 0.127034 4.7624e-08
4:101249221 T G 0.029017 2.6290e-05
4:101259542 A G 0.112177 -1.2363e-05
4:101261577 A G 0.067028 8.0375e-07
4:101265629 C G 0.065232 -4.1560e-05
4:101269870 T C 0.237087 4.4141e-05
4:101270216 C T 0.031965 -2.6267e-06
4:101278554 G T 0.410403 -1.6300e-05
4:101279241 A G 1.795371 3.2145e-05
4:101298069 G T 0.197397 -2.6959e-05
4:101316598 G A 0.131716 -7.8061e-06
4:101329308 A G 0.194708 -2.4632e-05
4:101338535 A G 0.081586 3.1373e-05
4:101339134 C T 0.070754 -5.4091e-06
4:101341385 G A 0.239208 6.1445e-05
4:101349556 T C 0.152489 -2.1526e-05
4:101349723 T C 0.038789 -1.2981e-05
4:101362463 C T 0.076200 6.2993e-06
4:101365470 A G 0.118181 1.7771e-05
4:101383632 C T 1.795052 3.3524e-05
4:101395670 C A 0.024778 -2.6280e-05
4:101414398 A G 0.027277 -7.6257e-06
4:101417485 C T 0.056746 -1.1438e-06
4:101423263 A G 0.048233 -4.5516e-06
4:101439754 A G 1.034318 3.8492e-06
4:101445627 G T 0.207641 -2.9167e-05
4:101463096 C T 0.296261 -1.7960e-05
4:101466755 C T 1.643597 1.7916e-05
4:101480368 T C 0.547365 -1.8983e-05
4:101486403 A C 0.227424 -9.5276e-06
4:101486781 T C 0.030411 3.6163e-05
4:101486787 T A 0.047166 1.7301e-05
4:101499848 C T 1.442647 1.1919e-05
4:101508721 A C 0.741647 -3.4969e-05
4:101523312 G A 0.660334 4.4622e-05
4:101524784 T G 0.268515 -1.3450e-05
4:101528287 A G 0.181105 2.7285e-06
4:101532914 T C 0.152873 -3.0959e-05
4:101551216 A G 1.753754 2.4934e-05
4:101573054 A G 0.063084 -8.8030e-06
4:101576294 T C 0.673396 1.2335e-05
4:101580249 A G 1.748281 3.0520e-05
4:101597810 A G 0.036167 -1.0706e-05
4:101613866 A G 0.257469 -8.5098e-06
4:101621398 C G 1.919516 -9.8524e-06
4:101621699 C T 0.154410 3.4071e-06
4:101625893 A G 0.043079 2.0053e-05
4:101630291 A G 1.029840 3.4481e-06
4:101637977 G A 0.051834 7.3150e-06
4:101643170 A G 0.053007 -6.4052e-06
4:101649857 A G 0.047822 -3.7666e-06
4:101659887 A C 0.041869 -1.1863e-05
4:101663905 A C 0.116740 9.9635e-06
4:101680533 T C 1.453295 1.9679e-05
4:101681094 T C 0.125334 -8.3555e-06
4:101691368 T G 1.943019 -2.1077e-05
4:101698045 A G 0.344317 3.6805e-07
4:101704911 G A 0.033203 2.6916e-06
4:101708197 T G 0.026400 -5.6550e-06
4:101709265 T C 0.361877 8.9862e-07
4:101709878 A C 0.040614 -9.5219e-07
4:101712104 G A 1.035583 -3.4057e-05
4:101712623 T G 0.061476 -7.0329e-06
4:101713337 C T 0.297284 1.4764e-05
4:101714921 G A 1.188010 -6.5781e-06
4:101721140 C A 1.474007 -1.3690e-05
4:101724393 G A 0.062489 -1.3765e-05
4:101727886 T C 0.039203 -1.9467e-05
4:101735349 G A 0.045707 3.2042e-06
4:101738082 G A 0.286574 8.3188e-06
4:101745827 T C 0.240347 1.0063e-05
4:101748186 A G 0.413697 1.6328e-05
4:101770916 T C 0.062496 7.8447e-06
4:101795803 A C 0.882846 7.4527e-06
4:101800570 T G 0.033580 2.4716e-07
4:101800766 C T 0.512367 -4.4863e-06
4:101810639 G A 0.132991 -1.8264e-06
4:101831449 G A 0.271098 -1.6052e-05
4:101848663 G A 0.031425 -6.4978e-06
4:101849797 G T 0.036361 -2.4410e-06
4:101857074 A G 0.251209 -2.1849e-05
4:101873322 C A 0.736388 1.5049e-05
4:101877175 T G 0.063614 2.5948e-06
4:101881356 G A 1.300449 1.3638e-05
4:101882409 G A 0.193385 2.8267e-06
4:101889130 T C 0.385798 5.9598e-06
4:101896207 A G 0.029007 7.2468e-06
4:101896676 C T 1.414098 1.2859e-05
4:101898865 G A 0.064896 1.3067e-05
4:101902126 A G 1.123516 1.1246e-05
4:101908012 G T 0.054390 1.9638e-05
4:101909168 G A 0.022126 -1.4237e-06
4:101920450 C T 1.805748 1.0074e-05
4:101920544 C A 0.045986 2.7271e-05
4:101922931 G C 0.082935 1.0687e-05
4:101931826 A G 0.185532 3.6572e-06
4:101934345 A G 0.033505 -1.1043e-05
4:101934909 G A 1.380005 9.0620e-06
4:101936280 C G 0.042753 4.7158e-06
4:101940231 C T 0.090585 4.0791e-05
4:101942847 C T 0.451245 -6.9012e-06
4:101951638 C T 0.054802 1.9459e-05
4:101952025 T G 0.039390 1.5463e-06
4:101953182 C T 0.950631 2.9518e-06
4:101953322 T C 1.509722 5.2599e-06
4:101953984 A G 0.053547 1.7031e-05
4:101964336 C G 0.029300 1.8217e-05
4:101965836 A G 0.261514 -5.7161e-06
4:101966852 G T 0.086695 3.9692e-06
4:101970377 T C 0.163440 3.0785e-05
4:101972487 C T 0.086393 -1.5790e-05
4:101979867 G A 1.024554 -1.1343e-05
4:101980673 A T 0.023874 7.0258e-07
4:101986236 C T 0.051586 3.6528e-06
4:102006277 C T 0.674501 -1.6854e-05
4:102006490 T C 0.274862 6.2272e-06
4:102007478 C G 0.074500 -2.8214e-05
4:102009827 T C 1.188945 -1.2536e-05
4:102020946 A C 0.040301 -1.7737e-05
4:102024696 T C 0.127493 -1.2839e-05
4:102025763 C G 0.024197 1.2600e-06
4:102026137 G A 0.102624 2.5648e-06
4:102033675 T C 0.205954 1.2049e-05
4:102033997 C T 0.105717 1.9524e-05
4:102035405 C T 0.071719 3.0704e-07
4:102048330 T C 0.079852 -1.1655e-06
4:102057833 T C 0.257258 -1.9043e-05
4:102058325 G A 0.845073 -6.7456e-06
4:102060940 T C 0.111837 -2.6755e-06
4:102074319 T G 0.169311 2.1742e-05
4:102083892 C A 0.818779 7.1561e-06
4:102085628 A C 0.039394 -3.1822e-06
4:102087247 C A 0.138580 1.8625e-05
4:102089733 T C 0.177750 -1.8725e-05
4:102090785 T G 0.039690 1.2785e-05
4:102100034 T C 1.174775 -1.1234e-06
4:102100469 T C 0.088079 1.2742e-05
4:102116498 T C 0.064216 -1.6110e-05
4:102122755 T C 1.354122 1.1770e-05
4:102123597 T C 0.185552 1.5074e-05
4:102131678 C T 1.248867 -3.3764e-06
4:102139425 T C 0.050617 1.3129e-06
4:102158450 G A 1.612342 1.8432e-05
4:102159289 T C 0.074426 1.3998e-05
4:102160502 T G 0.130869 9.8801e-06
4:102161380 A G 1.479531 1.4092e-05
4:102174349 C T 0.117137 6.3952e-06
4:102178963 G T 0.225163 -3.3574e-07
4:102183826 C A 0.061367 -1.6896e-05
4:102201385 C G 0.037687 2.5613e-05
4:102205385 T C 0.304893 -9.9678e-06
4:102221986 G T 0.755573 1.0964e-05
4:102227246 C T 0.046333 1.9850e-05
4:102232629 C T 0.586082 8.9399e-06
4:102264870 T C 0.053510 1.5985e-06
4:102285035 C T 1.435218 -6.7742e-06
4:102286400 C A 0.372998 -4.3510e-06
4:102298696 A T 0.881010 -9.9236e-07
4:102318545 C T 0.086022 -8.3145e-06
4:102340407 G A 0.055709 2.8338e-06
4:102341509 T C 1.423111 -8.5028e-06
4:102344793 G C 0.146046 -1.2334e-05
4:102352414 T C 0.153111 -6.0062e-06
4:102380890 C A 1.932010 3.6605e-05
4:102390918 G A 1.911071 6.8266e-06
4:102393104 G A 0.044575 1.8556e-05
4:102408230 G A 0.495337 -1.9465e-05
4:102427242 T C 0.099676 5.7796e-06
4:102432547 C T 0.643580 8.6941e-06
4:102446170 T C 0.045632 -4.7322e-06
4:102448063 T C 0.032128 1.9838e-06
4:102462028 T C 1.122434 1.2389e-06
4:102476090 C G 0.213403 -9.8156e-06
4:102482390 T C 0.818028 9.5907e-06
4:102482799 A C 0.436428 -8.4748e-06
4:102502643 G A 1.711556 1.0178e-05
4:102504843 T C 0.071845 1.1575e-06
4:102505179 T C 0.875454 -1.0198e-06
4:102521167 A C 0.056145 -1.7400e-07
4:102521938 C T 0.057447 1.1971e-05
4:102524913 T C 0.064365 1.4274e-05
4:102529098 A G 0.856660 -1.7209e-06
4:102541273 A G 0.629124 -5.6985e-06
4:102547060 G A 0.047591 -3.0502e-06
4:102551104 C T 0.253423 7.3172e-06
4:102551570 T C 0.225075 -1.0343e-05
4:102560290 C A 0.120055 -6.5775e-06
4:102560900 C G 0.234221 1.7889e-05
4:102560933 A G 0.034104 8.4157e-06
4:102565016 G A 0.241962 1.0852e-05
4:102569368 T C 1.260916 1.6597e-07
4:102573438 C G 0.042464 5.5421e-06
4:102576115 C T 0.562898 2.9391e-05
4:102576912 C T 1.385666 1.5905e-05
4:102583563 A G 0.038751 -2.5740e-06
4:102587222 G A 0.419368 2.6234e-05
4:102589283 A G 0.173503 8.6979e-06
4:102591039 C T 0.193294 -4.0045e-06
4:102602528 A G 0.526735 -2.5195e-06
4:102606843 A G 0.510691 -6.0351e-06
4:102611751 T C 0.046251 -2.3399e-05
4:102616092 G A 0.044990 2.5876e-07
4:102616576 A C 0.034542 -1.0354e-05
4:102621251 G T 0.099832 9.1481e-06
4:102622489 G A 0.247861 1.0372e-05
4:102622562 C A 1.019695 1.8559e-05
4:102639372 T C 0.028198 9.7392e-06
4:102645847 G T 0.070142 1.9486e-05
4:102656452 T C 0.226846 7.1078e-06
4:102669185 A G 0.120949 -1.2876e-05
4:102674762 A G 0.133038 -1.0960e-05
4:102675023 T C 1.172391 2.5601e-06
4:102677497 C A 1.506067 -9.8923e-06
4:102696219 G A 0.145339 -6.7901e-06
4:102700194 A G 0.319570 8.3297e-06
4:102700665 T C 0.038710 -7.5421e-07
4:102701288 T C 0.250982 1.3989e-05
4:102702604 A C 0.248714 6.3458e-06
4:102706018 G A 0.449946 1.8247e-06
4:102707791 A G 0.157184 -1.2835e-05
4:102707962 C A 0.062026 -4.0216e-06
4:102709308 C T 0.885878 9.0118e-06
4:102709778 C T 0.035096 1.4572e-05
4:102713097 C T 0.141858 2.5872e-06
4:102716379 C T 0.034767 -1.8172e-06
4:102724506 G A 1.141990 4.6967e-06
4:102727736 A G 0.043208 -9.5179e-06
4:102737326 T C 0.121734 -7.1089e-06
4:102741302 G T 0.039734 2.5440e-05
4:102750373 G A 0.031428 3.2752e-07
4:102751014 C G 0.042539 8.5088e-06
4:102751076 A G 0.623922 -1.6362e-05
4:102755378 A G 0.758738 -1.7987e-05
4:102764358 C T 0.262388 -8.8617e-06
4:102766551 A G 0.070223 -8.9016e-06
4:102773979 A G 0.047632 3.3230e-05
4:102777778 G A 0.692007 2.0288e-06
4:102786904 T C 0.116434 -1.2023e-05
4:102789783 C A 0.053568 1.9485e-06
4:102793500 T G 0.795038 -1.1514e-06
4:102816467 G C 0.116311 -1.5720e-05
4:102821550 A C 1.087671 9.1276e-06
4:102823426 T C 1.780528 1.5075e-05
4:102835020 C G 0.072046 -1.3501e-06
4:102839287 A G 0.731343 -3.1818e-06
4:102854390 G A 0.895646 6.2769e-06
4:102855110 C G 0.216994 9.8796e-06
4:102882192 G A 1.965692 3.4609e-06
4:102889707 T G 0.072365 2.6155e-05
4:102904490 G A 0.876386 5.3176e-06
4:102904544 A G 0.027913 1.6268e-05
4:102914396 G A 1.768193 1.3711e-05
4:102920982 G C 0.110678 -9.6518e-06
4:102926923 A G 0.122893 1.5758e-05
4:102929715 C T 0.214328 3.1184e-06
4:102935902 C T 1.931283 -1.1736e-05
4:102946392 A G 0.123308 1.8756e-06
4:102948472 G A 0.217867 -1.3514e-06
4:102948991 C T 0.231103 -3.9068e-06
4:102950983 T C 0.088276 3.3142e-06
4:102951663 C T 0.090615 5.0597e-06
4:102952819 A C 1.163021 8.8821e-06
4:102957885 T C 0.026916 -3.3372e-06
4:102960528 A C 0.029395 8.5199e-06
4:102965043 C T 1.970809 2.1463e-06
4:102972771 G A 0.058368 2.0208e-05
4:102975423 C A 0.223436 2.8639e-05
4:102997333 C T 1.866883 -4.5799e-06
4:103000569 T C 0.021946 6.5317e-06
4:103003758 C T 0.038282 1.1932e-06
4:103006301 T C 0.798224 4.2908e-06
4:103012980 T C 0.065596 -1.3402e-05
4:103013751 T G 0.046272 2.4211e-07
4:103016010 G A 0.049682 2.0352e-05
4:103023049 C T 1.638864 -6.8489e-06
4:103071492 T C 0.055244 -3.9339e-06
4:103072838 C T 0.050039 2.6241e-05
4:103087990 T C 0.098751 -1.2415e-05
4:103090543 T G 0.107016 6.3465e-06
4:103091730 A G 0.043079 5.8907e-06
4:103092818 C T 0.024995 6.2896e-07
4:103099069 T C 0.316639 -1.0401e-05
4:103103045 T C 0.989712 -9.0296e-06
4:103106466 G A 0.317635 3.8304e-05
4:103115045 G A 0.497285 -1.2210e-05
4:103115391 C T 0.336528 -5.6087e-06
4:103118768 C T 1.017047 -1.3291e-05
4:103118915 T G 1.712678 -4.3887e-06
4:103122531 G A 0.110773 -2.2154e-06
4:103122582 T C 0.032227 -9.5629e-06
4:103125127 A G 0.568566 -2.2603e-05
4:103135250 C T 1.692098 -8.8710e-07
4:103137577 A G 0.179443 -1.8176e-05
4:103138790 G C 0.065484 1.2250e-05
4:103167394 A C 0.225248 -2.4209e-05
4:103172184 A G 0.141878 -4.7391e-06
4:103172826 T C 0.421813 -2.0993e-05
4:103174819 A G 1.154692 1.8345e-05
4:103176308 T C 0.196969 -1.4495e-06
4:103178952 T C 0.107941 -3.9771e-06
4:103184239 A G 0.032227 -2.4716e-06
4:103186782 A G 1.577473 -1.0418e-06
4:103188709 T C 0.149381 3.6329e-05
4:103191137 T C 0.026515 1.0653e-05
4:103203467 G A 0.746496 -7.0254e-06
4:103205769 A G 0.182414 -2.3044e-05
4:103206555 T G 0.453145 2.2339e-05
4:103207765 C T 0.125841 3.6744e-06
4:103213879 A G 0.074419 2.8100e-05
4:103220206 G A 0.136326 -1.6407e-05
4:103224534 C T 0.340247 2.8554e-06
4:103224594 C T 0.054499 -2.3624e-05
4:103226969 T C 0.102838 1.4713e-05
4:103228976 A G 0.219234 -9.7523e-06
4:103235173 G A 0.125644 7.2894e-06
4:103244470 G A 0.086423 -5.6508e-06
4:103258848 A G 0.181061 -1.9585e-05
4:103262478 A G 0.368707 1.1516e-05
4:103267785 T C 0.061748 -3.8873e-06
4:103270187 G A 0.049580 -7.8561e-06
4:103272760 T C 1.886589 8.3315e-06
4:103283117 G A 0.141813 3.7072e-06
4:103285705 G A 0.753581 1.1568e-05
4:103308071 C T 1.357869 2.7814e-05
4:103319681 C A 1.356509 2.9161e-05
4:103324849 C T 0.598607 2.0181e-05
4:103327679 T C 0.053408 -7.2998e-06
4:103344382 T C 0.692435 -3.3840e-06
4:103363763 G A 0.187558 -2.3091e-05
4:103365842 T C 1.144489 4.9865e-06
4:103369642 G A 0.212594 -1.3324e-05
4:103376592 A G 0.055390 -3.1545e-06
4:103378675 A C 0.111320 1.6223e-05
4:103387413 A G 0.261586 6.1819e-06
4:103388303 C T 0.056359 -8.8165e-06
4:103388565 G A 1.460363 -1.8674e-07
4:103389013 C T 1.277276 7.0798e-05
4:103389409 A C 1.434083 -7.4704e-06
4:103389514 T C 1.195568 1.1354e-05
4:103390671 G T 0.047067 1.1812e-05
4:103397014 T C 0.611733 1.1570e-07
4:103414175 G A 0.815713 2.4865e-05
4:103423230 A G 0.140766 -6.6402e-06
4:103427476 G A 1.825392 7.6871e-06
4:103430534 T C 0.088780 3.2364e-07
4:103444698 T C 0.800383 2.3324e-05
4:103459740 A G 0.544060 1.6898e-05
4:103468518 A G 0.874421 3.7879e-06
4:103496437 T C 0.159734 -2.6231e-05
4:103505189 G A 0.142487 3.3976e-05
4:103505961 T C 0.060384 1.0925e-05
4:103511388 C T 0.035630 2.0903e-06
4:103518843 T G 0.030187 1.7771e-05
4:103519397 A G 0.069662 2.1313e-05
4:103524935 C A 0.078444 2.8959e-05
4:103535881 G A 0.050695 8.7000e-06
4:103539993 G A 0.029810 2.2525e-05
4:103553372 T C 0.036541 2.1423e-05
4:103554552 C T 0.130489 -3.2967e-06
4:103557077 A G 1.043229 -2.5997e-06
4:103558731 T C 0.172874 -1.4370e-05
4:103573082 T C 0.918316 1.1351e-05
4:103578637 A G 0.928549 1.7449e-05
4:103598385 A G 0.108805 -2.1506e-05
4:103607806 T C 1.321181 3.8521e-05
4:103611108 C T 0.050171 1.6751e-05
4:103611845 T C 0.951519 1.8871e-05
4:103638420 C T 0.096501 9.8934e-06
4:103640758 C T 0.583389 -2.4447e-05
4:103641837 A G 0.047411 5.9535e-06
4:103645082 T C 0.035178 -1.3656e-05
4:103651441 T C 0.037415 -1.4023e-05
4:103673907 C A 0.109852 -9.3403e-06
4:103680599 C A 0.165806 3.2332e-05
4:103685514 C G 0.041638 -1.2704e-06
4:103691796 G A 0.493552 4.7065e-05
4:103698324 A C 0.076282 -1.0544e-05
4:103713894 T G 0.088538 -1.4198e-07
4:103722069 G A 1.943298 4.6567e-05
4:103724101 C A 0.039193 7.1840e-06
4:103731282 A G 0.306378 -2.9545e-06
4:103736838 G A 0.035508 -6.7197e-06
4:103738108 C T 0.967640 -1.6147e-05
4:103747122 G T 0.069006 1.0446e-05
4:103749792 T C 0.149087 -1.6372e-05
4:103777146 T C 0.046006 -2.5048e-05
4:103788211 G A 0.973260 -1.7535e-05
4:103804194 T C 0.254269 -3.7404e-06
4:103849758 C T 0.975440 -1.4971e-05
4:103902748 C T 0.039509 8.8487e-06
4:103907010 T G 0.068557 1.4462e-05
4:103911781 A G 0.972506 -1.6063e-05
4:103922109 A G 0.151211 -1.3842e-05
4:103941075 C T 0.076204 -1.0895e-05
4:103941222 A G 0.040658 7.2601e-06
4:103941426 T C 0.076819 2.6022e-06
4:103942553 T C 0.021290 -1.3086e-05
4:103949607 G C 1.882546 1.1122e-05
4:103964529 C A 0.235924 -2.2614e-06
4:103966802 T C 0.156521 -1.4360e-05
4:103974122 G A 0.765439 -1.8880e-05
4:103975508 T C 0.100519 1.3470e-05
4:103983087 G T 0.038765 -9.1150e-06
4:104003148 T C 0.384489 -1.4110e-05
4:104004064 C T 0.164507 2.0371e-05
4:104008364 A G 0.065287 -1.1951e-05
4:104010837 A G 0.090143 -1.0702e-06
4:104013796 C T 0.318475 -6.9276e-06
4:104017305 C T 0.042307 4.7593e-06
4:104025945 T C 0.040159 1.1231e-05
4:104027644 A G 0.361082 -5.8608e-06
4:104046098 T C 0.038357 -9.5537e-06
4:104061993 G C 0.360976 -8.4754e-06
4:104062223 T C 0.361119 -5.2052e-06
4:104066461 G A 0.403035 -2.0625e-05
4:104069822 T C 0.111140 -1.0319e-05
4:104089466 G A 0.049376 1.5820e-06
4:104105099 T C 0.038969 7.9849e-06
4:104105573 T C 0.064835 8.3691e-06
4:104117191 G A 0.399921 -1.8824e-05
4:104121428 T C 0.036759 -1.1196e-05
4:104126183 C T 1.917197 1.6248e-05
4:104130986 C A 0.984684 -3.5769e-05
4:104134008 C T 0.054601 6.7023e-06
4:104156174 T C 0.021273 5.7074e-06
4:104178315 C A 0.285748 -2.9317e-05
4:104179541 G A 0.437972 -1.5048e-05
4:104192050 G A 0.490431 -5.5948e-06
4:104212400 G A 0.064841 7.2589e-06
4:104225160 G A 0.360119 -2.1656e-05
4:104229587 T C 0.090054 -2.5410e-06
4:104232957 A G 0.044245 -1.4872e-05
4:104240255 C A 0.513159 2.2699e-05
4:104257723 A G 0.469464 -5.0602e-06
4:104257898 A G 0.115254 -9.5987e-06
4:104262333 T C 0.085203 -7.8883e-06
4:104265007 C T 0.059327 9.5185e-06
4:104266305 T C 0.108961 -3.6474e-05
4:104276096 T C 0.025522 2.4550e-06
4:104288620 A G 0.791101 -1.6104e-05
4:104296612 G A 0.215573 -6.7866e-07
4:104322585 C A 0.073973 -1.4643e-05
4:104324914 T C 0.038360 -8.9377e-06
4:104335667 G A 0.820404 -2.0933e-05
4:104340317 G A 0.021378 5.2242e-06
4:104346057 A G 0.177879 -1.8289e-05
4:104348373 T C 0.046819 9.3475e-06
4:104354925 T C 0.022058 -1.3707e-05
4:104361011 T C 0.041335 -2.6238e-05
4:104374130 T C 0.056702 6.4456e-06
4:104374596 C T 0.655380 -1.6171e-05
4:104379180 A G 0.079338 -3.3958e-05
4:104381986 T G 0.029242 -1.2263e-05
4:104384356 T G 0.033495 -7.2790e-06
4:104385161 C T 0.067765 -1.1792e-06
4:104386152 A G 0.053173 3.6934e-06
4:104391457 C T 0.231202 -1.1339e-05
4:104391911 A G 0.130502 1.3951e-05
4:104408721 G T 1.765487 1.4960e-05
4:104415083 A G 0.022877 -1.3611e-05
4:104416044 T G 1.434032 3.0471e-06
4:104417366 A G 0.068775 -1.2834e-05
4:104418307 C A 0.152458 -5.2871e-06
4:104419380 G A 0.103548 1.9256e-05
4:104421949 A G 0.044320 -2.0315e-06
4:104424222 C T 0.217748 -2.1828e-05
4:104424934 T C 1.225806 -6.3414e-06
4:104431581 T G 0.086811 2.1022e-05
4:104435456 T G 1.504578 4.0643e-07
4:104439329 T C 0.198611 1.7607e-05
4:104446321 G T 0.065260 -1.0903e-05
4:104467267 C T 1.515801 3.1736e-06
4:104473391 T C 1.512523 4.1243e-06
4:104483422 G A 0.060789 2.3738e-06
4:104491078 G C 0.024938 -1.9773e-06
4:104491757 T C 0.064960 4.2841e-06
4:104494044 A C 0.058514 -1.5519e-05
4:104506389 G A 1.297430 -3.1513e-06
4:104529139 C A 0.058341 -7.1784e-06
4:104541985 T C 0.076425 2.3864e-05
4:104543602 C T 0.473055 -2.9260e-05
4:104543839 A G 0.078278 -9.1287e-06
4:104545224 C T 1.037843 -2.1904e-05
4:104553287 C A 0.232487 -1.0715e-05
4:104555117 A C 0.099941 1.2296e-05
4:104555791 C A 0.606256 2.6799e-05
4:104565065 G A 0.032642 1.5117e-05
4:104567015 C T 0.359497 -1.7182e-05
4:104567057 A G 0.121680 7.8652e-06
4:104569676 A C 0.111443 3.8422e-07
4:104574605 T C 0.655720 -2.6017e-05
4:104587361 T C 0.116437 3.5617e-06
4:104595380 G A 0.102318 -1.3199e-06
4:104597079 T C 0.171579 -1.2190e-05
4:104603346 C T 0.124175 3.3792e-06
4:104607175 C T 0.051426 6.3580e-06
4:104612368 G A 0.183006 -2.0687e-05
4:104624663 G T 0.171708 -1.2735e-05
4:104638049 G T 0.051524 3.6383e-06
4:104642796 A C 0.105347 -1.5064e-05
4:104654727 T G 0.090027 2.3055e-05
4:104654879 C G 0.114965 -4.7092e-06
4:104658712 G C 0.026372 4.1283e-06
4:104668662 T G 0.167224 -1.0101e-05
4:104670141 G A 0.869209 5.2490e-06
4:104670180 T C 0.048991 1.9097e-05
4:104671002 G T 0.038530 -6.2676e-08
4:104684146 C T 0.024275 1.4055e-05
4:104687412 A G 0.087668 -9.2199e-06
4:104695920 A G 0.877950 5.9904e-06
4:104704772 C G 1.950580 1.1436e-05
4:104723875 G A 0.853182 1.0285e-06
4:104734438 C T 0.101716 1.1552e-05
4:104762857 T C 0.243475 -1.2524e-05
4:104764758 G T 0.295506 -1.0508e-05
4:104789014 G T 0.098455 -4.9899e-06
4:104789707 C T 0.665311 8.2677e-06
4:104793165 G A 0.916133 9.4415e-07
4:104794429 C T 0.116865 -3.1672e-06
4:104798439 T G 0.078716 -1.2406e-05
4:104812749 G A 0.063988 3.1274e-06
4:104816926 G A 0.735443 8.4021e-07
4:104833752 A G 0.601197 7.3151e-06
4:104846201 C T 0.035821 -1.2103e-05
4:104847577 C T 0.048308 -5.1722e-06
4:104847606 C T 0.028497 -1.4957e-05
4:104853243 T C 0.070788 6.3440e-07
4:104865955 T C 0.045782 3.1949e-06
4:104869717 T C 0.051018 1.3134e-06
4:104873754 T C 1.311332 2.0497e-05
4:104881825 T C 1.720429 1.3047e-05
4:104883831 A G 0.056437 -1.0361e-05
4:104895480 G A 0.119545 -6.8867e-06
4:104896723 T G 0.045646 2.3898e-05
4:104902094 C G 0.181948 6.8493e-06
4:104903451 A G 0.045071 -8.5036e-06
4:104903537 C T 1.418879 1.8198e-05
4:104908168 T G 0.094576 -1.4048e-05
4:104911291 T C 1.763094 2.2731e-05
4:104919854 A C 0.065249 4.1123e-07
4:104939232 G A 0.408842 -2.9930e-06
4:104941286 C T 0.088375 2.0889e-05
4:104943786 A T 0.039764 -1.4070e-05
4:104944617 T C 0.080409 1.1481e-05
4:104946704 G A 1.969055 4.2370e-06
4:104949606 A G 1.367779 -4.2706e-05
4:104963964 C T 0.419888 1.8541e-05
4:104972117 G A 0.271445 -1.1517e-06
4:104973196 C G 0.234744 -1.0601e-05
4:104978031 C T 0.512289 5.2523e-06
4:104982466 A G 0.033702 -1.3055e-05
4:104987418 G A 0.093454 -2.1226e-05
4:104996005 T C 0.033859 -1.3131e-05
4:105010119 T G 0.028038 -2.3649e-06
4:105011169 A C 0.495228 -2.7008e-05
4:105015277 A C 0.033621 -1.3632e-05
4:105042741 C T 0.040186 3.7771e-06
4:105059241 A C 0.853308 5.8500e-06
4:105060524 C T 1.183369 1.4390e-05
4:105065029 C T 0.031112 6.2563e-06
4:105086146 A C 1.159336 -1.8772e-05
4:105108617 A G 0.080049 2.7295e-08
4:105129571 A G 0.031527 1.4724e-05
4:105136908 G A 0.025427 3.0235e-06
4:105137412 G A 0.122788 -8.4870e-06
4:105143071 A C 0.329817 1.3557e-05
4:105145350 C T 0.021466 -6.0221e-06
4:105171008 T C 0.064345 -7.1011e-06
4:105184790 A G 0.098459 8.7683e-07
4:105185596 A C 0.047931 4.5406e-05
4:105201445 G A 0.096960 -3.6973e-05
4:105211358 T C 0.796255 -1.9565e-05
4:105217098 G A 0.200117 4.0367e-05
4:105221167 C T 0.033546 1.5213e-05
4:105230802 G A 1.012420 -9.9912e-06
4:105242420 C T 0.046088 -1.1705e-06
4:105272051 C T 0.118841 -3.8080e-06
4:105273141 C A 1.869134 -2.2734e-06
4:105274123 T G 0.039625 1.9545e-06
4:105289082 T G 0.098758 2.9704e-06
4:105294968 A G 0.245766 4.4728e-06
4:105301788 A G 1.038112 1.2153e-05
4:105302220 G A 0.035124 -1.3446e-05
4:105306382 T C 1.560281 -2.3581e-05
4:105306883 A G 0.053503 2.6552e-05
4:105306893 G C 0.142697 -1.6136e-05
4:105311957 T G 1.613529 -7.3240e-06
4:105314128 T C 0.022231 -1.1766e-05
4:105316677 T C 0.025988 -4.1397e-06
4:105322746 T C 0.363999 8.3266e-06
4:105343783 C T 1.425134 -2.1546e-05
4:105379781 T C 0.063794 1.2755e-05
4:105380785 C A 0.050154 -1.4432e-05
4:105382908 T C 0.087069 -1.3176e-05
4:105388556 A G 0.034318 1.9059e-05
4:105390165 C T 1.333652 -1.2331e-05
4:105395619 G A 0.027052 -7.8780e-06
4:105429377 G T 0.062288 -5.5029e-06
4:105431905 C A 0.065062 1.0097e-05
4:105432627 G C 0.288312 -1.1172e-05
4:105433088 T C 1.072015 -1.2693e-05
4:105434961 T G 1.591076 1.4776e-05
4:105444337 T C 0.207413 2.5812e-05
4:105445679 A G 0.474112 6.1813e-06
4:105454573 T C 0.478953 -3.3411e-06
4:105460288 G A 0.023659 1.3461e-05
4:105469120 T C 0.043314 6.0580e-06
4:105470968 T C 0.023629 -8.6479e-06
4:105471485 T C 0.031561 6.1032e-07
4:105473581 A G 1.439747 7.2656e-06
4:105474132 C T 0.062230 -1.6014e-05
4:105493387 A G 1.361904 6.5478e-06
4:105497463 T C 0.826813 5.4834e-06
4:105500120 G A 0.535496 2.7809e-06
4:105507674 T C 1.225245 2.4524e-07
4:105516772 G A 0.162399 1.3682e-05
4:105517973 T G 0.709376 1.4161e-05
4:105541393 T C 0.567080 2.7698e-06
4:105546953 T C 0.622174 4.3937e-06
4:105560094 G A 1.608670 6.1922e-06
4:105584709 G A 0.128612 -3.0676e-06
4:105587537 G C 0.023183 1.0868e-05
4:105619841 A G 0.138526 6.9308e-08
4:105624313 G T 0.998807 -6.3941e-08
4:105635412 C T 1.692670 7.5209e-06
4:105637717 C T 0.083262 -1.1131e-06
4:105640806 T C 0.047978 1.4970e-05
4:105671319 C T 0.033774 -8.8016e-06
4:105673264 T C 0.104755 -1.1747e-05
4:105678372 A G 0.048349 4.2875e-05
4:105684113 T G 0.162716 -3.3680e-05
4:105693258 C A 1.699758 1.0712e-05
4:105696569 G A 0.422323 -3.1094e-06
4:105706327 G A 0.745081 1.7391e-05
4:105706547 G T 0.801386 7.6929e-06
4:105707555 T G 0.085152 3.9133e-06
4:105716473 T C 1.609493 9.5831e-06
4:105722860 G A 0.066834 -1.8069e-06
4:105730767 C T 0.109403 3.1929e-06
4:105732804 A G 0.925840 -7.0702e-06
4:105733641 C T 0.061224 3.6324e-05
4:105745818 A G 0.563242 -2.7504e-06
4:105747210 T C 0.189319 7.8320e-06
4:105772094 T C 0.551023 -5.5150e-06
4:105775985 T C 0.035130 4.3096e-06
4:105778330 A C 0.740672 -1.4975e-05
4:105794260 A G 0.915960 2.1471e-05
4:105804916 T C 0.025060 1.0395e-06
4:105805832 T C 0.062370 1.3330e-05
4:105810813 C T 0.125314 -2.5915e-05
4:105821677 G A 0.104167 -1.1856e-05
4:105827355 A G 0.178011 -1.1862e-05
4:105831751 T C 0.045989 7.1050e-06
4:105837965 A G 0.027484 -8.2894e-06
4:105839220 C G 0.124468 -1.6467e-05
4:105841429 G A 0.125188 -1.5057e-05
4:105861894 T C 0.081089 2.7101e-06
4:105866724 C T 0.276157 9.5375e-06
4:105867630 A G 0.113649 1.0429e-05
4:105869123 G A 0.031659 2.4510e-05
4:105883158 G A 0.326193 -2.8242e-05
4:105887763 G A 0.115393 1.1299e-05
4:105894642 G A 0.046282 1.3232e-05
4:105897524 A G 0.306644 1.2191e-05
4:105898301 T C 0.040536 -1.0745e-05
4:105908782 A G 0.074188 -1.8429e-05
4:105918000 C A 0.901045 -3.5410e-06
4:105920752 A G 0.100628 -7.4298e-07
4:105933951 A G 0.098353 -1.1249e-05
4:105944654 G A 0.229114 -1.1007e-05
4:105958142 C T 0.207926 8.4983e-06
4:105976299 C T 0.348587 2.8267e-06
4:106000437 A G 0.062190 3.0839e-05
4:106011086 T C 0.395216 4.1732e-06
4:106014524 A G 0.069339 -1.1566e-05
4:106019837 C T 1.372879 1.1977e-05
4:106037168 A G 0.107258 1.2025e-05
4:106041211 T C 0.076428 -7.1145e-06
4:106041239 G A 0.068972 -4.0793e-06
4:106061125 A G 0.046839 -4.5481e-06
4:106061199 T C 0.056624 -1.6925e-05
4:106061534 A C 0.743545 -4.4585e-05
4:106066982 C T 1.256795 -2.5229e-05
4:106069919 T C 0.037000 6.0978e-06
4:106071064 G A 0.725131 -9.0547e-06
4:106074826 G T 1.256687 -3.1439e-05
4:106081636 C T 0.740628 -1.2574e-05
4:106083776 T C 0.723329 -1.3203e-05
4:106088864 G C 0.020980 3.0934e-07
4:106095619 C T 0.075901 -8.6649e-06
4:106096764 A G 0.097160 -8.6297e-06
4:106107483 G C 0.042481 -5.0834e-06
4:106111280 T G 0.024727 4.3175e-06
4:106112232 T C 0.066977 1.4300e-05
4:106131025 A G 0.020198 1.6913e-05
4:106146477 C A 0.200413 2.0807e-05
4:106148222 G A 0.057229 -1.6277e-05
4:106155185 G C 0.020409 1.8857e-05
4:106155199 T C 0.035134 9.3098e-06
4:106155751 A G 0.036551 7.6731e-06
4:106156163 A G 0.091819 1.0190e-05
4:106156187 T C 0.107322 -3.2113e-05
4:106157698 C T 0.027811 1.3290e-05
4:106184597 C A 1.098309 2.8760e-05
4:106191680 G A 0.101043 -1.7666e-05
4:106196834 T C 0.027688 1.0472e-05
4:106197000 G A 0.063114 1.7253e-05
4:106212562 A G 0.776043 2.2050e-05
4:106213874 A G 0.023313 1.7737e-05
4:106238401 G A 0.069163 1.4596e-05
4:106249102 G A 1.181952 3.7427e-05
4:106255976 A G 0.099288 -1.3820e-05
4:106260737 A G 0.035685 -2.1440e-06
4:106262167 T C 0.056886 6.3246e-06
4:106264681 C T 1.854110 3.0238e-06
4:106265348 A T 1.122873 3.2111e-05
4:106265432 C T 0.269796 2.9191e-06
4:106268594 G A 0.163440 -4.9514e-07
4:106269402 A G 0.032781 2.5333e-06
4:106287738 A G 0.037537 -7.8127e-06
4:106290757 A G 0.046394 2.6392e-07
4:106293125 G A 0.522073 2.0277e-06
4:106293217 A G 0.031329 -1.8772e-07
4:106293434 T C 0.050773 6.0071e-06
4:106297513 A G 1.941037 8.8209e-06
4:106302076 C T 0.029225 -5.5466e-06
4:106302145 T C 0.070710 5.0286e-06
4:106304683 C T 0.169349 2.8165e-05
4:106306104 A T 0.065916 1.6255e-06
4:106308048 G C 0.052707 6.1241e-06
4:106308363 G A 0.051942 6.2841e-06
4:106317429 G C 0.928930 2.4520e-05
4:106318456 A G 0.162875 -2.9640e-05
4:106321933 A G 0.051127 -1.2837e-06
4:106325025 C T 0.042392 -3.8621e-06
4:106326569 T C 0.054700 3.4112e-06
4:106337279 C T 0.053714 4.6082e-06
4:106338434 T C 1.941139 6.1989e-06
4:106338742 A G 1.249928 2.5862e-05
4:106356594 T C 0.260814 -2.8336e-06
4:106357735 A G 0.066106 -4.7124e-06
4:106360595 T G 1.131944 2.2603e-05
4:106373914 C G 0.052395 8.8563e-06
4:106374291 C T 0.047632 5.7569e-07
4:106374316 G A 0.060245 3.5430e-06
4:106379218 T C 0.060507 6.2460e-06
4:106380960 G C 0.051259 3.7906e-06
4:106381155 G T 0.062220 5.9059e-06
4:106382495 C G 0.059561 5.2711e-06
4:106386297 A G 0.061108 8.2912e-09
4:106387037 G T 0.060857 1.2335e-06
4:106387204 T C 0.061979 5.2478e-06
4:106389337 C G 1.444602 2.3253e-05
4:106389388 A G 0.085954 8.8169e-06
4:106391880 G A 1.725169 -5.6181e-06
4:106392203 C T 0.059177 4.1416e-07
4:106394792 T C 0.111388 9.7164e-06
4:106394926 A G 0.173857 -2.1857e-06
4:106394997 T C 0.033764 1.2223e-06
4:106397270 C T 0.061421 9.8035e-07
4:106397746 T A 0.052514 -5.1780e-06
4:106398921 A C 0.060466 9.5555e-06
4:106404987 T C 0.058606 -1.0613e-05
4:106408436 T C 0.060099 2.4937e-06
4:106408838 G A 0.133470 2.0597e-05
4:106410443 G T 0.066820 1.0452e-06
4:106412474 C T 0.052031 -4.0664e-06
4:106412691 A G 0.147868 3.7532e-06
4:106417608 A C 0.050749 1.6711e-07
4:106418386 T C 0.062111 -5.3835e-07
4:106418834 C G 0.060490 3.5367e-06
4:106419700 G T 0.060034 2.4587e-06
4:106428657 G T 0.025696 3.5777e-06
4:106429568 T C 0.103389 -2.1859e-05
4:106430976 C A 1.824488 -9.5750e-06
4:106431423 T C 0.034913 -3.0635e-06
4:106445844 A G 0.071430 -1.6465e-05
4:106449292 C G 0.056107 5.6814e-07
4:106451081 C T 0.050593 -8.0076e-06
4:106459205 G A 1.827269 -1.7685e-05
4:106459881 T C 0.547677 1.0382e-05
4:106460584 A G 0.049308 -1.0943e-05
4:106463713 T C 1.498026 3.1871e-06
4:106466128 A G 0.051259 -4.1283e-06
4:106466334 G A 0.073916 9.2293e-06
4:106474078 A G 0.121241 -2.1769e-05
4:106475092 T C 0.076992 -1.6518e-05
4:106478863 T A 0.077009 -1.6680e-05
4:106479425 A G 0.301918 2.8668e-07
4:106480674 A C 0.050739 -4.5273e-06
4:106480737 G A 0.078930 -1.5901e-05
4:106481673 C T 0.059432 -1.3728e-06
4:106482235 T G 1.246215 1.4593e-05
4:106483898 G A 0.173099 9.2362e-06
4:106486617 G T 1.901262 2.7995e-05
4:106487288 A G 0.045462 7.8128e-06
4:106491511 C T 0.402964 2.4559e-05
4:106492228 G A 0.141341 -3.0262e-06
4:106493969 G A 1.940255 1.8313e-05
4:106504490 T C 1.765521 3.3189e-06
4:106504630 A G 1.940534 1.5649e-05
4:106504943 C T 1.444911 -3.3911e-05
4:106505353 A G 0.113194 -1.5691e-05
4:106508526 A G 0.140725 -1.5472e-05
4:106509644 G C 0.141535 -1.7666e-05
4:106510470 G A 0.178756 -1.5755e-06
4:106513533 T C 0.040869 1.4550e-05
4:106516028 T C 0.473667 -2.2114e-05
4:106517999 G C 0.439821 -1.6920e-05
4:106519663 A G 0.113935 -1.5754e-05
4:106520325 G A 0.047190 6.8032e-06
4:106528223 G A 0.135854 -1.8582e-05
4:106534157 A C 0.396209 -3.7941e-05
4:106538537 C T 0.106265 2.2596e-05
4:106540698 G A 0.055856 -1.3707e-05
4:106541028 C A 0.036252 1.7551e-06
4:106546142 T C 0.036191 -2.0395e-06
4:106546912 A G 0.035899 3.1602e-06
4:106549096 T G 0.334257 -1.6680e-05
4:106549284 C T 0.327355 -1.8230e-05
4:106549786 T C 0.027610 -3.1077e-06
4:106560504 C T 0.107067 -1.7446e-05
4:106563284 G A 0.147736 -7.4719e-06
4:106568722 A T 0.033903 1.3207e-05
4:106572456 T C 0.318492 3.1769e-07
4:106573131 A C 0.056661 -1.3623e-05
4:106575269 G A 0.125892 -1.8369e-05
4:106580340 G A 0.448787 -3.4015e-05
4:106583042 C T 0.091289 3.6743e-05
4:106585951 C T 0.036218 -5.2342e-06
4:106587316 C T 0.181085 1.2923e-05
4:106590830 C A 0.109087 -2.4900e-05
4:106591656 C T 0.038207 -2.8769e-06
4:106593886 G C 1.885919 -4.7020e-06
4:106597295 C G 0.287941 -3.3886e-05
4:106600622 A T 0.055801 1.2092e-05
4:106601989 C T 0.165619 -1.6820e-05
4:106622630 C A 0.056692 1.4827e-05
4:106627948 T C 0.447743 5.5885e-06
4:106646182 T G 0.073589 -1.4575e-05
4:106659345 A C 0.129343 -1.7667e-05
4:106662341 T C 0.254766 5.3822e-07
4:106666580 G A 0.165585 -2.0176e-05
4:106681729 A G 0.046142 1.7291e-05
4:106682752 T C 0.096514 1.0654e-05
4:106683451 T C 0.116726 1.0726e-05
4:106686096 G T 0.031836 -9.1432e-06
4:106688904 G A 0.130356 -1.3943e-05
4:106690466 G C 0.092914 1.0582e-05
4:106701591 C T 0.037881 -5.3853e-06
4:106711416 A G 0.090099 3.2668e-05
4:106723497 A G 1.925510 -1.1057e-06
4:106731410 G A 1.694325 2.0259e-05
4:106732957 A G 0.116553 1.1398e-05
4:106733662 G C 0.074500 -7.7713e-07
4:106736086 T C 0.025189 -3.2379e-06
4:106736504 A G 0.026094 2.0690e-06
4:106740492 G C 1.918476 3.8187e-06
4:106740767 C T 0.023693 -1.6123e-05
4:106741143 G A 0.184655 1.3439e-05
4:106742216 C T 0.130563 -1.5599e-05
4:106743674 C T 0.032839 1.4466e-05
4:106749312 C A 0.055784 -5.2820e-06
4:106755110 G A 0.074837 1.3200e-05
4:106767226 T C 0.142140 -1.2981e-05
4:106789420 A G 0.041716 -7.8844e-06
4:106791573 C A 0.200338 -1.0264e-05
4:106792380 T C 1.231555 2.9759e-05
4:106793618 T G 1.534625 2.9993e-05
4:106796865 G A 0.117749 9.3910e-06
4:106800117 C A 1.921471 -5.1641e-06
4:106810807 G A 0.116152 -1.1412e-05
4:106812732 A G 0.468594 -2.7892e-05
4:106817221 G A 0.770893 -2.7220e-05
4:106817415 T G 0.047309 2.5678e-05
4:106817492 C A 0.221352 4.4277e-06
4:106818592 G C 0.102161 1.8221e-06
4:106819053 A G 0.517786 9.1475e-05
4:106819537 T C 0.094981 7.0347e-06
4:106819613 C T 0.188989 5.5360e-06
4:106820344 G T 0.101879 1.0950e-06
4:106820702 T C 0.075048 1.9482e-05
4:106821578 T C 0.095304 7.0901e-06
4:106826973 C G 0.099628 7.2149e-07
4:106827643 A G 0.027896 -2.6535e-05
4:106828430 G A 0.026927 -2.7804e-05
4:106828795 C T 0.596451 1.2033e-04
4:106830890 C T 0.033760 -6.3268e-06
4:106836257 T C 0.091374 1.1305e-06
4:106836894 A G 0.071736 1.3463e-05
4:106841296 A G 0.060564 -2.5485e-06
4:106841817 T C 0.073467 -6.7485e-06
4:106844048 T C 0.097476 -2.2984e-06
4:106844153 C A 0.070635 1.6475e-05
4:106845508 G A 0.025172 -3.2458e-05
4:106846289 A G 0.025774 -3.1375e-05
4:106854924 A G 0.030700 -5.8947e-06
4:106855536 A G 1.812143 -2.4791e-06
4:106861730 G A 1.813037 -1.4101e-06
4:106864927 G A 0.025737 -3.2004e-05
4:106870348 G A 0.025794 -3.4185e-05
4:106876915 A T 0.025883 -3.1572e-05
4:106878045 A C 0.102426 -8.1661e-06
4:106879592 G A 0.025842 -3.6753e-05
4:106880056 G A 0.161512 1.8558e-05
4:106883617 C T 0.161825 1.7880e-05
4:106888075 T C 1.318026 3.0753e-05
4:106890350 A G 0.108312 1.5364e-05
4:106892575 A G 0.072277 -3.0930e-05
4:106899334 A G 0.039547 -3.4234e-06
4:106909597 A G 0.090779 -1.9814e-05
4:106909915 G A 0.796708 2.5968e-05
4:106910301 C G 0.044357 -2.4789e-05
4:106910453 A C 1.700894 3.3084e-05
4:106913997 C T 0.185345 -2.1632e-05
4:106920644 G A 0.045105 1.0838e-05
4:106921594 C T 1.761941 5.2522e-06
4:106924150 G A 0.045884 1.0198e-05
4:106936604 G A 0.183434 -2.2811e-05
4:106938124 G A 0.045524 -2.2341e-05
4:106940065 G C 0.699840 4.9719e-06
4:106945060 G C 0.580408 -4.1795e-06
4:106954373 G T 0.056954 1.1558e-05
4:106955885 C T 0.060180 -2.3842e-05
4:106965077 T C 0.073786 -8.5513e-06
4:106983604 C T 0.670193 -1.5820e-05
4:106998315 A G 0.167139 -3.5471e-05
4:107022157 G A 0.036096 -7.6304e-06
4:107022503 T C 0.577994 -6.5029e-06
4:107035798 A G 0.038255 1.3941e-05
4:107040393 C T 0.076697 -6.2864e-06
4:107047744 G T 0.104208 8.1658e-06
4:107068581 T C 0.150065 -1.0136e-05
4:107073921 A G 0.076646 -3.8722e-06
4:107089112 G A 0.045153 1.2386e-06
4:107095505 C T 0.732155 -8.7785e-06
4:107112208 A G 0.020776 -8.7759e-07
4:107113572 T C 0.029636 1.9225e-05
4:107127490 C T 0.147753 -3.5763e-05
4:107128928 C A 0.084883 1.4090e-05
4:107156462 T C 0.352919 8.4834e-06
4:107158109 C T 0.053265 -3.1277e-05
4:107165240 T C 0.132046 2.0590e-05
4:107173358 A G 0.126766 -3.7724e-05
4:107174698 A G 0.567930 4.3280e-05
4:107181616 T C 0.032873 -7.1108e-06
4:107182809 T C 0.353956 1.0927e-05
4:107206834 A G 0.172252 -3.2309e-05
4:107238015 G A 0.106676 9.8817e-06
4:107240605 C T 0.057539 1.1035e-05
4:107273754 G A 1.488174 -3.4646e-05
4:107274422 A G 0.087063 -1.9131e-05
4:107279386 G A 0.030711 -6.3375e-06
4:107282717 C T 0.351389 9.5254e-06
4:107305758 G A 0.593415 2.9235e-05
4:107334361 C T 0.376258 2.0372e-05
4:107336974 A G 0.025067 -5.6329e-06
4:107338993 A G 0.038612 6.2813e-06
4:107339397 T C 0.067095 -1.1499e-05
4:107362111 T C 0.024037 -7.1485e-06
4:107363272 A G 0.140705 1.1986e-05
4:107370685 G A 0.865449 -1.7818e-05
4:107375566 A G 1.051378 -3.8632e-05
4:107382780 G A 0.118049 -2.4258e-05
4:107383617 C T 0.046265 5.6222e-06
4:107399532 G A 0.047621 -5.9576e-06
4:107433996 C T 0.046431 -5.2971e-06
4:107443416 A C 1.131203 -4.5916e-05
4:107443465 T C 0.212921 -2.4528e-05
4:107445120 G A 0.091880 1.3606e-05
4:107450087 T G 0.101896 -6.2663e-06
4:107451256 C T 0.046826 -2.4072e-06
4:107451539 C T 0.093927 -7.7213e-06
4:107452623 G T 0.091081 2.4964e-06
4:107475012 C T 1.964649 -6.1494e-06
4:107477804 T C 1.764385 2.2263e-05
4:107486259 G A 0.068612 -2.5526e-05
4:107487061 C T 0.175053 -2.5047e-05
4:107488790 C G 0.332707 2.9065e-05
4:107500264 T C 0.604278 4.7663e-06
4:107500406 C T 0.044079 2.3628e-06
4:107501140 C T 0.063196 -1.4316e-05
4:107501341 A G 0.378788 -1.1029e-05
4:107502718 T C 0.059184 7.0400e-06
4:107502839 C T 0.025856 4.3127e-06
4:107502909 A G 0.386223 -1.2209e-05
4:107506021 G A 0.049855 -8.2828e-06
4:107509199 G A 0.316554 -4.5992e-06
4:107524329 T G 0.066858 7.5826e-06
4:107536434 C T 0.038877 -1.6347e-07
4:107541316 G A 1.260494 3.9653e-06
4:107542072 A G 0.980886 1.0116e-05
4:107547045 T C 0.038265 1.1322e-05
4:107555976 G T 1.615344 -2.8610e-06
4:107563393 G T 0.119766 -6.1476e-06
4:107569424 A G 0.182258 -2.0382e-06
4:107573647 T G 0.814516 -1.7424e-05
4:107574716 T C 0.068180 -7.6283e-06
4:107579439 A G 0.073977 -9.2127e-06
4:107579479 C T 0.048512 -1.5172e-05
4:107610487 A G 0.042341 1.5656e-05
4:107613166 T G 0.218163 -8.6357e-06
4:107618212 G A 0.039486 -1.6270e-05
4:107628936 C T 0.081606 -1.5282e-06
4:107630738 G A 0.043542 -4.7819e-06
4:107654468 T G 0.025002 1.8930e-05
4:107671350 C T 0.052758 -1.1959e-05
4:107674347 G T 0.030925 -2.9493e-06
4:107681636 A G 0.190880 -2.8309e-05
4:107683070 G A 1.934985 -1.0404e-07
4:107683121 G A 1.705647 3.4784e-05
4:107706236 C T 0.027450 1.4110e-05
4:107710155 A G 0.047917 7.0719e-06
4:107720526 C T 0.063981 2.1825e-05
4:107726803 G A 1.744782 2.4787e-05
4:107728775 C T 0.020834 -6.9081e-07
4:107744613 G A 0.040393 1.0233e-05
4:107747513 A G 0.057641 -5.9222e-07
4:107749581 G A 0.061527 -1.1318e-05
4:107758067 C T 0.141919 2.4737e-05
4:107759200 C T 0.034117 6.4764e-06
4:107766458 A G 0.123138 -3.2058e-06
4:107769255 G A 0.376330 4.7982e-06
4:107774514 C G 0.104477 -1.3306e-05
4:107787331 C T 0.079624 1.3104e-05
4:107809828 T C 0.095406 -1.0096e-05
4:107828001 C T 0.605869 -7.8494e-06
4:107836183 T C 0.033784 -2.7556e-06
4:107839573 G A 0.507073 -1.4080e-05
4:107843493 A G 0.132304 1.7607e-06
4:107845794 T C 0.208542 4.7250e-06
4:107847043 G C 0.086444 -6.3599e-07
4:107854667 A G 0.064967 -1.7952e-06
4:107855269 T G 0.419800 1.2222e-05
4:107855674 G A 0.048308 4.2084e-06
4:107879506 A G 0.151442 3.9341e-06
4:107889798 T C 1.032754 -1.7232e-05
4:107891021 A G 0.090459 8.7794e-06
4:107892974 C T 0.064930 -1.7055e-06
4:107901015 G A 0.379400 -4.8182e-06
4:107901087 C T 0.321491 -3.0231e-06
4:107907924 G A 0.076561 -6.9182e-06
4:107923572 T C 0.123954 -2.3471e-05
4:107930375 C T 0.151336 2.1813e-05
4:107933767 A G 0.057719 4.1548e-07
4:107939938 T C 0.184852 3.7302e-06
4:107948044 A G 0.434484 -7.0454e-06
4:107949256 T C 0.035209 1.6712e-06
4:107950212 T C 0.042018 1.0390e-06
4:107951360 A G 0.995818 -1.4038e-06
4:107953879 T G 0.171385 8.9528e-06
4:107955723 C G 0.056614 8.7665e-06
4:107956446 G A 0.096786 5.4662e-06
4:107958676 C T 0.035188 1.7873e-05
4:107960572 G A 0.966913 3.7609e-06
4:107963168 G A 0.105381 1.2723e-06
4:107964935 A C 0.123386 8.3405e-06
4:107971702 C T 1.470569 -7.2455e-06
4:107973161 C T 0.020141 2.7181e-06
4:107980705 C T 0.367674 -3.3243e-06
4:107982988 G A 0.048872 5.9481e-06
4:107991032 A G 0.116808 -6.7976e-06
4:107996091 C A 0.178888 -3.4552e-05
4:108000299 C G 0.152475 7.6936e-06
4:108010913 G A 1.255786 5.1244e-06
4:108013744 A G 0.060092 -7.5997e-06
4:108026708 G C 0.048427 1.0121e-05
4:108039967 T C 1.667463 -8.6704e-06
4:108056630 C T 0.667997 3.9211e-05
4:108059619 T C 1.752541 -5.1746e-06
4:108071736 G A 0.865432 1.0675e-05
4:108088342 T C 0.031510 -2.0932e-06
4:108089920 T C 0.044544 4.3539e-07
4:108090018 G A 0.052123 6.2475e-06
4:108091379 A G 0.080069 -1.5519e-05
4:108094603 T C 0.081844 -1.0439e-06
4:108101726 C G 0.045367 -1.8367e-05
4:108104916 A G 0.054543 -6.0117e-07
4:108109894 G A 1.590155 6.1031e-06
4:108115222 A G 0.830767 1.2960e-05
4:108116751 C T 0.156620 -3.9939e-06
4:108120442 A G 1.286952 -1.3455e-05
4:108122761 T C 0.415628 -1.6854e-05
4:108124706 A G 0.863728 -2.6428e-06
4:108126646 T C 0.091822 -1.6200e-05
4:108135681 T C 0.152387 -1.2356e-05
4:108136082 A G 1.685928 3.1918e-06
4:108140361 A C 0.077550 -2.7842e-05
4:108148408 T C 0.914494 3.7858e-05
4:108158105 T C 1.309714 2.5881e-05
4:108159009 G A 0.067548 1.2728e-05
4:108164571 T C 0.238732 -2.9715e-06
4:108164829 C T 1.854617 1.6882e-05
4:108174195 T G 0.451320 3.5915e-06
4:108174263 A G 0.046778 6.4288e-07
4:108174504 G A 0.330959 -2.9427e-05
4:108185069 C T 0.072675 2.3881e-05
4:108186091 G A 0.050328 -1.1665e-06
4:108195600 T C 0.086525 -3.6737e-06
4:108196776 C T 0.334097 -3.9592e-06
4:108197243 G A 0.673110 1.5597e-05
4:108200308 T C 0.088559 1.5722e-05
4:108201956 G T 0.119803 1.5003e-05
4:108202333 T G 0.127925 -1.8165e-05
4:108205181 C A 0.069591 1.4221e-07
4:108213692 A C 0.077298 3.2509e-06
4:108221549 A G 0.070930 -7.1889e-06
4:108222771 C A 0.838685 -1.6395e-07
4:108246148 C T 1.418413 7.7888e-06
4:108253150 T G 0.045741 6.6183e-06
4:108260989 C G 0.046221 -3.5242e-05
4:108279656 G T 0.061040 -1.0789e-06
4:108280221 A C 0.066980 6.8974e-06
4:108284843 C G 0.817470 3.6354e-07
4:108299192 G A 0.050528 -9.6621e-06
4:108304199 T G 0.055451 -1.1658e-05
4:108313081 C T 0.126688 1.4371e-06
4:108313658 A C 0.798047 -3.3994e-06
4:108316982 G A 0.067320 1.9476e-05
4:108318541 A G 1.211384 -1.6478e-06
4:108345839 G A 0.092105 1.6344e-05
4:108356026 G A 0.054758 1.9801e-05
4:108358687 C A 0.467615 8.3242e-06
4:108369936 T C 0.483808 1.0461e-05
4:108372577 T C 0.027341 5.7345e-06
4:108379676 A G 1.388059 -1.0317e-05
4:108380600 C T 0.552145 5.6352e-06
4:108388856 A C 0.835969 -1.7103e-05
4:108392715 G A 1.932041 5.1941e-06
4:108412852 C T 0.126759 -7.0856e-07
4:108417053 G T 1.319393 -6.9696e-06
4:108435226 T C 0.054955 -6.9863e-06
4:108435768 A G 0.550523 7.3842e-06
4:108459625 G A 0.071250 -1.0889e-05
4:108459859 T C 0.069159 -9.3597e-06
4:108467023 C T 0.095110 2.7871e-05
4:108467232 T C 0.082758 -1.0205e-05
4:108469756 A G 1.254837 -6.6979e-06
4:108471044 G T 0.152390 -2.6148e-06
4:108472998 A G 0.538702 -1.0778e-05
4:108473598 T C 0.336518 2.7197e-05
4:108482346 G C 0.055006 -1.9390e-05
4:108482857 A G 0.100023 -7.6412e-06
4:108493598 C T 0.298188 -8.8786e-06
4:108497905 G C 0.025686 -1.6423e-06
4:108499056 C T 0.981393 9.2608e-06
4:108501562 G A 0.086862 2.0803e-05
4:108515963 C T 0.568532 -6.1142e-05
4:108517054 G A 1.103484 -1.5411e-05
4:108528923 C T 0.067769 -7.2402e-06
4:108531269 G A 0.651722 -7.4631e-05
4:108536833 A G 0.174173 -2.3270e-05
4:108537766 G A 1.245056 -1.4441e-05
4:108538215 G A 0.075394 -7.8396e-06
4:108538361 A G 0.164085 -1.5811e-05
4:108542623 C T 0.074470 -3.5487e-06
4:108549223 C A 0.106387 1.8658e-05
4:108549551 A C 0.463437 2.8944e-05
4:108551763 T C 0.038955 4.5551e-06
4:108551972 C T 0.591263 3.3736e-05
4:108566204 C T 0.048077 1.3345e-05
4:108566940 A G 0.071117 1.4990e-05
4:108568027 G A 0.056396 -9.0690e-06
4:108571120 C G 0.035916 -1.8467e-05
4:108574393 T C 0.064304 3.3846e-05
4:108584371 T C 0.828231 6.6256e-06
4:108591510 A G 0.450674 -2.7407e-05
4:108602036 T C 1.872099 2.3994e-05
4:108603314 A G 0.042800 9.2262e-06
4:108611504 C T 0.047465 -2.1489e-06
4:108621139 C T 0.032067 6.8926e-06
4:108622241 T C 1.229784 -1.2851e-05
4:108626850 T C 1.889543 1.0383e-05
4:108637618 C T 0.025291 1.1168e-05
4:108639491 C A 0.613253 3.3747e-05
4:108642953 A G 1.838896 2.3484e-05
4:108652950 T C 0.028110 1.1777e-05
4:108655834 T C 0.933846 -2.0624e-05
4:108661272 A G 0.079525 -3.5081e-06
4:108664579 G T 1.836292 2.5306e-05
4:108671723 T C 0.611971 2.4238e-06
4:108681819 A G 1.722078 2.0201e-05
4:108700006 C T 0.030479 -4.1122e-06
4:108700380 G A 0.045333 -7.9172e-06
4:108701710 G A 0.179259 -2.2535e-05
4:108715410 G A 0.132722 -9.0558e-07
4:108724485 G A 0.045840 -9.6209e-06
4:108737814 T C 0.064338 -2.1877e-05
4:108742286 C T 0.243699 -1.7096e-05
4:108743095 C G 0.048733 1.2514e-05
4:108757097 T C 0.082102 3.1135e-06
4:108758470 C A 0.917245 1.0396e-06
4:108762613 G A 0.072732 5.2197e-06
4:108765857 A G 0.251393 -2.1025e-05
4:108780006 C T 0.155280 5.3197e-06
4:108784558 A G 0.028242 -1.5208e-06
4:108786729 T G 1.080889 6.4989e-06
4:108794813 T C 0.190716 -3.2846e-05
4:108795568 T C 1.391653 1.3973e-06
4:108799821 C T 0.057341 -6.0976e-06
4:108812149 G A 1.283950 1.4411e-05
4:108818147 G C 1.849041 -1.5108e-04
4:108819891 G C 1.510456 -2.8688e-05
4:108824019 A G 0.055169 -1.2107e-05
4:108828418 G C 0.068163 1.0550e-05
4:108837629 G A 0.533371 1.0221e-05
4:108860978 G A 1.126069 2.7813e-05
4:108873285 C T 0.426678 3.8202e-06
4:108874039 A C 1.334774 -1.6743e-05
4:108887158 G T 0.403753 1.9926e-05
4:108887224 T G 0.048349 1.0531e-05
4:108890396 A G 1.803133 -7.4570e-06
4:108900891 T C 0.077734 8.2804e-06
4:108906300 T C 0.201174 -1.6318e-05
4:108906428 G T 0.098510 1.0255e-05
4:108912668 T A 0.294812 3.2290e-05
4:108919128 A G 0.033811 -6.4517e-06
4:108927740 T C 1.311594 -2.3593e-05
4:108944579 T C 1.839304 -2.1513e-05
4:108944732 A G 0.119711 1.8423e-05
4:108945083 G A 0.047417 1.1496e-07
4:108948284 T C 0.074711 -6.6947e-06
4:108958693 C T 0.161481 1.4663e-05
4:108964201 T G 0.038666 1.3090e-05
4:108965265 T C 0.056886 -2.0864e-05
4:108966518 T C 0.645055 -2.1036e-05
4:108972707 A C 0.446281 -4.6173e-06
4:108983524 T G 0.057994 7.6940e-06
4:108983704 A C 1.805734 -2.3223e-05
4:108993579 A G 0.190886 -1.0884e-05
4:109000418 A G 1.656900 -3.6047e-05
4:109008905 C T 0.079685 -4.2293e-05
4:109013313 T C 0.214600 -1.6095e-05
4:109026801 T C 0.058106 9.6625e-06
4:109028614 G A 0.037469 7.9430e-06
4:109029350 G C 0.064172 5.3877e-06
4:109037677 C A 0.074432 -1.1195e-05
4:109046960 A G 1.134344 -4.0719e-05
4:109050566 C T 0.058514 -3.0476e-05
4:109059514 A G 0.057005 -2.1864e-05
4:109063784 A G 0.073803 -1.0782e-05
4:109085387 C T 0.342957 -1.7899e-05
4:109091834 G A 0.529781 1.2689e-05
4:109095552 A G 1.141011 -4.6069e-05
4:109104134 A G 0.811684 -2.5903e-05
4:109108331 A G 0.403471 8.9048e-06
4:109111805 T C 0.041984 2.8003e-07
4:109113323 C A 0.195265 2.0172e-06
4:109113914 T C 1.160686 1.2651e-05
4:109119090 C T 0.827775 5.9548e-06
4:109120601 T C 0.544118 -2.3641e-05
4:109121730 G T 0.057630 -5.0707e-06
4:109127156 C T 1.816508 -1.5308e-05
4:109132670 A G 0.104976 -3.1987e-05
4:109133249 G T 0.057834 -1.9126e-05
4:109135144 C G 0.943604 1.3415e-05
4:109145164 G A 0.069047 -2.8581e-05
4:109146481 G A 0.887901 1.0413e-05
4:109147557 G A 0.240595 4.8478e-06
4:109158769 A G 0.072763 -1.9837e-05
4:109158945 G T 0.048719 -1.5161e-06
4:109162596 G A 1.710009 -1.1736e-05
4:109179026 C T 0.526296 -1.7790e-05
4:109179605 T G 0.101685 2.1175e-06
4:109180954 A G 0.026974 -2.7537e-06
4:109182814 C T 0.458095 1.3511e-05
4:109184613 C T 0.049872 4.9809e-07
4:109190116 T G 0.052728 -4.6792e-06
4:109191041 C T 0.037225 -1.8982e-05
4:109191130 T C 0.041240 -1.4488e-06
4:109192155 A G 0.402121 3.3033e-05
4:109196136 A G 0.025291 2.3198e-05
4:109198960 G A 0.036881 -2.9491e-06
4:109199665 G A 0.026940 -3.5472e-06
4:109211760 G T 0.095413 -7.0312e-06
4:109211978 A G 0.465640 3.8898e-06
4:109215680 T C 0.028072 1.5484e-05
4:109217929 C T 1.358773 -5.8338e-06
4:109226839 C T 1.355179 -7.9632e-06
4:109232189 A C 0.046911 -9.4132e-06
4:109237391 T G 0.079294 6.0826e-06
4:109238788 T C 0.060768 -1.2586e-05
4:109240841 G A 0.072267 -8.2892e-06
4:109243039 A G 0.056032 -1.6434e-05
4:109243204 G A 0.329079 9.9055e-06
4:109246832 A G 1.787076 1.9826e-06
4:109260797 A G 0.024866 1.9158e-05
4:109263475 T C 0.074636 3.1684e-05
4:109263707 C T 0.023234 -1.5390e-05
4:109264055 G A 0.221158 2.7385e-05
4:109266894 C T 0.147457 -7.5584e-06
4:109275826 A G 0.081739 -1.4129e-05
4:109283913 A G 0.076554 9.1159e-07
4:109288854 C T 0.754424 2.7898e-05
4:109289367 G A 0.029898 -1.8055e-05
4:109291748 T C 0.023183 -9.3378e-06
4:109294589 T C 0.591600 -9.7987e-06
4:109296917 C T 1.477672 -1.4230e-05
4:109297685 T C 1.841823 -4.8251e-07
4:109301049 C T 0.274964 -2.4779e-05
4:109306398 T C 0.073355 -1.0933e-05
4:109312666 C G 0.064144 -1.9541e-05
4:109313388 C T 0.079229 -3.4410e-06
4:109314702 T C 0.044640 2.9798e-06
4:109317508 A G 0.046649 -4.8287e-06
4:109322493 G T 0.048026 -1.0517e-05
4:109322782 A G 0.859781 2.0058e-05
4:109323153 C A 0.285945 -2.8756e-06
4:109324446 A G 0.038472 1.6990e-05
4:109326693 T C 0.118300 -9.3482e-06
4:109332724 G A 0.049015 -1.1565e-05
4:109340680 T C 0.606233 9.2328e-06
4:109344013 G A 0.643437 -3.0880e-05
4:109346057 A C 0.023119 1.8105e-05
4:109365511 A G 0.331840 -2.4098e-06
4:109369131 C T 0.112691 -2.0584e-05
4:109371376 T G 0.091629 -1.6221e-05
4:109380177 T C 0.045473 -2.6183e-06
4:109398109 A C 0.072355 8.3828e-07
4:109399024 G A 0.050382 1.3017e-06
4:109403528 C T 0.256816 -1.5269e-05
4:109404119 C T 0.084122 -7.0880e-06
4:109405180 A G 0.053098 4.6588e-05
4:109407640 G A 0.743602 -3.6112e-06
4:109408023 C T 0.060993 2.0514e-05
4:109408667 T C 0.035151 8.7772e-06
4:109411079 A C 1.352330 1.6981e-06
4:109417821 T C 0.205329 4.1322e-06
4:109421587 G A 0.592997 1.8609e-05
4:109434995 G A 0.252498 -1.4150e-05
4:109444790 C A 0.792618 1.2160e-05
4:109447069 G T 0.071423 -1.1682e-05
4:109449687 T C 0.043147 5.5207e-06
4:109457433 G A 0.741627 2.7933e-06
4:109458724 T G 0.989688 -6.0265e-06
4:109476983 G A 0.219877 -3.6905e-06
4:109480377 A G 0.050181 -1.6421e-05
4:109482192 C T 0.058293 6.3207e-05
4:109487153 T C 1.009166 1.1964e-05
4:109490564 G A 1.939646 -6.6275e-07
4:109492110 C T 0.049586 -3.1828e-05
4:109495267 C T 0.053241 -8.1611e-06
4:109497846 T C 0.040087 4.2869e-05
4:109500849 G A 0.489404 -4.3148e-06
4:109516434 G A 0.041128 6.5778e-06
4:109517564 G A 0.038993 -6.5947e-06
4:109534448 G A 0.618003 -6.4878e-06
4:109535908 A G 0.071393 2.8472e-06
4:109550641 T G 0.673345 9.5173e-06
4:109553331 G A 0.315334 -1.9091e-05
4:109557594 A G 0.138380 1.2926e-05
4:109562536 C T 0.157470 -4.8913e-06
4:109567277 A C 0.222780 1.4253e-06
4:109579798 T C 0.287547 -1.0030e-05
4:109583504 A G 0.020566 -8.0708e-06
4:109599922 C G 0.041658 -2.8155e-05
4:109604254 T C 0.047060 -4.6460e-06
4:109604588 G A 0.051453 -1.5565e-05
4:109609309 G T 1.575957 3.2493e-06
4:109618710 A G 0.040155 -2.5261e-05
4:109625082 T C 0.495415 -2.8256e-05
4:109636947 C T 0.065549 3.7463e-06
4:109637522 T C 1.553987 -1.1108e-05
4:109642764 G T 0.383524 -2.8046e-06
4:109650418 A G 0.033478 2.4248e-07
4:109659232 T C 0.041393 -1.6114e-05
4:109659741 A G 0.074531 9.2715e-06
4:109660275 C G 1.533932 -2.1977e-06
4:109660626 A G 0.283215 4.9335e-06
4:109661793 G A 0.042420 -1.2173e-05
4:109663614 A G 0.063498 1.4786e-05
4:109667249 C T 0.128068 -1.5340e-05
4:109687314 C T 0.240323 -6.6119e-05
4:109693855 A G 0.055788 -2.9463e-05
4:109693926 C T 1.164500 1.0011e-05
4:109695435 A C 0.087865 -4.7736e-05
4:109700050 T C 1.617064 2.4188e-05
4:109704907 G T 1.024472 6.4653e-06
4:109708225 A G 0.048339 -5.1549e-06
4:109712541 T G 0.107652 7.6637e-07
4:109718245 T C 0.051123 8.2769e-07
4:109723126 A G 0.720674 2.1131e-05
4:109723465 A G 0.029211 6.3627e-06
4:109734713 C T 1.149885 -2.0319e-06
4:109737031 T C 0.753132 2.1727e-06
4:109742147 T C 0.247660 6.1383e-06
4:109748596 T C 0.057158 -2.7812e-05
4:109758626 A G 0.107621 3.2874e-05
4:109760367 C T 0.223215 -2.5749e-06
4:109762217 T C 0.045194 4.1019e-06
4:109762297 C A 1.290369 1.2343e-05
4:109765005 C T 1.221461 3.3525e-05
4:109767772 G A 0.105371 2.8826e-05
4:109768025 C T 1.626115 2.6061e-05
4:109770318 G A 0.068935 3.5746e-05
4:109771479 A G 1.722415 2.0186e-05
4:109782510 G A 0.054360 -4.2206e-06
4:109785826 C T 0.027933 -6.7120e-06
4:109801662 G T 1.059388 -6.8978e-06
4:109806759 G A 0.196153 -6.5319e-06
4:109818227 C T 1.031710 -8.3086e-06
4:109821572 A G 0.031340 1.8020e-05
4:109828652 C T 0.030908 -6.9558e-06
4:109828739 G A 1.001649 -2.2008e-05
4:109834017 C T 1.488650 -5.5710e-05
4:109841743 T C 0.463603 -1.8066e-05
4:109847429 A G 0.048281 -7.5117e-06
4:109850028 C T 0.024506 -6.2728e-06
4:109857180 A G 0.053829 4.7231e-05
4:109863370 T C 0.282770 -1.9396e-05
4:109871134 T C 0.045575 3.2632e-05
4:109882889 T C 0.032159 -5.6356e-06
4:109889837 C T 0.683341 -1.9184e-05
4:109898770 G T 0.474938 -1.6136e-05
4:109901424 A G 0.241673 1.5909e-06
4:109922033 A G 1.721211 -1.8900e-06
4:109922064 C T 0.481398 -2.0020e-05
4:109922708 C G 0.195082 -1.8319e-06
4:109925965 A G 0.033230 2.9225e-06
4:109926057 A G 0.083037 -1.0144e-05
4:109926833 A G 0.028562 3.5122e-05
4:109927860 C T 0.224619 3.1689e-06
4:109929007 A G 0.033274 -5.1547e-06
4:109936332 G C 0.336984 1.1145e-05
4:109939038 C A 0.677105 -1.8974e-06
4:109939836 C T 0.139070 -1.6042e-05
4:109941043 T C 0.022541 2.6759e-05
4:109942294 A G 0.029147 6.0190e-06
4:109943608 G T 0.026389 -1.7796e-05
4:109944142 T C 0.659229 -6.2987e-06
4:109944283 T C 0.137271 9.9236e-06
4:109948511 A G 0.262776 8.3727e-06
4:109948532 A G 0.028412 -6.3826e-06
4:109948586 C A 0.118324 1.6510e-05
4:109948837 T C 0.091227 -1.0925e-05
4:109957769 G A 0.312872 -3.3994e-07
4:109959957 A G 0.023870 -1.9904e-06
4:109964916 A C 0.045398 1.3216e-05
4:109974121 T C 0.197955 2.5788e-05
4:109978306 A G 0.218146 -1.4157e-05
4:109978348 T C 0.710913 -3.8606e-06
4:109980374 A C 0.121244 8.2667e-06
4:109981524 C T 1.753411 1.3664e-05
4:109981673 C T 0.022809 -2.8775e-05
4:109981685 C T 0.320484 -2.6549e-05
4:109981764 T C 1.609340 1.9160e-05
4:109982140 G T 0.776679 -8.8130e-06
4:109987288 C A 0.443395 7.3790e-07
4:109987381 C T 0.819633 -1.6722e-05
4:109993732 T C 0.078689 -2.8355e-05
4:109994314 A G 0.157517 -4.0597e-05
4:109995485 C T 0.028841 -1.2902e-05
4:110006001 C T 0.245688 -1.2693e-05
4:110006183 C T 0.274219 -1.7552e-05
4:110014267 T C 0.065022 -1.8832e-05
4:110019438 T G 0.163494 -1.9843e-06
4:110025606 T C 0.105728 -4.1226e-07
4:110030410 A G 1.352626 -8.4154e-06
4:110030890 T G 0.026978 -1.6974e-05
4:110031280 G A 0.206043 4.1737e-05
4:110043848 C T 0.029476 4.6602e-06
4:110046662 G T 0.162603 -2.1328e-05
4:110055449 G A 0.492961 4.8938e-05
4:110057711 C G 0.036776 -7.2850e-06
4:110069218 T G 0.061435 7.9762e-06
4:110071640 T C 0.037157 -1.6630e-05
4:110080836 T G 0.056053 1.1809e-05
4:110090166 T C 1.322347 -1.4259e-05
4:110098716 G A 0.031074 1.3164e-06
4:110100094 T C 0.064583 -2.0164e-05
4:110100105 T C 0.064845 5.1731e-06
4:110103791 A G 0.085346 -1.7507e-05
4:110106581 A G 0.953497 -2.5800e-05
4:110129851 G A 0.037616 -3.3226e-05
4:110135740 G A 0.543071 -6.0818e-06
4:110141601 A T 0.042726 1.0886e-05
4:110147949 A G 0.037500 1.7735e-05
4:110149840 A G 0.088960 -5.9566e-06
4:110152912 G A 0.758327 7.9515e-06
4:110162634 T G 1.826170 -3.7500e-05
4:110177562 G A 0.113608 1.1671e-05
4:110179436 A G 0.149398 2.1596e-05
4:110185174 T G 0.457569 -3.0640e-06
4:110195583 C G 0.090758 -1.0125e-05
4:110198260 C T 0.999160 1.1308e-05
4:110204093 C T 0.092247 -2.9876e-05
4:110220402 A G 0.096320 1.3938e-05
4:110223733 G T 0.915110 -1.5817e-06
4:110236244 A G 0.111327 1.7077e-05
4:110250152 C T 0.077706 5.2584e-06
4:110274833 T C 0.394094 2.3389e-05
4:110278135 A G 0.142204 -1.4133e-05
4:110281155 T C 0.086740 1.8722e-06
4:110310026 C T 0.277052 8.3997e-06
4:110333518 C T 0.103630 4.3961e-05
4:110337281 C T 0.243013 7.4816e-07
4:110346314 T C 0.089674 3.1094e-05
4:110350916 T C 0.033828 -1.2762e-06
4:110361683 A G 0.044568 -1.3449e-05
4:110363644 A G 0.244366 2.4451e-06
4:110372480 T C 0.041712 6.4349e-06
4:110390085 G A 0.070468 -1.6374e-05
4:110425176 C T 1.167485 5.0260e-06
4:110426688 T C 0.614963 -5.4370e-06
4:110439074 C G 1.939514 -3.3778e-05
4:110447163 C T 0.091397 1.4101e-05
4:110452249 C T 0.021694 6.4857e-06
4:110452465 A G 0.085060 2.0745e-06
4:110488076 A G 0.112119 2.0954e-05
4:110495858 G A 0.312213 2.3755e-05
4:110499402 G A 0.892549 -2.3613e-05
4:110500822 A G 0.070720 -1.3502e-05
4:110509186 T G 0.302200 2.6681e-05
4:110509489 G A 0.186208 -8.8478e-06
4:110537849 C A 0.626931 -8.5889e-06
4:110544696 T C 1.065256 -8.1948e-06
4:110551188 T C 0.022017 -9.1786e-06
4:110563240 T C 0.086899 6.2213e-06
4:110569620 T C 0.041818 -4.0555e-06
4:110571181 C T 0.165374 1.1205e-05
4:110572343 G C 0.566359 2.4860e-05
4:110576703 A G 1.325309 1.1155e-05
4:110581363 A T 0.618275 -1.6788e-05
4:110584034 T C 0.053173 -2.2917e-06
4:110584068 T G 0.039057 -1.5505e-05
4:110602036 G A 0.306375 2.8434e-05
4:110605744 T A 0.594989 -2.4599e-05
4:110620456 C T 1.931888 -6.3339e-06
4:110622910 C T 1.225966 6.5189e-06
4:110638810 T C 0.880251 -1.0543e-05
4:110642449 C T 0.132484 2.3774e-05
4:110642788 T C 0.061125 -9.3774e-06
4:110650340 C A 0.033835 -7.0433e-07
4:110653491 G A 0.099829 -9.6418e-07
4:110655051 T C 0.067381 -1.3424e-05
4:110658625 G A 0.119820 -1.9636e-05
4:110659067 C T 1.040172 8.7083e-06
4:110663642 A C 0.041277 -1.5440e-05
4:110664797 A C 0.127956 2.2474e-05
4:110665481 C T 0.852760 3.4114e-08
4:110667345 C T 0.076295 -2.5915e-05
4:110669800 G A 1.522770 -2.8927e-05
4:110677014 C T 0.037809 1.0505e-05
4:110679456 T C 0.065457 2.7068e-05
4:110680632 G A 0.090507 -2.4241e-05
4:110681136 G T 0.117960 2.2738e-05
4:110682953 G A 0.474394 2.5081e-05
4:110686196 T C 0.127381 2.2584e-05
4:110689634 G A 0.035827 -1.5985e-05
4:110693569 A G 1.249312 -2.8237e-05
4:110694753 C T 0.040043 3.5627e-06
4:110714303 T C 0.024880 1.4243e-05
4:110715459 T G 0.574305 1.9365e-05
4:110715473 T C 0.060955 -1.3156e-05
4:110732386 C G 0.020113 1.7956e-05
4:110732540 T C 0.148103 1.8706e-05
4:110737389 C T 1.482255 -4.2067e-06
4:110739452 G T 0.022262 -2.0141e-05
4:110751439 A G 1.280411 -5.7208e-06
4:110763303 A G 0.249816 -2.2385e-05
4:110765496 C T 0.451969 1.1325e-05
4:110770664 A G 0.267804 -9.6761e-06
4:110772711 T C 0.108135 3.2756e-05
4:110773048 A C 0.058225 3.1227e-05
4:110785699 A G 0.086967 1.1303e-05
4:110786517 G A 1.297967 2.9604e-07
4:110790911 T A 1.295244 -7.0708e-06
4:110791361 A G 0.276273 -7.9806e-06
4:110791413 T C 0.273546 -5.8265e-06
4:110792629 G A 1.571296 -4.1337e-06
4:110798937 T C 0.105571 6.2004e-06
4:110800097 G A 1.597954 5.3445e-06
4:110800432 C G 1.324387 8.6890e-06
4:110808876 T C 0.029572 2.7256e-05
4:110813939 G A 1.203129 2.6159e-06
4:110825634 A G 0.528346 -2.3849e-05
4:110834110 G A 0.806764 -2.1712e-05
4:110836843 A C 0.024883 -1.4832e-05
4:110838289 C G 0.114628 -1.7384e-05
4:110839827 T C 0.064491 7.4989e-07
4:110843282 T C 0.033454 5.8844e-06
4:110846796 G A 0.117253 1.2311e-05
4:110854544 T C 0.691153 -3.9361e-05
4:110861916 T C 0.078492 5.2156e-06
4:110882051 C T 0.074160 2.6137e-05
4:110883121 A G 0.115975 1.1285e-05
4:110892625 A G 0.119735 1.5319e-05
4:110897585 A G 0.048077 -5.4724e-06
4:110901198 A G 0.759354 -2.6079e-05
4:110902111 T A 0.103868 9.7334e-06
4:110905803 G A 0.032251 1.3708e-05
4:110907486 T C 0.044884 -2.9477e-05
4:110911309 C T 1.913437 -2.3676e-05
4:110912702 T A 0.032550 8.4063e-06
4:110914427 T A 1.574070 -8.0806e-06
4:110920059 G A 0.034631 1.1120e-05
4:110921988 G A 0.025601 -2.0765e-05
4:110928949 G T 0.114387 1.4635e-05
4:110942102 C G 0.630538 -3.0433e-05
4:110942244 T C 0.055047 2.2863e-05
4:110951450 C T 0.079301 -1.6729e-05
4:110957083 C T 0.082575 1.4709e-05
4:110969572 T C 0.079573 1.1630e-05
4:110977053 T C 0.187133 -1.4847e-05
4:110978022 A G 0.104895 6.8623e-06
4:110980682 A G 0.032023 -4.2380e-07
4:110985392 A G 0.051698 -2.2478e-05
4:110988287 C T 0.158218 5.8334e-06
4:110988745 T C 0.096123 4.1097e-05
4:110991568 A G 0.064784 2.4237e-07
4:110995710 C T 0.145363 -3.5793e-07
4:110996443 C A 0.034542 1.1439e-06
4:111006118 G T 0.042617 -6.6537e-06
4:111010442 T C 0.881435 -1.5435e-06
4:111010465 C T 0.298083 -9.0574e-06
4:111019284 A G 0.161764 4.5492e-06
4:111019426 T A 0.037588 -1.0684e-05
4:111021018 A G 0.223579 -2.8701e-06
4:111021940 A G 0.291344 4.6349e-06
4:111026927 T C 0.380066 5.1410e-06
4:111030075 C T 0.466007 2.4713e-05
4:111031251 A G 0.020929 1.5100e-05
4:111032310 A G 0.058436 -2.2176e-05
4:111032489 G A 1.248269 1.6562e-05
4:111033020 G A 0.053605 4.0799e-07
4:111033474 C T 0.055404 3.3996e-05
4:111043210 A C 1.367079 -2.5914e-05
4:111049490 C T 0.239517 -5.2475e-06
4:111051521 C T 0.045238 7.3539e-06
4:111051584 T C 0.508889 -2.0838e-05
4:111052056 T C 0.748053 -1.7069e-05
4:111053652 A G 0.882628 -5.7964e-06
4:111055405 T C 1.968786 -1.0257e-05
4:111055558 T C 0.104718 3.1087e-05
4:111057512 C T 0.128017 3.7017e-07
4:111060898 G A 0.590876 -1.8577e-05
4:111065511 G A 0.086838 1.8555e-05
4:111077091 A G 0.260399 -2.3701e-05
4:111081706 G A 0.052480 3.5789e-06
4:111082310 T C 1.055359 -1.1070e-05
4:111086284 C A 0.078702 1.8321e-05
4:111099332 A G 0.201810 -1.3318e-05
4:111102680 C T 0.024268 -3.2013e-06
4:111106359 C T 0.094097 1.5174e-05
4:111107004 A C 0.046231 -1.6718e-05
4:111107501 T G 0.030612 -1.0369e-05
4:111109020 G A 0.631660 5.9785e-06
4:111111475 A G 1.912118 -8.1212e-06
4:111111589 A G 0.126130 -4.1999e-05
4:111112610 G A 0.676765 -2.8662e-05
4:111114282 C A 0.516620 1.3503e-05
4:111114835 A G 0.324323 2.3613e-06
4:111127450 G A 0.508964 1.3368e-05
4:111130186 C A 0.137771 8.2515e-06
4:111132358 C T 0.563837 8.8427e-06
4:111132434 C T 0.367514 -1.3127e-05
4:111132948 G A 0.527724 -2.3128e-06
4:111133234 G T 0.033393 2.6921e-05
4:111133262 T C 0.368952 2.2087e-05
4:111133953 T C 0.041474 3.6409e-06
4:111134278 T C 0.074810 7.1175e-06
4:111143612 T C 1.331167 1.7244e-05
4:111143870 C A 0.596563 1.4450e-05
4:111144766 T G 0.111310 4.3724e-06
4:111146877 G A 0.050035 -1.3426e-05
4:111148022 A G 0.101281 -6.2072e-06
4:111151411 C T 1.584875 -5.1173e-06
4:111164592 G A 0.367143 -2.8782e-05
4:111171406 C T 0.256806 -1.6822e-08
4:111173378 G A 0.977996 2.0551e-05
4:111175900 G A 0.092638 7.1026e-06
4:111182292 A G 1.218163 4.1020e-05
4:111186352 T C 0.059504 2.9593e-05
4:111189343 G A 1.183393 -1.8175e-05
4:111206131 T C 0.047050 -1.5857e-05
4:111213163 T C 0.057134 3.2484e-05
4:111213607 C T 0.515773 2.6908e-05
4:111216524 A C 0.028086 3.7439e-08
4:111216632 T C 0.043253 1.9711e-05
4:111217233 G A 0.037979 -9.8715e-06
4:111219385 C A 1.970065 -1.1773e-05
4:111225049 C A 1.493610 -1.1521e-05
4:111225212 G A 0.369401 -1.8237e-05
4:111225558 T C 0.224330 -2.4318e-05
4:111229995 A C 1.366671 -6.9968e-06
4:111231794 A G 0.028613 -1.7209e-05
4:111233911 A G 0.331540 7.2420e-06
4:111236927 C T 0.046601 4.2331e-06
4:111240860 C T 0.206872 8.6428e-06
4:111249348 G A 0.878232 9.9721e-06
4:111252777 T C 0.295710 1.2397e-05
4:111254360 C T 0.676782 -2.3484e-06
4:111254542 G A 0.337810 -1.3042e-05
4:111260708 A G 0.661174 3.4842e-05
4:111267671 G A 1.019811 2.3725e-05
4:111275367 C G 0.112272 -1.4678e-06
4:111278757 C A 0.577079 3.0096e-05
4:111282381 C T 0.067187 6.4415e-06
4:111283206 G A 0.072644 3.7210e-06
4:111283708 C T 0.107207 3.3163e-06
4:111288679 G C 0.024557 -2.3985e-06
4:111290726 G T 0.123567 -1.4734e-05
4:111293480 A C 0.339108 -1.5453e-05
4:111306385 A C 0.399921 -6.3667e-06
4:111312885 C T 0.085407 2.1039e-06
4:111314575 G A 0.605032 2.5792e-06
4:111317679 A G 0.117777 1.9458e-05
4:111324086 G A 0.047496 -1.4516e-05
4:111324679 A G 1.336164 -1.9473e-05
4:111324997 C T 0.639411 -8.8941e-06
4:111335722 T C 1.600715 5.6356e-06
4:111345401 A G 0.076843 4.8000e-06
4:111364167 C T 1.775663 1.1708e-05
4:111375433 G C 0.058375 -1.4831e-05
4:111385564 A G 0.033750 -5.8856e-06
4:111386198 C T 1.698429 4.2560e-06
4:111386250 A G 0.031370 -1.8662e-05
4:111388784 A G 0.031914 -4.1849e-06
4:111389101 A C 1.595200 3.5850e-06
4:111392963 T C 0.181299 -1.5189e-06
4:111397585 A G 0.083455 1.4034e-05
4:111398208 G A 1.756729 1.2849e-05
4:111403271 G A 0.630405 -7.4825e-06
4:111404879 G A 0.054091 1.8071e-05
4:111409705 C T 1.115754 3.1069e-05
4:111431444 A G 0.025213 5.9194e-06
4:111431628 A G 0.044674 -1.3576e-05
4:111431816 G A 0.259587 -6.0696e-06
4:111434406 C T 0.068690 -1.3982e-05
4:111437127 C A 1.115798 3.2385e-05
4:111440302 C T 0.066953 8.6417e-06
4:111444176 C T 0.111657 1.2105e-06
4:111454716 G A 0.058028 -1.2181e-05
4:111466163 G A 0.723084 -2.0308e-06
4:111467303 C T 0.340373 -1.0391e-05
4:111467459 C T 1.931381 -1.2150e-05
4:111472052 G C 0.155188 1.2726e-06
4:111473276 G T 0.031476 1.6051e-05
4:111473366 A G 1.600405 -1.3012e-05
4:111473485 G T 0.344824 3.8077e-07
4:111478230 G A 0.194269 1.3719e-05
4:111484143 T C 1.119089 -2.2399e-06
4:111492369 G A 1.727049 -2.9882e-05
4:111498665 A G 1.183699 -1.6219e-05
4:111501269 T C 1.786226 6.2230e-06
4:111506225 G A 0.241241 1.4608e-05
4:111508108 C T 0.625788 -1.1536e-05
4:111508427 T C 0.102760 9.4816e-06
4:111510571 T C 0.387774 3.2132e-05
4:111511042 T C 1.822322 1.5073e-05
4:111517240 A G 0.049920 -2.1569e-05
4:111519619 C T 0.344460 -2.0139e-05
4:111519936 A G 0.120565 9.7821e-06
4:111530999 T C 0.118443 9.9578e-06
4:111534849 A G 0.047234 3.4832e-06
4:111535300 T C 0.107077 -1.7458e-05
4:111545323 G A 0.647574 -5.3020e-06
4:111558994 A G 0.526262 -1.6704e-05
4:111560793 A C 0.033407 1.6708e-05
4:111566877 A C 0.101797 -2.8384e-06
4:111576244 T C 0.036317 -1.2503e-05
4:111580135 T C 0.042233 1.3281e-05
4:111590961 T C 0.045629 1.2029e-05
4:111596577 G A 0.089592 2.9153e-05
4:111597910 C T 0.042284 -1.3157e-05
4:111602558 G C 0.020929 9.5445e-06
4:111604344 A G 0.216314 8.6417e-06
4:111608485 C T 1.449436 -1.8715e-05
4:111621161 C G 0.101216 1.4072e-06
4:111622134 A G 0.286850 -1.1778e-05
4:111625464 T C 1.411385 -1.2176e-05
4:111626456 C T 0.044507 -5.0456e-06
4:111627394 G A 0.200175 -3.5257e-05
4:111637935 T C 0.052548 1.2208e-05
4:111639749 G A 0.291977 -1.2153e-05
4:111641053 G A 0.486280 8.0140e-06
4:111651782 A G 0.115832 1.2467e-05
4:111653211 T G 0.209167 -7.6770e-06
4:111656408 C T 0.276066 1.3451e-05
4:111662621 T C 0.086995 -2.6556e-05
4:111686986 T C 0.105768 -1.6254e-05
4:111688915 G A 0.058572 6.8829e-06
4:111699091 A G 0.219513 -5.0728e-05
4:111707130 A C 0.103613 2.5205e-05
4:111709375 C T 0.040570 -1.2466e-05
4:111710169 T C 0.203564 7.4053e-06
4:111712429 G C 0.021477 -7.4860e-06
4:111714934 T C 0.021674 -9.5789e-06
4:111718067 A G 1.614147 -7.5825e-06
4:111719685 G A 0.535013 8.2448e-06
4:111720761 G T 1.817498 -5.1294e-06
4:111725901 A G 0.191077 1.0317e-05
4:111728614 G A 1.295492 -1.3694e-05
4:111734934 G A 0.064127 9.2514e-06
4:111735480 T C 0.188717 -1.8000e-05
4:111739156 T C 1.006919 1.0627e-05
4:111739678 C T 0.372665 -1.4882e-05
4:111740207 T G 0.035708 -2.1561e-05
4:111745599 G A 0.101899 -9.2704e-06
4:111753481 T C 0.040913 -1.4233e-05
4:111758583 T C 1.655088 -8.6335e-06
4:111761487 C T 0.526038 -1.8624e-05
4:111768750 A C 0.762186 1.4569e-05
4:111774374 A C 0.368939 1.9959e-05
4:111777802 C T 0.350413 1.1169e-05
4:111784205 A G 1.895466 5.9042e-06
4:111788675 T C 0.408006 -2.7571e-06
4:111790917 A C 0.038017 -1.8249e-05
4:111791909 C T 1.902221 1.9183e-06
4:111800401 G A 0.063781 -3.3563e-06
4:111801285 G A 0.090224 -1.1407e-06
4:111804004 G A 1.544471 -4.6693e-06
4:111812531 G A 0.398554 7.8176e-06
4:111815005 G A 0.289495 2.4855e-06
4:111825905 C G 1.737755 -5.9503e-06
4:111848270 A G 0.046741 6.1826e-06
4:111848474 T C 0.020402 1.1221e-05
4:111851364 C G 0.031775 -1.6062e-05
4:111855307 G A 0.027974 -1.9949e-05
4:111856631 G T 1.219486 1.6671e-05
4:111867426 C T 0.341808 -1.2580e-05
4:111885431 T C 0.111232 6.4223e-06
4:111894848 G T 0.223885 1.0238e-05
4:111899282 T C 0.367011 -3.6633e-06
4:111903838 C A 0.035555 -4.5790e-06
4:111910151 A G 0.057811 -2.4514e-05
4:111914065 G A 1.914022 8.7968e-06
4:111924041 T C 0.024826 1.8399e-06
4:111924316 T C 0.020970 -1.9296e-06
4:111926834 C T 0.238770 6.7127e-06
4:111928723 A G 0.263802 4.5667e-06
4:111932407 C T 0.104762 -1.9528e-06
4:111932682 C T 0.263027 2.7074e-06
4:111934019 C T 0.062237 -3.4597e-06
4:111934020 G T 0.496123 -2.6644e-05
4:111942789 C T 0.047193 -2.0315e-06
4:111947434 C T 0.168162 1.5677e-05
4:111952339 T C 0.167893 -2.7235e-07
4:111960374 C T 0.091516 2.0164e-05
4:111961850 C T 0.101430 1.2303e-05
4:111963719 T C 0.514250 -1.3049e-05
4:111965970 C T 0.639394 9.5801e-06
4:111966047 A G 0.090143 2.2179e-05
4:111967037 C T 0.095691 1.1246e-05
4:111967200 T C 0.028688 -2.7810e-06
4:111975620 G A 0.050620 -6.3106e-06
4:111975638 A G 0.070880 -2.0139e-05
4:111986054 A G 0.024016 -1.6203e-05
4:111991475 A G 0.171905 8.1990e-06
4:111992160 C T 0.552675 -2.1613e-06
4:112003634 A G 1.285687 -7.8835e-06
4:112003987 A T 0.123261 2.3086e-05
4:112004976 A G 0.131441 -2.7598e-05
4:112007258 A C 0.027362 -2.6167e-05
4:112013742 C A 0.049015 3.5276e-06
4:112021953 C T 0.665128 3.0374e-07
4:112022146 G A 0.103110 -1.1997e-05
4:112026720 C A 0.120180 -1.9333e-05
4:112027100 C T 0.051184 -4.9781e-05
4:112029447 G A 1.123975 1.6436e-06
4:112050006 T C 1.842510 -2.8287e-05
4:112051824 T C 0.386767 -4.3080e-06
4:112055102 T C 0.195864 1.5578e-06
4:112059942 C T 0.028827 3.7735e-06
4:112064426 G T 0.612138 -7.7865e-06
4:112076521 T C 0.045901 1.0417e-05
4:112102364 A G 0.096528 -1.7389e-05
4:112107847 G T 0.607409 -6.1804e-06
4:112110098 C T 0.223107 -1.7012e-05
4:112122663 C T 0.276623 3.1954e-05
4:112137795 A G 0.853651 -7.4649e-06
4:112140669 G C 0.058929 1.4000e-05
4:112147375 T C 0.031649 8.9871e-06
4:112148939 C T 0.095158 -4.2451e-06
4:112159676 A G 0.133729 -1.9795e-05
4:112164810 T C 0.047074 1.3522e-05
4:112175976 C T 0.246457 1.1375e-05
4:112184751 A G 0.046204 5.4597e-06
4:112185569 A G 0.083908 -1.3794e-05
4:112188931 C T 0.191509 -2.9098e-05
4:112189415 A G 0.394124 2.9758e-06
4:112192113 A G 0.660467 9.4870e-06
4:112198777 A G 0.092866 1.5023e-05
4:112205778 G T 0.901936 -1.3350e-05
4:112208694 C T 0.046516 1.3781e-05
4:112209297 A G 0.035763 1.8968e-05
4:112215549 G C 0.861175 -1.6047e-05
4:112217944 C T 1.323422 -1.6674e-05
4:112220899 T C 0.340764 -2.5101e-05
4:112224576 T C 0.561549 2.9169e-06
4:112229950 C T 0.033131 4.0473e-06
4:112230686 A G 0.033067 1.1426e-05
4:112242549 T C 0.098690 3.9680e-06
4:112254288 G A 0.251267 -3.1874e-05
4:112274419 C A 0.034542 4.5956e-06
4:112274486 A G 0.029334 -1.8860e-06
4:112292242 A G 1.144047 1.0258e-05
4:112305775 C T 0.227084 -9.9459e-05
4:112306535 G A 0.091887 1.7064e-05
4:112307154 C T 0.093057 -7.8332e-06
4:112312290 A G 0.647568 7.2642e-06
4:112314905 G C 0.095824 -1.4475e-05
4:112314942 G A 0.044283 2.4184e-05
4:112320855 G T 0.045850 3.1884e-06
4:112322713 T C 0.036664 1.6552e-05
4:112326087 C A 0.070370 -1.0388e-05
4:112357272 G T 1.778532 -1.9273e-05
4:112361272 G A 0.029830 3.2005e-05
4:112377038 T C 0.234418 -3.7915e-06
4:112391485 A G 0.075554 2.1150e-05
4:112391590 T C 0.078121 2.8660e-05
4:112392173 G A 0.157021 1.5590e-05
4:112400765 A G 0.024679 -4.2909e-06
4:112413088 T G 0.068391 -1.1684e-05
4:112413651 T G 0.479899 1.9721e-05
4:112416058 T C 0.062526 -1.6471e-05
4:112422698 C T 0.037299 1.3667e-05
4:112424027 G A 0.687573 1.6297e-05
4:112428434 C G 1.956829 -8.7682e-06
4:112431773 T C 0.045755 -5.8469e-06
4:112437311 C T 0.031384 2.5672e-05
4:112437510 T C 0.212744 -8.5954e-05
4:112438401 C T 0.029221 4.0648e-06
4:112450875 C T 0.218966 2.0657e-05
4:112464310 G A 0.210187 1.2383e-06
4:112503872 A G 0.348145 -2.5179e-04
4:112510973 T C 0.662517 3.2837e-06
4:112511488 G A 0.119320 -4.5089e-06
4:112516819 T C 0.178212 3.1408e-06
4:112519684 G A 0.607691 4.3949e-05
4:112521947 C T 0.248323 -4.6779e-06
4:112522203 G C 1.759854 1.1920e-05
4:112522471 A G 0.512642 1.1254e-05
4:112523142 C T 1.040784 9.4578e-06
4:112530130 T G 1.037633 1.8857e-05
4:112530548 C A 0.738659 3.0675e-06
4:112532127 C G 0.163783 1.1090e-05
4:112535453 A G 0.055917 -1.4970e-05
4:112536669 A C 1.832059 2.1761e-05
4:112542112 G A 0.055971 1.1351e-05
4:112542699 G T 1.272724 9.3134e-06
4:112552163 C T 0.056706 -5.1137e-06
4:112555474 A C 1.977299 4.1847e-06
4:112561857 C T 0.135813 2.5454e-05
4:112569676 T C 0.040461 3.8991e-06
4:112575984 C A 0.569752 2.3744e-05
4:112576171 A G 1.251645 -2.9403e-06
4:112588953 A G 0.195765 -8.5578e-06
4:112590997 A T 1.258777 -3.5072e-06
4:112598200 A G 0.064127 -6.6515e-06
4:112611750 C T 0.605644 -9.7095e-06
4:112625942 A C 0.041488 1.7093e-05
4:112627571 T C 1.937161 7.8559e-06
4:112644323 C T 0.160917 5.5594e-06
4:112644720 T G 0.107346 9.1768e-06
4:112659803 C G 0.062278 -7.7915e-06
4:112661037 A G 0.055587 -2.9499e-06
4:112665488 T C 0.124250 -1.1696e-05
4:112685906 C T 0.105578 6.2239e-06
4:112696927 C T 0.114472 -4.0486e-05
4:112702635 G A 0.607531 -9.2560e-06
4:112717249 G A 0.064284 4.1643e-05
4:112717959 A G 0.063988 4.2381e-06
4:112728127 A G 1.257781 1.2344e-05
4:112747243 A G 0.038214 -4.9717e-06
4:112751775 T C 0.187381 -1.6876e-06
4:112759366 T C 0.065994 1.6042e-05
4:112760016 T C 0.060051 -1.0773e-05
4:112760875 A G 1.226316 1.8410e-05
4:112775994 G C 0.085390 3.0577e-06
4:112785354 T G 0.485182 1.8744e-05
4:112800144 T C 0.055125 1.0698e-05
4:112801126 T G 0.067867 2.8585e-05
4:112804814 C T 0.036150 7.2073e-07
4:112807126 T C 1.290267 -7.2516e-07
4:112826287 A C 0.022537 -9.1099e-06
4:112827818 C T 0.206053 1.5302e-05
4:112828794 C T 0.036932 1.8732e-05
4:112851332 T C 0.410447 5.0741e-07
4:112855431 T G 0.099982 -1.0047e-05
4:112883200 A G 1.728946 -7.5419e-06
4:112885609 G A 0.089256 2.6786e-06
4:112889125 C G 0.026719 2.5409e-06
4:112906965 C T 0.452761 -6.2533e-06
4:112917562 G A 0.575457 -7.7926e-06
4:112921066 G A 1.065732 -3.6647e-06
4:112926113 A G 0.086087 -1.6553e-06
4:112930514 T C 0.119749 1.1241e-05
4:112947023 A G 0.110515 3.3522e-05
4:112952999 T C 0.052816 -1.9694e-05
4:113001490 T C 0.023248 2.8508e-05
4:113003543 C A 0.553906 -4.5084e-06
4:113015919 A G 0.091588 2.6308e-06
4:113019575 A C 0.631357 -3.7618e-06
4:113034269 T G 0.067381 -1.7397e-05
4:113037579 C T 0.172772 2.1138e-06
4:113044466 T C 0.757100 -1.1533e-06
4:113045662 T G 0.584032 -1.6275e-06
4:113054029 T C 0.106557 2.5439e-05
4:113058276 A G 0.039424 -2.4077e-05
4:113092540 C T 0.878841 -6.4271e-07
4:113098671 G C 0.051456 -1.2624e-05
4:113119806 G A 0.718614 4.8297e-07
4:113133627 C T 0.923439 -2.0409e-07
4:113134887 C T 0.075520 1.8535e-05
4:113153607 G A 0.039020 1.9630e-05
4:113159393 C A 0.026049 6.5359e-06
4:113160044 T C 0.055594 2.9549e-05
4:113164158 T C 0.100733 -1.2524e-05
4:113174700 T C 0.540541 3.7681e-05
4:113175100 T A 0.999272 7.7383e-06
4:113190116 T C 0.042974 -7.1259e-06
4:113196545 G A 1.006086 4.6271e-06
4:113207277 T C 0.182438 5.7005e-06
4:113212607 T C 0.128636 1.1521e-05
4:113219101 A G 0.064593 1.6915e-05
4:113220802 C T 0.980512 2.4698e-05
4:113221722 G A 0.036551 1.4394e-05
4:113231806 A G 0.104358 2.9713e-05
4:113233848 G A 0.111439 1.6668e-06
4:113240137 G T 0.615432 1.4487e-05
4:113244979 A G 0.651433 -1.8506e-05
4:113246438 G A 0.175489 -1.7781e-05
4:113246963 G T 0.032999 5.1012e-06
4:113246972 T C 1.355142 4.1211e-06
4:113247435 A G 0.082191 1.5815e-05
4:113247576 G T 0.505965 -7.3563e-07
4:113253372 G A 0.083221 1.3804e-05
4:113260117 G A 1.366494 1.5477e-05
4:113262195 T C 0.364267 3.4692e-06
4:113274746 A G 0.233044 9.8961e-06
4:113279466 G A 1.631758 -5.9502e-06
4:113289667 T G 0.614229 1.0741e-05
4:113292764 G A 0.066623 7.2486e-06
4:113302950 G A 0.784720 -1.0515e-05
4:113310635 T C 0.628722 1.1558e-05
4:113311790 A C 0.803371 -3.8992e-06
4:113312105 T C 0.536890 -1.3459e-05
4:113318324 A G 0.776591 -2.4673e-05
4:113324499 A G 0.030269 -2.7361e-06
4:113325910 A G 1.032292 -9.4105e-06
4:113329347 A G 0.024948 -8.2341e-06
4:113329465 T C 0.614817 -1.4730e-06
4:113330772 C T 0.160431 1.9748e-06
4:113339238 A T 1.128408 -1.0934e-05
4:113345147 G A 0.213223 -4.1673e-06
4:113348088 G A 0.500420 -1.6712e-06
4:113348233 T C 1.045496 -5.3039e-06
4:113349025 G A 0.046418 4.6813e-06
4:113351822 A G 0.121666 -1.1985e-05
4:113352745 A G 0.026828 -1.2443e-06
4:113352899 A G 1.253865 -2.2348e-05
4:113353285 C T 1.303254 -1.8421e-05
4:113353321 T G 0.021082 8.3246e-06
4:113355879 C T 0.657947 -1.3050e-05
4:113357440 C T 0.048390 9.4795e-06
4:113359702 A G 0.029453 2.0574e-06
4:113359801 C T 0.024571 4.9641e-07
4:113366455 G A 0.084659 1.4586e-05
4:113374354 G A 1.815162 -2.6728e-05
4:113377878 A G 0.043766 -8.9440e-06
4:113378200 T C 0.073691 -7.7133e-06
4:113408396 C T 1.015360 2.1305e-05
4:113409270 A G 1.186844 1.2803e-05
4:113426972 T C 1.029867 1.9257e-05
4:113432037 A G 0.045133 5.1483e-07
4:113432634 T C 0.130132 1.5245e-05
4:113435512 G A 0.069710 -9.5775e-06
4:113436044 G T 1.712725 -1.4569e-05
4:113445495 A G 0.044915 -1.1410e-05
4:113446318 G A 0.023350 -7.0306e-06
4:113452642 A G 0.803742 4.1444e-05
4:113474762 A G 0.082894 6.0839e-06
4:113479971 A G 0.184814 3.0141e-05
4:113482146 A G 0.193773 -6.6372e-06
4:113485525 G A 0.058426 7.2047e-06
4:113490417 T C 0.248938 -3.8205e-06
4:113527072 G A 0.142113 -9.2909e-06
4:113536068 C T 0.042233 -1.6862e-05
4:113539969 C T 0.860158 2.1444e-05
4:113553325 A C 0.082412 -3.3579e-05
4:113557905 A G 0.204122 -2.0665e-06
4:113558640 A C 0.192794 -1.0217e-05
4:113564007 A C 0.118916 -1.5883e-05
4:113565835 A G 0.076635 4.3455e-06
4:113568359 C G 0.026763 1.3089e-05
4:113568544 A G 0.075581 4.2044e-06
4:113590000 A G 0.239541 7.2715e-07
4:113594681 A G 1.329599 -6.1914e-06
4:113613649 T C 0.036908 -1.8129e-05
4:113637288 C T 1.726352 -4.0965e-05
4:113650273 G T 0.057389 -1.5631e-05
4:113657956 G A 0.037014 1.1408e-05
4:113671775 T C 0.050219 -1.7881e-05
4:113672693 A G 1.011774 1.5016e-06
4:113674445 G A 0.073542 -3.8495e-06
4:113675573 C T 1.302819 -7.8864e-06
4:113687108 C T 0.286568 -1.0853e-05
4:113693620 G A 0.179806 1.8468e-05
4:113715671 G A 0.041814 6.2725e-06
4:113719068 C G 0.031346 2.3412e-06
4:113719759 G A 0.565683 -1.1789e-05
4:113729605 A G 0.088504 1.1091e-05
4:113732529 C T 0.293544 9.2236e-06
4:113744857 C T 0.104589 3.8576e-05
4:113747792 A G 0.984952 -1.1024e-06
4:113754494 C T 0.030564 1.5263e-05
4:113760045 A G 0.044470 -5.3626e-06
4:113762539 A T 0.125719 -5.1594e-06
4:113768661 T C 0.277905 1.3973e-05
4:113769107 G A 1.269732 -6.3280e-06
4:113775517 A G 0.037065 -1.2291e-05
4:113775868 C T 0.477366 -8.8995e-06
4:113775901 G A 1.251886 1.2925e-05
4:113782267 T C 0.036545 6.0268e-07
4:113782314 G T 0.023823 -4.6576e-06
4:113782530 G A 0.059585 8.0076e-06
4:113785004 T G 0.044565 -3.2367e-05
4:113787575 G A 0.028729 1.1810e-05
4:113796033 C A 0.428429 -3.4238e-05
4:113797986 G A 0.208552 4.2249e-05
4:113799366 T C 0.053068 2.9144e-06
4:113804516 G A 0.045330 -1.1315e-06
4:113810946 T C 0.107836 -2.0635e-06
4:113813347 A G 0.058389 -2.5808e-05
4:113814868 A C 0.030007 3.4981e-06
4:113815743 G A 0.143360 -1.6622e-05
4:113816350 C A 0.025995 -7.3858e-07
4:113828285 C T 0.023081 4.7338e-06
4:113829624 G A 0.023262 -2.2251e-06
4:113830885 A C 0.347278 -2.2448e-05
4:113839253 C T 0.022435 -1.4176e-05
4:113843443 G A 0.025808 -5.6945e-06
4:113848213 A G 0.069088 -1.9289e-05
4:113848638 G A 0.095328 -1.8093e-06
4:113855781 T C 0.036786 1.1597e-05
4:113856415 G T 0.073021 3.6207e-06
4:113857234 G A 0.068364 -3.1019e-05
4:113865145 A G 0.034909 1.1960e-05
4:113869892 A G 0.055818 1.2099e-05
4:113881014 T A 0.088008 9.4798e-06
4:113889057 G A 0.035583 -1.1322e-05
4:113891081 A G 0.494205 -6.7580e-06
4:113895585 G A 0.071151 -9.2454e-06
4:113900157 G A 0.022694 2.6713e-06
4:113909519 C T 0.420323 -6.7597e-06
4:113912003 C A 0.068999 -6.4588e-06
4:113913272 T C 0.053843 1.9753e-06
4:113915647 A G 1.563956 -3.4982e-05
4:113917110 C T 1.415999 -2.8215e-05
4:113917314 G A 0.051840 1.0277e-06
4:113918703 C T 0.524688 7.8219e-07
4:113920748 T C 0.307470 -4.4551e-06
4:113926159 G A 0.180599 1.6984e-05
4:113928525 A G 0.066130 9.4373e-06
4:113930955 T C 1.571891 5.7240e-06
4:113933568 A G 1.380257 -5.9540e-06
4:113934066 C T 0.032360 7.1532e-06
4:113935987 G A 0.077336 -5.0689e-06
4:113938138 T C 0.466962 -3.7746e-05
4:113946384 C T 1.338180 3.4679e-06
4:113946683 T C 0.602615 -1.0633e-05
4:113946975 A G 0.068942 -4.0263e-06
4:113948864 G A 1.397405 9.2998e-06
4:113949726 A G 0.302686 3.6770e-05
4:113960961 A G 1.349923 2.9761e-06
4:113962386 G A 0.037340 4.4603e-06
4:113962454 T C 0.070193 9.0122e-06
4:113963746 T C 1.745244 6.1754e-05
4:113964984 C T 0.023806 -1.1221e-05
4:113967942 C T 0.177722 2.3063e-05
4:113968160 A G 1.479215 4.4358e-05
4:113968198 A C 0.043722 -6.4935e-06
4:113968208 C T 1.456181 8.2205e-05
4:113968893 C T 0.183641 -3.3362e-06
4:113968987 T C 1.250740 2.8202e-05
4:113969392 G A 0.148015 -3.8336e-06
4:113970759 T C 0.030177 -7.2697e-07
4:113971374 G T 0.351548 -1.6253e-06
4:113974641 C T 0.026893 1.1700e-07
4:113978279 T C 1.550809 1.0179e-05
4:113979040 T C 0.200114 -7.8013e-08
4:113981777 G A 0.257064 -1.1803e-06
4:113987074 A G 0.161505 -1.0438e-05
4:113987084 G A 0.034352 -2.0368e-05
4:113987369 A G 0.366970 2.0242e-05
4:113988045 C T 1.037082 1.3967e-05
4:113988125 T G 1.604465 1.4650e-05
4:113988161 A G 0.069282 -5.6230e-07
4:113989326 C T 0.226534 1.7370e-06
4:113990943 G A 0.822332 -1.6285e-05
4:113991016 C T 0.538875 1.5243e-07
4:113991285 C A 0.033529 -3.9138e-05
4:114000956 C T 1.642645 4.6033e-05
4:114003295 G A 0.591107 1.0839e-05
4:114003816 C T 0.065297 9.6425e-06
4:114005546 A C 1.016666 2.0309e-05
4:114005610 T C 0.037500 1.9943e-05
4:114005890 G A 0.035096 3.3119e-05
4:114009803 T C 0.077448 1.3136e-05
4:114016267 C T 0.064053 -1.2812e-05
4:114016978 G A 1.563942 -1.4128e-05
4:114018650 C T 0.041828 6.2249e-06
4:114020462 T C 0.792220 -6.8883e-06
4:114024092 A G 0.456178 1.1507e-05
4:114034113 G T 1.381610 2.5754e-05
4:114040919 C T 1.951335 5.1626e-06
4:114040993 T C 0.360850 3.4929e-05
4:114054088 T C 1.120412 1.4506e-05
4:114054619 T C 0.304322 2.9596e-06
4:114055351 C T 1.801552 -6.9151e-06
4:114064023 C T 0.897570 6.8234e-06
4:114068306 A G 0.847100 1.4953e-05
4:114071379 A C 0.520265 5.2262e-05
4:114072037 G A 0.088562 -2.6590e-06
4:114078612 A G 1.288223 2.0192e-06
4:114080306 A G 1.651151 5.1675e-06
4:114080552 G A 0.260375 2.8740e-05
4:114081584 A G 0.068282 2.5888e-05
4:114086242 A G 1.313464 -9.5672e-06
4:114089743 T C 0.260022 8.7271e-06
4:114102929 C A 0.672920 2.0391e-06
4:114103048 A G 0.201049 -2.9322e-06
4:114108275 C A 0.095963 1.3771e-05
4:114128444 C T 0.033998 5.2605e-05
4:114130063 G T 0.896163 1.3648e-05
4:114130590 G A 0.059385 -1.1108e-05
4:114138659 A G 0.221740 2.3898e-05
4:114141123 T G 0.073946 1.2219e-05
4:114149272 C G 0.380070 -7.9813e-07
4:114149713 T C 0.026359 -1.2614e-05
4:114150017 A G 0.119014 -8.5081e-06
4:114153241 G A 0.073559 3.9752e-06
4:114156117 A G 1.555218 2.0108e-05
4:114156430 A G 0.039479 8.2618e-06
4:114159636 A C 0.096280 5.1342e-05
4:114171076 G A 0.089966 1.2936e-05
4:114173079 T C 0.042535 8.4710e-06
4:114180042 A G 1.008955 1.1015e-05
4:114192493 G A 1.516688 1.7889e-05
4:114198063 A G 0.131549 -3.1017e-05
4:114199205 C T 0.056971 -1.5331e-05
4:114200033 G A 1.868362 7.1755e-06
4:114207666 C T 1.137547 4.7444e-05
4:114222271 A G 0.088137 1.3715e-05
4:114231125 G A 0.210704 -1.4953e-05
4:114231411 C A 0.082153 -5.1923e-06
4:114244155 T C 0.232368 1.3268e-05
4:114258996 T C 0.080872 -4.5823e-06
4:114260641 A G 0.197186 1.0773e-06
4:114268702 G A 0.031639 -3.7976e-06
4:114273272 T C 0.031615 -7.1488e-06
4:114276880 C T 0.219387 -5.2956e-06
4:114278277 T C 0.078125 -6.5223e-06
4:114279674 A C 0.058263 2.5267e-05
4:114284645 T C 0.218711 -5.5017e-06
4:114289062 A G 0.052792 -2.4365e-06
4:114299872 A G 0.039894 1.7268e-05
4:114300604 T C 0.124556 -1.1329e-05
4:114302634 T C 0.067612 -9.3888e-07
4:114311339 C T 0.043783 -2.2358e-06
4:114312389 T C 0.130992 5.5873e-06
4:114313687 C T 0.038030 2.3877e-05
4:114318133 A G 1.150602 3.2495e-05
4:114322473 T C 0.041971 1.3362e-07
4:114324867 G A 0.175268 8.2438e-06
4:114328292 A G 0.103596 1.9644e-05
4:114329115 C A 0.231076 2.2322e-05
4:114329729 T G 0.054934 2.4332e-05
4:114330615 T G 0.599375 1.1527e-05
4:114330801 T C 0.064219 2.7159e-05
4:114332302 A G 0.262714 -1.9929e-05
4:114334384 A G 0.059534 2.5392e-05
4:114345420 G A 0.412881 1.0170e-05
4:114353172 G A 1.188381 2.0210e-05
4:114354242 A G 1.057287 1.9783e-05
4:114357286 G A 0.047152 -2.4270e-06
4:114359700 C G 0.597607 4.8538e-06
4:114360625 T C 0.532528 9.7912e-06
4:114360710 T C 0.126803 -7.9609e-06
4:114361625 G T 0.078869 -2.9665e-06
4:114361886 A G 0.181806 -1.5283e-05
4:114369065 T C 0.329922 1.8208e-05
4:114377928 T C 1.930368 1.9298e-06
4:114390703 T C 0.744544 7.0937e-06
4:114407184 C G 0.025023 -1.0348e-05
4:114410283 A G 1.052813 2.6865e-05
4:114416419 T C 1.048502 3.5019e-05
4:114416588 G T 0.043419 2.5313e-05
4:114444394 G A 0.523491 1.6613e-05
4:114447089 C T 0.151646 -1.5123e-06
4:114464138 C T 0.612437 -1.4324e-05
4:114466441 A C 0.042879 -5.3134e-06
4:114478653 G A 0.390606 -1.5928e-05
4:114482072 A G 0.079960 -5.9614e-07
4:114484884 T C 0.106741 5.4696e-06
4:114485889 T C 0.036337 4.8045e-06
4:114488847 A C 0.108631 3.4688e-06
4:114499230 T C 1.527265 -1.0089e-05
4:114502911 C T 0.055302 3.1778e-06
4:114505296 C T 0.170912 3.8825e-06
4:114507466 G A 1.458034 -1.1047e-05
4:114510797 C G 0.058327 8.7157e-06
4:114513009 C T 0.053782 4.5011e-06
4:114518363 C T 0.052422 -3.0688e-05
4:114519885 A G 0.112340 2.9083e-05
4:114527882 C T 0.312675 1.1451e-05
4:114529545 C T 0.186113 -6.3418e-06
4:114535976 C T 0.148290 3.7583e-06
4:114545577 C T 0.098112 -3.4091e-05
4:114554509 C T 0.065984 2.7084e-06
4:114557099 C T 0.051348 -1.1073e-05
4:114557474 C T 0.920431 9.2959e-06
4:114560543 C T 0.196802 4.8113e-06
4:114565222 C T 0.024095 -1.5607e-06
4:114573698 A C 0.113078 3.0699e-06
4:114579271 G A 0.024210 2.3083e-05
4:114585800 C T 0.778784 1.6761e-05
4:114591099 T C 0.032699 -7.4313e-06
4:114596156 A C 0.092587 9.4667e-06
4:114601380 T C 0.025930 -1.2250e-05
4:114604593 G A 0.367188 1.9252e-05
4:114611875 G A 0.959566 3.4758e-05
4:114611948 C A 0.264615 -2.7330e-05
4:114619388 C T 1.225803 2.8723e-06
4:114619496 G C 0.155277 1.7218e-05
4:114619923 C A 0.231140 -2.9355e-05
4:114626178 G C 0.049756 -2.3198e-06
4:114651674 T C 0.033169 1.9058e-05
4:114653768 T G 0.047394 1.2243e-05
4:114657811 A G 0.800373 8.7757e-06
4:114666597 T C 0.211833 -2.7732e-05
4:114667335 C T 1.089181 -3.6309e-06
4:114683706 G T 0.855317 1.0987e-05
4:114690563 A G 0.046656 2.0735e-06
4:114692396 T C 0.636790 1.5451e-05
4:114701020 A G 0.124988 3.4027e-05
4:114704040 T C 1.041546 2.4211e-05
4:114711344 T C 0.195262 3.0526e-05
4:114728877 C T 0.046081 1.2207e-06
4:114729983 A G 0.087505 -1.0842e-05
4:114733368 A G 0.033175 6.0712e-06
4:114733651 T C 0.162753 -3.2174e-05
4:114742637 C T 0.315517 1.9145e-05
4:114752771 G A 0.035277 -2.5338e-05
4:114754266 A G 0.753013 -7.6442e-06
4:114754705 C G 0.060656 -3.4761e-06
4:114756091 C T 1.618520 1.2573e-05
4:114758751 C T 0.029381 -1.9318e-05
4:114783355 A G 0.021762 -1.2738e-05
4:114800619 A G 0.158904 2.6754e-05
4:114810247 T C 0.146685 -2.1154e-05
4:114817140 T G 0.089616 6.4952e-06
4:114833650 C T 1.518973 -1.2134e-05
4:114836100 A G 0.044266 2.3345e-06
4:114856175 T C 0.146668 -1.6617e-05
4:114863593 G C 0.498091 -1.1133e-05
4:114866838 T C 0.101376 2.6085e-05
4:114867558 G A 0.033645 -3.2618e-06
4:114869867 G C 0.286602 -2.4649e-05
4:114870673 T C 0.241051 2.2564e-05
4:114870980 A C 0.754618 -2.4099e-06
4:114884055 C A 0.198961 -2.1125e-06
4:114885883 C T 0.886415 6.3221e-07
4:114889662 T G 0.636637 1.0800e-05
4:114894291 T G 0.056386 -9.8296e-06
4:114897412 C T 0.087794 -8.1535e-06
4:114908629 G C 0.021337 -1.4506e-05
4:114922093 A G 0.661095 1.5540e-06
4:114924532 T C 0.114642 -3.9293e-05
4:114947414 A C 0.046870 -2.1844e-05
4:114952049 A G 0.126773 1.6083e-05
4:114957341 G T 0.062268 2.5783e-06
4:114957773 G A 1.743048 2.2061e-05
4:114978596 G T 0.048352 -6.9610e-06
4:114987352 C T 0.083721 1.0123e-07
4:115000971 A T 0.032339 2.0309e-06
4:115006730 C T 0.058548 3.8037e-06
4:115013126 C T 0.339669 3.1434e-05
4:115026022 T C 0.874771 5.0074e-08
4:115048844 G A 0.042906 -1.4702e-05
4:115056034 C T 0.077251 1.6021e-06
4:115075550 A G 0.896520 6.5349e-06
4:115083815 A G 0.878783 6.2278e-06
4:115085403 T C 1.644277 -7.1963e-06
4:115098343 G A 0.057705 -7.1548e-06
4:115114722 T G 1.431747 5.7376e-06
4:115122705 A G 0.067034 1.1888e-05
4:115146328 C T 1.456725 -2.6176e-07
4:115148384 G A 0.022663 -9.0753e-07
4:115151502 T C 0.166911 1.2061e-05
4:115157452 T A 0.022537 -3.0544e-06
4:115167948 C A 0.563558 1.1252e-06
4:115195117 G C 0.198291 -1.0516e-05
4:115197799 G A 0.159401 -3.2061e-05
4:115201300 A C 0.037279 3.6481e-05
4:115204939 T C 0.177576 -2.3265e-05
4:115207052 G A 0.385907 1.3394e-05
4:115207650 A C 0.036915 -2.3924e-05
4:115223513 G A 1.063747 1.2188e-05
4:115228560 T C 0.144537 -4.3219e-06
4:115237349 A C 0.429489 -1.4645e-06
4:115242602 G T 1.034603 6.0980e-07
4:115245137 T G 1.268865 -7.1949e-06
4:115247158 G A 0.026253 1.9795e-06
4:115248040 A G 0.598600 -6.5234e-06
4:115248754 G A 0.031618 1.1088e-05
4:115249113 G A 0.037350 2.2631e-06
4:115251586 A G 0.283205 -3.7905e-05
4:115256668 T A 0.132960 4.6068e-06
4:115258930 A G 0.021398 -1.4941e-05
4:115259368 G T 0.047727 -3.5783e-06
4:115264948 C T 0.592246 -1.1234e-05
4:115266184 T C 0.715207 -8.9125e-06
4:115277768 A C 0.427562 -3.2122e-05
4:115281494 C T 1.451241 4.1826e-05
4:115283928 T C 0.383493 8.6425e-06
4:115287331 C T 1.919397 -2.1016e-06
4:115289204 G A 1.240211 -2.4379e-05
4:115290918 A G 0.031615 -3.3854e-06
4:115293152 G A 0.141769 -4.9883e-06
4:115295472 A C 0.071957 7.2057e-06
4:115295841 G A 0.064879 -1.1016e-05
4:115296142 T C 0.193032 -7.9609e-06
4:115296674 G C 1.145322 -6.1962e-05
4:115301900 C T 0.035770 -5.6960e-06
4:115302276 A G 0.135976 -2.0805e-06
4:115306036 G A 0.068370 -2.7153e-05
4:115308760 T C 0.265329 -8.1846e-06
4:115311817 T C 0.869270 1.1509e-05
4:115312045 G C 0.065736 -2.7394e-05
4:115313167 G A 0.509110 -3.3023e-06
4:115315128 A G 1.567294 -6.5253e-06
4:115318502 T G 0.972988 -4.7761e-06
4:115321343 C T 0.030500 1.4176e-05
4:115329198 G A 0.313222 1.3468e-05
4:115334619 G A 0.858391 1.4354e-05
4:115345063 A G 0.091278 -2.6595e-05
4:115359532 C T 0.325292 2.5630e-05
4:115363921 T C 0.033070 5.8881e-06
4:115366322 G A 0.107955 -2.7731e-05
4:115367825 G T 0.048291 -8.0695e-06
4:115368970 C T 0.102294 2.4877e-05
4:115370762 C T 0.119602 7.0976e-06
4:115376214 T C 1.124688 -1.0361e-05
4:115381412 G T 1.172388 -1.0939e-05
4:115384107 T C 1.078502 -1.8052e-05
4:115392367 A G 0.083659 1.4498e-05
4:115393014 C T 0.041413 1.1431e-05
4:115422439 A G 0.141089 -4.4061e-05
4:115439574 G A 0.043079 -2.5525e-05
4:115447914 T C 1.059725 -3.1034e-06
4:115447990 A G 0.041532 9.4515e-06
4:115455964 G A 0.086974 2.4289e-05
4:115456500 A G 0.095610 -4.5099e-06
4:115457781 G T 0.044704 5.5193e-06
4:115480387 T C 0.025604 -7.6006e-06
4:115488559 T G 0.074099 -2.5502e-06
4:115490786 C A 0.184604 3.6136e-05
4:115490824 G A 0.431261 -1.1760e-05
4:115494308 A G 0.025376 9.3113e-06
4:115504727 G A 0.690912 -4.9070e-06
4:115506818 T C 0.037473 -9.8260e-06
4:115514352 A G 0.034277 -1.8496e-05
4:115514740 C T 1.954796 -1.2712e-05
4:115515948 G A 0.259566 7.8956e-06
4:115519163 G C 0.045891 -2.2044e-05
4:115520103 G A 1.951468 -1.2472e-05
4:115534816 G T 1.471916 -2.5692e-05
4:115544713 T C 0.055590 -6.3911e-07
4:115548153 G T 0.061649 1.4039e-06
4:115566991 G A 0.063070 -7.0252e-06
4:115568846 A G 0.149511 -3.3258e-05
4:115580933 G A 0.147413 -3.3062e-05
4:115598321 T C 0.022279 9.4533e-06
4:115613324 T G 0.046962 6.9362e-06
4:115613966 C T 1.951597 -6.4821e-06
4:115618704 G A 0.028715 -3.3202e-05
4:115623999 G C 0.025536 -4.1798e-06
4:115633413 G A 0.053527 -1.1054e-05
4:115639557 G C 0.046037 2.1030e-05
4:115639769 T C 0.095946 -4.6434e-06
4:115649267 T C 0.068024 4.2618e-06
4:115651434 T C 1.951539 -9.0285e-06
4:115656533 G A 1.563225 -1.9583e-05
4:115659881 C A 0.176985 1.9625e-05
4:115662566 G T 1.569841 -2.6488e-05
4:115663352 G A 1.746003 -1.0866e-05
4:115665320 T C 0.179409 1.0068e-05
4:115673992 A C 0.208389 2.6168e-05
4:115674851 T G 0.688981 -8.6429e-06
4:115688354 C T 1.189564 7.9106e-06
4:115701822 C A 0.087392 1.5370e-05
4:115701894 A G 0.030656 -1.5174e-05
4:115703970 G A 0.073134 1.5186e-06
4:115704749 G A 0.354836 2.7309e-05
4:115711213 A T 0.023248 -1.1068e-05
4:115713709 T C 0.213594 2.6127e-05
4:115730892 C T 1.339452 7.0237e-05
4:115737007 T C 0.090915 6.7931e-06
4:115740573 A G 0.044670 -3.6571e-06
4:115741885 T C 0.049070 -1.1481e-05
4:115743207 G A 0.040641 -6.8242e-06
4:115743218 G T 0.080963 -6.1103e-07
4:115764600 A C 0.066167 -1.5868e-05
4:115775297 A C 0.235462 2.0743e-05
4:115778741 G A 0.049988 1.2354e-05
4:115781482 A G 0.057389 3.4295e-06
4:115782849 T G 0.117943 7.4335e-06
4:115801577 C T 0.036184 -8.7632e-06
4:115813407 C A 0.029782 9.2878e-06
4:115818929 G A 0.140348 5.8358e-07
4:115832576 T C 0.182105 -3.0618e-05
4:115835786 C T 0.298273 -2.1383e-05
4:115845669 C T 0.105986 1.2565e-05
4:115849290 A C 0.854960 -1.1016e-06
4:115849464 A G 0.046523 6.9384e-05
4:115858597 T C 0.074810 -9.3302e-06
4:115861885 G C 0.200137 -3.1963e-05
4:115865849 C T 0.165367 3.4359e-05
4:115867213 T C 1.444411 3.7924e-06
4:115876697 T G 0.204867 -4.1483e-06
4:115892773 G T 0.611907 -1.3907e-05
4:115898200 A G 0.114414 -1.4341e-05
4:115899626 G C 0.135796 2.6555e-05
4:115907147 C T 0.070642 -1.2071e-05
4:115907555 C T 0.142657 -6.0786e-05
4:115915617 T C 1.184236 1.2339e-05
4:115920824 T C 0.066528 -9.1793e-06
4:115921185 G A 0.285259 -8.4976e-06
4:115938689 T C 0.088854 -4.0236e-05
4:115948802 A G 1.788691 5.1133e-07
4:115956273 A C 0.204051 -2.1999e-06
4:115962757 C T 0.031734 -6.1761e-06
4:115971881 C T 0.399143 2.2056e-05
4:115980099 G A 0.033577 1.2544e-05
4:115986385 T C 0.226846 -1.6804e-06
4:115996268 T C 0.070050 -1.2397e-06
4:115997346 C T 0.023717 -1.1930e-05
4:116007081 G A 0.027239 1.4853e-05
4:116010768 C T 1.030632 1.4153e-05
4:116015679 G A 0.076771 2.3057e-05
4:116025453 G T 1.505788 -1.4013e-05
4:116066343 T G 0.116961 1.9937e-05
4:116081812 C T 0.099554 -2.5097e-05
4:116082713 C T 1.473622 -2.6302e-05
4:116106302 T A 0.077166 9.1268e-06
4:116113038 C T 0.332771 -1.1214e-06
4:116134873 T C 0.032309 1.0811e-05
4:116145518 C A 0.074164 -1.2046e-06
4:116156100 T C 1.459918 -2.7188e-05
4:116157385 G A 1.949074 -1.1248e-05
4:116183666 G A 0.107380 -3.2188e-05
4:116191908 C T 1.380046 -6.1680e-06
4:116196306 T A 0.166771 1.9468e-05
4:116197185 T C 0.030466 1.1294e-05
4:116207061 G A 0.039625 -7.5121e-06
4:116223707 T C 0.757378 5.0421e-06
4:116228264 G A 0.079937 1.7339e-05
4:116242277 T C 0.144669 -4.4897e-06
4:116245745 G A 0.042195 4.5808e-06
4:116262602 G A 0.317870 1.7070e-06
4:116275782 A G 0.492362 9.2194e-06
4:116297232 T G 0.052857 1.3165e-05
4:116318639 A C 1.305987 1.6378e-05
4:116341865 C T 0.038574 9.3680e-06
4:116346486 C T 1.392170 -9.6285e-06
4:116349239 G A 0.040410 -3.3945e-07
4:116375464 G A 0.475883 8.6759e-06
4:116376956 A G 0.567104 -1.2846e-05
4:116378597 G T 0.078719 2.8598e-05
4:116384844 C A 1.963279 -4.6841e-06
4:116389105 A G 0.025716 3.3163e-07
4:116389628 A G 0.025210 -3.9187e-06
4:116389792 C T 0.510058 9.7555e-06
4:116391152 C T 1.479841 -2.7244e-05
4:116417132 A G 0.037833 5.2071e-06
4:116425499 C T 1.474459 -2.1799e-05
4:116427506 A G 0.062523 3.4529e-06
4:116428377 A G 0.182985 -4.6024e-05
4:116453323 C T 0.666035 -1.5750e-05
4:116454236 T C 0.042603 1.0928e-06
4:116457579 T C 0.139998 -5.7026e-07
4:116480279 C A 0.048957 2.5574e-06
4:116482173 T A 0.035559 8.6198e-06
4:116491523 T C 0.170069 -1.9079e-05
4:116494767 C T 0.045928 -1.3641e-05
4:116497627 G A 0.036300 1.1200e-05
4:116509945 A G 0.576831 -2.6633e-07
4:116513313 G T 0.042936 7.0784e-06
4:116520042 A G 0.512510 1.2445e-05
4:116523881 A G 0.913111 -1.0585e-05
4:116527415 C T 1.970323 -1.2895e-05
4:116542911 C T 0.721748 -4.6388e-06
4:116554262 A C 0.022214 -2.2425e-05
4:116587547 G A 0.068279 5.1299e-06
4:116587862 A C 0.226323 -2.5695e-05
4:116589473 C T 0.245222 -4.3632e-05
4:116591863 A G 0.129003 -2.1582e-05
4:116592402 T C 0.129730 -2.0372e-07
4:116615425 A G 0.403222 3.1772e-05
4:116621873 G A 0.039717 1.2082e-05
4:116633535 T C 0.134504 1.5054e-05
4:116634638 C T 0.037388 1.2429e-05
4:116638883 T C 0.026328 2.9537e-05
4:116658760 T C 0.665842 -3.8708e-06
4:116660232 C T 0.043358 -5.4864e-06
4:116664094 A G 0.092098 1.8073e-06
4:116672086 G A 0.042743 7.5241e-06
4:116679800 T C 0.063131 -1.0448e-05
4:116681720 T C 0.186028 -2.5358e-05
4:116690684 C A 0.036772 7.1412e-06
4:116706316 G A 0.038285 9.2813e-06
4:116718383 C T 0.038248 -1.3761e-05
4:116722098 A G 0.044456 7.8291e-08
4:116725715 G A 0.036800 -1.1690e-06
4:116727973 C A 0.687866 -2.5676e-06
4:116729292 G A 0.580108 1.3825e-05
4:116729456 C G 0.132930 1.1846e-05
4:116762720 T C 0.039312 -3.2814e-06
4:116766026 T C 0.069836 2.7930e-06
4:116766149 A G 0.034981 2.1255e-05
4:116801185 A C 0.044453 -8.6085e-06
4:116819243 G A 1.593378 7.7179e-06
4:116848573 T C 0.500498 1.3196e-05
4:116861121 G T 1.527873 -1.7001e-06
4:116861242 T C 0.021048 2.1475e-05
4:116874295 A G 0.035783 -1.5713e-05
4:116888557 T C 0.893144 -1.8268e-05
4:116890495 G A 0.322497 1.4651e-05
4:116890817 T C 0.044867 -9.5875e-07
4:116894599 C A 1.322895 -1.0356e-05
4:116904971 G A 0.103412 -7.7527e-06
4:116909331 C T 1.183859 -1.8216e-05
4:116912940 G A 1.082211 -1.2174e-05
4:116914997 C T 0.041185 3.8162e-06
4:116920044 C T 0.860672 -8.7284e-06
4:116921678 A C 0.044691 1.1248e-05
4:116937971 T G 0.054509 2.6110e-06
4:116939551 T C 0.033699 7.7248e-06
4:116942470 A G 0.329317 -1.0456e-05
4:116958075 A G 0.048165 -2.0488e-05
4:116961109 A G 0.033641 -4.2164e-06
4:116963444 C T 0.032496 1.2082e-05
4:116985212 C T 0.877164 2.2638e-06
4:116987408 G A 0.054985 2.5244e-05
4:116994917 A C 0.043389 -4.1423e-06
4:116998449 G A 1.120738 5.6624e-06
4:117012132 G A 0.769927 9.4144e-08
4:117013834 C A 0.067034 -1.3090e-05
4:117027063 T C 0.046414 5.6373e-06
4:117042872 C G 0.923875 -2.2887e-05
4:117043009 G A 1.309425 6.4024e-06
4:117045108 A G 0.771352 -3.2573e-08
4:117047556 T C 0.297413 1.4157e-05
4:117049539 G C 0.153961 1.3080e-05
4:117067437 C T 0.127748 4.1156e-06
4:117067537 G A 0.029776 6.9576e-06
4:117070610 C T 0.073627 5.5611e-06
4:117073915 T C 1.341189 -2.2625e-06
4:117078074 A G 0.035923 -7.5723e-07
4:117088609 A G 0.611900 6.1300e-05
4:117101883 A C 0.028586 -8.1246e-06
4:117111112 T C 0.034314 -4.0116e-06
4:117136133 A C 0.049668 1.6006e-05
4:117137953 C T 0.047258 -2.6269e-05
4:117149433 C G 0.068462 4.6714e-06
4:117157255 T G 0.251505 3.6903e-06
4:117167340 G A 0.021147 1.4477e-05
4:117172342 A G 0.299817 1.9640e-05
4:117205847 G A 1.679815 -7.3698e-06
4:117221170 A G 0.023887 7.0104e-06
4:117227270 C T 0.035940 2.0657e-05
4:117236075 G T 0.057025 -1.7920e-05
4:117237644 A C 0.577868 1.3364e-05
4:117248757 G A 0.067772 -1.9041e-06
4:117254289 T A 1.792169 2.8595e-05
4:117271792 G T 0.225673 -1.1863e-05
4:117280184 T C 0.565061 2.7000e-05
4:117281692 C G 0.023738 5.7929e-06
4:117283969 A C 0.989138 -2.7773e-05
4:117303678 A G 0.033158 1.3553e-05
4:117303750 G T 0.072794 2.3207e-06
4:117340361 G A 0.481785 8.7966e-06
4:117349878 A G 0.236464 -1.6698e-05
4:117355940 A G 0.198026 -2.9685e-05
4:117357739 T C 0.023615 -3.2248e-06
4:117358823 C T 0.196119 -2.8564e-05
4:117360242 G A 0.692268 -5.1824e-07
4:117394752 A G 0.135320 6.5294e-06
4:117402547 T G 0.089667 3.6915e-05
4:117406228 A C 0.668983 -6.5587e-06
4:117414942 G A 0.190101 -2.1971e-05
4:117434605 G T 0.247718 -5.6730e-06
4:117436411 T C 0.042216 7.8453e-06
4:117449463 G T 0.647160 9.6198e-06
4:117452605 A G 0.041376 5.8140e-06
4:117455654 G A 0.047679 2.1117e-05
4:117474376 T C 0.077853 1.7351e-05
4:117496223 G C 0.037038 3.4792e-06
4:117497430 T G 0.120497 -1.6118e-05
4:117498752 C T 0.537413 -6.3732e-06
4:117517333 G A 0.100900 4.8656e-05
4:117520072 C T 0.033906 2.1313e-05
4:117520126 G C 0.205642 -6.8301e-06
4:117525362 T C 0.022136 9.2961e-06
4:117527158 G A 1.780327 7.6396e-06
4:117528559 A G 0.023374 1.5811e-05
4:117533667 A G 0.029769 1.6472e-06
4:117543629 T C 0.026138 1.2874e-05
4:117546094 G A 0.575087 5.3230e-06
4:117553092 A G 0.998487 -1.8306e-05
4:117553297 T C 0.374507 1.0102e-05
4:117560979 C T 0.264431 -3.0099e-07
4:117571751 C T 0.086726 5.8771e-06
4:117579214 C T 0.427215 -2.7050e-05
4:117582565 A G 0.419484 -3.0296e-05
4:117582846 G T 0.766939 8.1706e-05
4:117584424 T C 0.053829 2.0629e-05
4:117590845 C T 0.877375 -3.8767e-05
4:117597824 A G 0.450561 -1.1867e-05
4:117603235 G A 1.948632 9.5757e-06
4:117610104 G A 0.069720 -5.0848e-06
4:117623204 A C 0.115727 -6.9664e-06
4:117624268 A G 0.263748 1.1722e-05
4:117624926 T G 0.079984 -7.2247e-06
4:117625217 C T 0.440685 2.3261e-06
4:117626529 T C 1.355009 -3.3033e-05
4:117645889 A G 0.076690 1.8688e-05
4:117646754 C T 0.103297 -2.3181e-06
4:117658370 T C 1.053343 1.3182e-05
4:117660631 T G 0.051830 -8.9897e-07
4:117664643 A G 0.160319 2.6058e-05
4:117669193 G A 0.080858 1.4754e-05
4:117682123 C T 0.462284 -2.1836e-05
4:117710550 G A 0.458520 -1.6258e-05
4:117713700 T C 0.022248 1.8184e-05
4:117734518 C A 0.083187 6.0454e-07
4:117752928 G T 0.080970 7.8382e-06
4:117758216 T C 0.415645 -4.6515e-05
4:117759830 T C 0.076516 1.9333e-05
4:117759945 C T 0.285296 -4.0363e-05
4:117772588 C T 0.139627 -8.8728e-06
4:117785638 T C 0.026927 -4.5539e-06
4:117793032 A G 0.070342 -5.1164e-06
4:117799554 T C 0.078978 2.1184e-05
4:117801514 A G 0.675239 7.6845e-06
4:117825122 C T 0.375830 2.8123e-05
4:117837711 A G 1.589485 2.0050e-06
4:117838049 A G 0.077628 -6.6876e-06
4:117848472 G A 0.188724 -6.4734e-06
4:117850776 T C 0.097160 -4.8813e-06
4:117862229 C T 0.028783 -3.6789e-06
4:117885513 C T 0.020511 1.9256e-05
4:117886619 C T 1.062094 3.3995e-05
4:117889740 G A 0.036528 8.9958e-06
4:117902222 T C 0.688328 4.4948e-07
4:117904737 A G 0.092567 -8.4167e-06
4:117914570 A G 0.021147 -1.3624e-05
4:117927985 A C 0.071845 1.5771e-05
4:117950943 G A 0.021021 -2.2885e-07
4:117951977 C T 0.086039 -2.3826e-05
4:117957242 G T 0.702862 2.3870e-05
4:117958503 A G 0.049960 -1.4389e-06
4:117962010 C T 0.162450 -2.8596e-05
4:117969236 A G 0.040628 -6.1129e-06
4:117974920 G T 0.029402 -6.0919e-06
4:117981272 G A 0.097623 5.7272e-05
4:117986767 T C 0.137159 7.5481e-06
4:117988401 T C 0.203024 -1.5319e-05
4:118006307 A G 0.070492 2.2544e-05
4:118016251 T C 0.373331 -6.2405e-06
4:118022609 G T 1.340230 -8.4664e-05
4:118023183 C T 0.063318 2.6098e-05
4:118040818 A C 0.202694 -8.8854e-06
4:118043043 T C 0.318948 8.9514e-06
4:118053387 C G 1.027165 -1.0594e-06
4:118053959 C T 0.176621 -1.5152e-05
4:118057336 A C 0.069200 -1.0997e-05
4:118068675 T G 0.026879 -7.6702e-06
4:118079907 A G 0.239436 9.5022e-06
4:118087480 A C 0.280050 1.3126e-05
4:118088133 C A 0.038523 -4.9823e-06
4:118089886 T A 0.060755 -3.9147e-07
4:118093137 C T 0.688610 1.8200e-05
4:118118372 C T 0.255072 1.8338e-05
4:118127891 A G 0.051150 3.1093e-05
4:118133230 C T 0.085455 -2.4940e-05
4:118145851 A G 0.021099 1.0285e-05
4:118146983 G A 0.033798 -2.2492e-06
4:118147752 G A 0.890383 -1.2422e-05
4:118161455 G A 1.162267 2.4712e-07
4:118164717 C T 0.756889 -1.2297e-05
4:118165691 A C 0.048345 1.3862e-05
4:118184558 G A 0.192896 6.1365e-06
4:118185553 C G 1.754523 -2.8691e-05
4:118190932 G A 0.206488 -2.2869e-05
4:118193083 A C 0.044225 -3.7590e-05
4:118199237 A G 0.092829 1.4634e-05
4:118208639 C A 0.587571 1.0906e-05
4:118217125 T C 0.032190 -6.2289e-06
4:118218453 A C 0.091231 2.9410e-06
4:118221551 T C 1.231134 -2.9962e-06
4:118221968 G A 0.597529 -2.0118e-05
4:118222093 C A 0.077904 2.3514e-05
4:118225758 G C 0.107115 3.1661e-05
4:118226058 A G 0.407445 -1.0082e-05
4:118230098 A G 0.659317 -2.0242e-06
4:118230910 T C 1.968664 -1.6615e-05
4:118235444 G A 0.437588 1.0218e-05
4:118235447 A G 0.024465 1.2891e-05
4:118239302 A G 0.204411 7.3709e-06
4:118241056 T C 0.023411 1.4348e-05
4:118244472 A C 1.606549 1.3939e-05
4:118251823 A G 0.203622 9.4158e-06
4:118251881 G C 0.050535 2.7771e-05
4:118257714 A G 0.052503 -3.0600e-05
4:118259897 T C 0.037772 8.5049e-06
4:118274518 A G 0.355105 -2.1870e-05
4:118274608 T G 0.050464 2.2120e-05
4:118282119 G T 0.040132 -1.8731e-05
4:118294054 G A 0.100672 -1.0005e-05
4:118302334 T C 0.042729 -3.0559e-06
4:118302682 T C 0.041430 -2.0903e-05
4:118306884 C T 0.028932 8.1126e-06
4:118307420 T G 0.087515 2.0958e-05
4:118307453 C T 0.524045 -4.3706e-07
4:118319901 T C 0.250574 1.1856e-05
4:118320218 C A 0.248150 6.1605e-06
4:118322528 T C 0.059021 4.1218e-06
4:118327211 G A 0.833398 1.8209e-05
4:118330629 A G 0.121826 -3.3867e-05
4:118332255 A G 0.163912 -3.9311e-05
4:118333514 T C 1.266546 4.3578e-06
4:118333836 T C 0.097864 2.2530e-05
4:118336673 T C 0.069870 -5.5474e-06
4:118337773 A G 0.041845 -1.2807e-05
4:118340731 G A 0.558115 4.8817e-07
4:118343634 C T 0.102688 1.6673e-05
4:118346319 G A 0.101223 5.0426e-06
4:118353315 A G 0.365080 -9.0898e-05
4:118365280 A G 0.037626 1.8609e-06
4:118369871 G A 0.044704 2.2023e-06
4:118373599 T A 0.435136 2.3392e-05
4:118376788 T C 0.149674 -3.8570e-05
4:118384890 T C 0.910619 4.2530e-06
4:118385980 G A 0.267059 5.3836e-06
4:118393611 A G 0.126184 9.6354e-06
4:118395110 G A 0.021847 2.0008e-06
4:118395930 A G 0.152254 1.2174e-05
4:118396886 C A 1.045656 -1.2308e-05
4:118403587 G A 0.028440 1.0789e-05
4:118424175 G A 0.990018 5.5474e-05
4:118426507 T G 0.021755 1.0653e-05
4:118430823 T C 0.135823 2.1057e-05
4:118434893 A G 0.168091 9.0270e-06
4:118435842 C T 0.783214 3.6873e-05
4:118439398 C T 0.391289 -3.4976e-06
4:118445383 G A 0.086043 -2.2399e-05
4:118447811 G A 0.058433 3.4946e-05
4:118456446 C T 0.039006 6.2584e-06
4:118463402 G C 0.037415 1.4825e-06
4:118464296 G A 0.026661 1.5807e-05
4:118464339 C T 1.019080 7.6743e-05
4:118476688 T C 0.058637 2.1714e-05
4:118477191 C T 0.041056 1.3550e-05
4:118479521 T C 0.143819 3.2162e-05
4:118490110 C T 0.027086 -2.9638e-05
4:118491827 C T 0.082507 -4.3607e-06
4:118492731 C T 0.332268 -2.9466e-05
4:118493541 G T 0.820843 4.1819e-05
4:118500979 C T 1.493688 7.1969e-05
4:118504022 C T 1.198764 2.1538e-05
4:118515156 T C 0.605944 -1.5293e-05
4:118519766 A G 1.184318 3.4306e-06
4:118532889 T C 0.282950 1.9629e-05
4:118533952 G A 0.028242 -1.5756e-05
4:118536829 C T 0.318652 2.9603e-05
4:118541082 A G 0.100523 1.2214e-05
4:118543044 T C 0.167540 -8.6801e-06
4:118551566 C A 0.052840 2.2599e-05
4:118553272 A G 1.305811 -2.0583e-05
4:118556306 A C 1.851203 -1.6490e-05
4:118560175 T G 0.101927 6.1847e-06
4:118564339 A G 0.409022 -2.5698e-05
4:118585249 A G 0.044915 -1.5419e-05
4:118594117 G A 0.119623 -3.4723e-06
4:118600261 G A 0.480324 9.8898e-06
4:118607706 C T 0.340615 -3.3485e-06
4:118612335 C A 0.095141 -1.8885e-05
4:118618115 A G 0.036800 -2.3409e-06
4:118624261 G A 0.382766 -1.5685e-05
4:118637301 A C 0.037446 -5.3723e-06
4:118640122 A C 0.192729 1.6726e-05
4:118641892 A G 0.139542 -1.5464e-05
4:118646769 G A 0.021483 9.0531e-06
4:118651823 C T 0.906644 7.7126e-06
4:118653690 T C 0.201718 1.2404e-05
4:118664539 C T 0.029068 -8.1257e-06
4:118672160 G A 0.116277 3.6423e-05
4:118687524 G T 0.070597 -7.0959e-06
4:118691842 G T 0.582645 1.5111e-05
4:118694458 A C 0.254528 1.0424e-05
4:118702237 C A 0.820615 9.3534e-06
4:118705939 A G 0.120412 -7.5705e-06
4:118710162 G A 0.101553 -9.4893e-07
4:118727351 G A 0.216994 -7.5976e-06
4:118736089 A C 0.213760 -9.9627e-06
4:118743375 G A 0.236617 4.4637e-06
4:118765210 A C 0.519330 1.9451e-05
4:118767071 A G 0.036133 -3.8388e-06
4:118772486 A G 0.110634 -8.3268e-06
4:118786434 T C 1.042443 -2.2856e-05
4:118791407 C T 0.107234 -1.2550e-05
4:118797309 T C 0.087909 2.0981e-05
4:118800506 C A 0.028722 6.3817e-06
4:118802784 A G 0.646745 1.4222e-05
4:118804868 A G 0.034947 -1.4704e-05
4:118825678 C T 0.210823 9.2322e-06
4:118827312 G A 0.066232 1.6339e-06
4:118829518 T C 0.721806 7.6899e-06
4:118836749 G A 0.633186 -3.4322e-06
4:118854058 G A 0.626288 -7.0345e-06
4:118854771 A G 0.037894 7.5537e-07
4:118855055 G A 0.040217 1.4134e-05
4:118881361 T C 0.034586 -3.0592e-06
4:118888787 A G 0.083486 2.6360e-06
4:118889047 C T 1.860757 -1.3279e-05
4:118889310 G T 0.063176 -1.9345e-05
4:118898416 A G 0.022085 2.0120e-05
4:118920107 A G 0.037990 4.8958e-06
4:118931891 A G 0.686356 -1.4368e-05
4:118939835 C T 0.186456 1.3945e-05
4:118939953 G T 1.366562 -6.2295e-06
4:118944812 A G 0.031129 -1.5602e-05
4:118948963 T C 0.044007 -7.3777e-06
4:118949069 C T 1.694217 -1.2554e-05
4:118965050 C A 1.518555 -2.6389e-05
4:118968438 G A 0.055353 -5.9768e-06
4:118970072 G A 0.056967 -1.7267e-05
4:118974820 A G 1.739179 1.3603e-06
4:118975146 T C 0.355812 -6.8808e-06
4:118978870 C T 0.030469 1.3390e-05
4:118981759 C T 1.322480 -4.9569e-06
4:119003533 G T 0.354632 -9.4744e-06
4:119007638 G C 0.037503 -3.8676e-06
4:119012917 C G 0.110151 3.0263e-05
4:119014301 C T 0.050195 -2.9068e-05
4:119023828 C T 0.178715 1.4555e-05
4:119026709 T C 1.740791 -7.5811e-06
4:119036245 T C 0.060513 -3.3643e-06
4:119046998 T C 1.809760 3.1601e-06
4:119053969 G A 0.064984 2.2580e-05
4:119056686 A C 0.096320 -2.5657e-05
4:119060838 T C 1.291885 2.8549e-06
4:119067553 G A 0.569725 5.9754e-06
4:119080781 T C 0.327678 -1.0512e-05
4:119096261 A G 0.031353 1.9545e-05
4:119115366 G A 1.860563 1.2687e-05
4:119117260 C T 1.293017 -1.6026e-06
4:119131956 T G 0.154675 3.1852e-05
4:119133111 T C 0.345857 -4.7329e-06
4:119142749 C T 0.295849 -1.8708e-05
4:119146868 G C 0.072630 3.3168e-06
4:119156533 C A 1.860502 1.2292e-05
4:119156708 A C 0.092091 9.3572e-06
4:119163681 C T 0.172969 1.1417e-05
4:119185699 C T 0.144526 1.3047e-05
4:119189981 G A 0.120187 -7.6212e-06
4:119190401 G T 0.239446 2.1590e-05
4:119194401 T C 0.526378 -9.8999e-07
4:119203221 T C 0.119640 -2.4240e-05
4:119219909 A C 0.296172 -1.7149e-05
4:119224851 G C 0.123155 8.6878e-07
4:119225940 T C 0.806550 1.0150e-05
4:119233946 C T 0.150123 5.6773e-06
4:119237594 T C 0.060792 -1.5132e-05
4:119240523 G A 0.096824 3.5672e-05
4:119240620 G A 0.040665 3.9167e-05
4:119249262 G A 1.897553 2.7017e-05
4:119255835 T C 0.063478 1.6577e-05
4:119256296 G T 1.893110 3.1985e-05
4:119266088 T C 0.063057 -1.7473e-05
4:119270794 C T 1.891039 2.1773e-05
4:119272822 A G 0.084200 3.7019e-06
4:119277266 T C 0.097439 8.0725e-07
4:119279441 C A 0.141589 2.0122e-05
4:119280167 T G 1.301659 9.3342e-06
4:119294331 G A 0.023248 2.4791e-06
4:119297657 G A 0.729140 -1.7436e-06
4:119300600 A G 0.047309 1.1439e-05
4:119318214 T C 0.043674 -7.5963e-06
4:119320176 G C 0.048022 -3.5480e-05
4:119336720 T C 0.187884 9.3898e-06
4:119338829 A G 0.454179 1.3728e-06
4:119407189 T C 1.098758 -2.3873e-05
4:119437972 G A 0.892399 2.9797e-06
4:119445773 G A 0.107105 -4.2019e-08
4:119452562 C A 0.315881 -6.4645e-06
4:119455055 G A 0.431614 -2.8657e-05
4:119462685 C T 0.558101 6.7971e-06
4:119468741 G C 0.989155 -2.0037e-05
4:119475430 A G 1.290705 -2.0676e-05
4:119483512 C T 0.063366 1.4309e-05
4:119490685 C T 0.130240 1.6611e-05
4:119500014 T C 0.109617 2.5907e-05
4:119501954 C T 0.081133 1.0061e-05
4:119503530 T C 0.033781 -1.6687e-05
4:119507486 A G 0.170637 3.5183e-05
4:119510402 A G 0.624065 -5.4793e-05
4:119511022 G T 0.751789 -3.1007e-05
4:119596158 A G 0.072355 -1.5477e-05
4:119610606 G A 0.085689 -2.9518e-06
4:119622832 C A 0.107047 1.8564e-06
4:119625000 G A 0.739499 -1.7347e-05
4:119631160 T C 0.121618 1.5478e-05
4:119640869 T C 0.047540 2.0168e-06
4:119647676 A G 0.065657 -4.1270e-06
4:119651705 T C 0.598957 -4.8143e-06
4:119656088 G C 0.031975 -1.8232e-05
4:119664162 T C 0.032730 6.3180e-06
4:119665632 A G 0.033815 4.6821e-06
4:119671794 G T 0.044490 4.0935e-06
4:119682877 C T 0.067408 -2.7007e-06
4:119691624 A G 0.206189 -8.3082e-06
4:119696450 T C 0.041709 -9.9341e-07
4:119714179 A G 1.456773 -1.4216e-05
4:119715434 G A 0.036738 -2.8104e-06
4:119717634 G A 0.150265 9.0205e-07
4:119717713 C T 0.596601 8.7886e-06
4:119721275 T C 0.051133 4.3262e-05
4:119729825 T C 0.126728 1.2973e-05
4:119731590 G A 0.035977 -1.0190e-06
4:119737860 A G 0.766140 8.3080e-07
4:119739562 T G 0.039472 -7.2473e-06
4:119742854 T C 0.023081 -9.2271e-06
4:119766693 T C 0.512183 1.6502e-06
4:119768598 C T 1.770951 6.5918e-06
4:119769081 T C 0.139879 -9.9615e-06
4:119772147 C G 0.026481 -3.2918e-06
4:119774706 C T 0.057556 -1.6971e-05
4:119786049 A G 0.375068 1.7168e-05
4:119795145 C T 0.289825 -3.2452e-05
4:119801353 G A 1.419202 -4.0717e-05
4:119806348 G T 0.046996 1.7308e-05
4:119812197 C T 0.398238 -6.3692e-06
4:119812339 G C 0.280982 1.1670e-05
4:119820251 T C 0.025852 5.7313e-06
4:119820281 T C 0.767241 1.0276e-05
4:119825802 G A 0.412218 -1.2146e-06
4:119826376 G A 0.035583 1.5254e-05
4:119826754 G A 0.046278 -1.9418e-05
4:119845197 A G 1.713640 -4.5541e-06
4:119845614 G A 0.405779 -4.7167e-06
4:119860972 C T 0.052204 1.5612e-05
4:119867905 G C 0.143333 1.7383e-05
4:119873099 A G 1.766663 7.2503e-06
4:119874611 A G 0.450966 1.9636e-05
4:119880919 G A 0.214457 1.0792e-05
4:119882491 T C 0.170783 5.1737e-06
4:119890101 A G 0.324690 3.9047e-05
4:119892661 A G 1.683133 2.2968e-07
4:119895409 A G 0.352514 -8.0678e-06
4:119896223 C A 0.674141 2.4201e-05
4:119896633 T C 0.209184 5.4214e-06
4:119900144 T C 0.183305 1.3509e-05
4:119903080 A G 0.837859 -1.7819e-05
4:119904315 G T 0.478273 9.8303e-06
4:119911122 A G 0.449178 1.1186e-05
4:119912286 T C 0.683980 -2.0460e-06
4:119914078 T C 0.226068 1.5662e-05
4:119917479 G A 0.459387 -1.8712e-05
4:119923289 C T 0.291276 -5.5231e-06
4:119929733 A G 1.760853 6.5875e-07
4:119932280 T C 0.134551 -7.0049e-06
4:119933026 C T 0.030799 -3.4339e-06
4:119933997 A C 0.468883 1.2601e-05
4:119934384 A G 1.797466 3.8773e-05
4:119937360 T C 0.079267 1.4807e-05
4:119940545 A G 1.017788 1.8727e-06
4:119941512 G A 0.371750 1.9456e-05
4:119947135 T C 0.736551 8.1370e-06
4:119947985 C G 0.544257 1.2832e-05
4:119948046 C A 0.473541 -1.9970e-05
4:119951647 G A 1.730564 -8.5946e-06
4:119952955 T C 0.204078 2.6875e-05
4:119956685 T C 1.726528 -8.5900e-06
4:119962105 G A 0.227805 1.1354e-05
4:119962741 G A 1.576338 8.3829e-06
4:119963646 C A 0.618509 -3.6887e-05
4:119976605 A G 0.055492 1.6660e-05
4:119981978 T C 0.233959 -5.8411e-06
4:119990756 G A 0.381885 1.0238e-06
4:119991558 A G 0.786998 2.2348e-05
4:120014179 C T 0.300473 5.8622e-06
4:120015277 C T 0.274536 4.1340e-06
4:120017786 G A 0.815026 -1.7188e-05
4:120018167 G A 1.557982 -1.3434e-05
4:120019660 T C 0.597410 2.7768e-05
4:120026166 C T 0.981036 -3.8005e-05
4:120043903 C A 0.045755 -3.6121e-06
4:120046859 G A 0.028742 7.3673e-06
4:120049109 A G 0.079046 -5.5246e-05
4:120049915 C T 1.038330 -1.7322e-05
4:120055838 C T 0.127544 -1.2798e-06
4:120063531 A G 0.115210 7.0502e-07
4:120065431 A G 0.081708 -2.9224e-05
4:120075123 G A 1.459874 -7.0558e-07
4:120096381 T C 0.543887 2.8556e-05
4:120112159 A G 0.028208 7.7002e-06
4:120127761 C G 0.614015 -1.1523e-05
4:120131644 T C 0.250866 -2.4141e-05
4:120132185 C T 0.068316 4.7768e-06
4:120132520 G C 0.250791 -1.0902e-05
4:120133549 G T 0.535064 -1.0270e-05
4:120136135 A G 0.633421 1.5140e-05
4:120144807 T C 0.062594 1.3623e-05
4:120155806 A C 0.806373 7.1434e-06
4:120165752 G A 0.131893 -1.2043e-05
4:120167627 T G 0.054095 -1.9042e-05
4:120201360 G T 0.385122 -4.3787e-05
4:120214030 G T 0.666872 6.5253e-06
4:120222798 G A 0.049362 -4.7487e-07
4:120231150 A G 1.359344 -2.4612e-05
4:120239074 G A 0.687811 -4.6012e-07
4:120241902 C T 1.485627 -1.3897e-05
4:120248463 A G 0.033577 7.0675e-06
4:120257739 C T 1.024982 -2.2367e-06
4:120259052 G A 0.664322 -2.5323e-06
4:120263315 G T 0.750072 1.1565e-05
4:120274661 T C 0.273574 -1.5186e-05
4:120275046 C T 0.272907 -1.6557e-05
4:120277395 G A 0.462260 -1.1365e-05
4:120284333 C T 0.025444 -3.4976e-06
4:120284971 G A 0.680447 1.7719e-05
4:120285806 T C 0.616969 4.9918e-06
4:120323188 A G 0.369700 -3.1964e-05
4:120393769 C T 0.601548 4.1626e-06
4:120396928 G A 0.063447 -1.5541e-05
4:120397772 G A 0.069853 -1.7304e-05
4:120417256 A G 0.084118 -2.4967e-06
4:120424580 G T 0.389654 -2.6893e-05
4:120429649 T C 0.033420 -6.2131e-07
4:120439128 T C 0.026655 1.1448e-06
4:120447642 C A 0.602510 4.8018e-06
4:120456160 A G 0.131488 4.1701e-05
4:120473204 G A 0.112041 2.4468e-06
4:120480695 C T 0.027457 1.6564e-06
4:120494217 G A 0.119065 -2.1497e-05
4:120505628 C T 0.039407 -1.0342e-05
4:120507162 A G 0.063617 -1.7939e-05
4:120510535 T G 1.568858 8.0111e-06
4:120511817 C T 0.967868 1.4991e-06
4:120522579 C T 0.809226 5.1533e-06
4:120528064 C A 0.062948 2.5721e-05
4:120528327 A G 1.637943 1.7161e-06
4:120539249 C G 0.173248 -1.6399e-05
4:120542870 T C 0.298797 -1.8226e-05
4:120561041 T C 0.053068 -4.9304e-06
4:120563833 C T 0.117168 8.3046e-06
4:120566782 T C 0.063427 2.3263e-05
4:120567635 T C 1.850041 -2.2919e-05
4:120576818 C T 0.344470 -1.4378e-05
4:120581259 C T 0.067327 -2.0285e-06
4:120585308 T C 0.591233 -1.6319e-05
4:120588315 A G 0.073535 4.2694e-06
4:120604782 A C 0.063097 1.7652e-06
4:120612718 T C 1.885202 8.5887e-06
4:120622789 G T 0.420395 5.2811e-06
4:120649398 A G 0.614593 -1.4985e-05
4:120657355 T C 0.802090 2.6311e-05
4:120668317 G A 0.055132 7.3630e-06
4:120682464 A G 0.520632 -1.3814e-05
4:120684053 A C 0.076408 1.3078e-05
4:120692697 T C 0.111688 2.2656e-05
4:120692781 G A 0.031047 -4.7324e-06
4:120695172 A G 0.039985 2.2161e-05
4:120703104 C T 0.521135 -1.1836e-05
4:120709561 T G 0.279686 2.2873e-05
4:120734835 A G 0.054588 3.2717e-05
4:120743502 G A 0.073810 3.4686e-05
4:120746947 A G 0.167193 -1.0277e-05
4:120747574 T C 0.660698 2.7746e-07
4:120750416 T C 0.509990 -1.4068e-05
4:120753496 T C 0.041808 -2.4509e-06
4:120756690 T C 0.033022 -5.0300e-06
4:120773074 T G 1.152740 2.3831e-05
4:120777306 A G 0.058854 -2.2632e-05
4:120784320 G A 0.231892 2.4153e-06
4:120784802 T G 0.154845 -8.7527e-06
4:120791114 A G 0.039030 -2.1274e-05
4:120794385 T C 1.510769 -1.8506e-05
4:120794727 C T 0.052340 8.3096e-06
4:120797098 G T 1.052582 -1.6527e-06
4:120812601 C T 0.116781 3.2543e-05
4:120816087 G A 1.972699 -3.1564e-06
4:120837103 G A 0.231695 1.8223e-05
4:120849319 A G 1.191981 5.8420e-06
4:120850031 T C 0.391782 -4.3563e-06
4:120852984 T C 0.148338 1.0977e-05
4:120858335 G A 0.130485 7.3430e-06
4:120864103 G A 1.332122 2.0955e-05
4:120865419 G A 0.031350 9.8989e-06
4:120876576 T C 0.066531 -8.8545e-06
4:120898509 G A 0.731074 1.6804e-06
4:120898674 T C 0.039792 -4.4655e-06
4:120900602 G A 0.049923 8.7889e-06
4:120901336 G A 0.630596 -2.7613e-05
4:120902801 T A 0.780674 -2.1143e-06
4:120920813 A C 0.553845 -6.3249e-05
4:120920963 G A 0.620930 -8.6653e-05
4:120922938 G A 0.030830 -5.6598e-06
4:120923685 T C 0.057297 3.0746e-05
4:120933463 T C 0.052973 -8.7807e-06
4:120939151 A C 0.158874 -1.5475e-05
4:120944333 T C 1.207093 -4.7712e-05
4:120949655 A G 0.084152 9.4718e-06
4:120951207 A G 0.080015 -2.8135e-05
4:120956663 T C 0.049093 2.0660e-06
4:120962385 T G 0.676629 -8.7304e-05
4:120971613 T C 0.048889 1.0113e-05
4:120974611 G T 0.213716 6.1231e-07
4:120979791 G A 0.026821 6.1371e-06
4:120984077 G A 1.433518 1.2287e-06
4:120985479 A G 0.193905 -1.5174e-05
4:120988405 A C 0.060231 6.1848e-06
4:120989229 A G 0.146101 3.2443e-06
4:120990445 G A 0.032288 -1.7430e-06
4:121019286 A G 1.095069 -7.1665e-06
4:121019681 G A 0.111208 -1.9691e-05
4:121032246 A C 0.146213 1.1677e-06
4:121041286 G T 0.189673 -3.2847e-05
4:121043787 G A 0.313304 2.0030e-06
4:121056595 A C 0.266842 2.1431e-05
4:121060811 T G 0.031782 -7.4565e-06
4:121065094 A G 0.034046 3.8459e-06
4:121065711 A G 0.535717 -1.2331e-05
4:121070951 G A 0.112993 1.6060e-05
4:121082740 C T 0.084890 5.2994e-06
4:121094945 C T 0.596074 -1.2302e-05
4:121098430 T G 0.068561 -1.3435e-05
4:121152200 A G 0.270633 -2.1314e-05
4:121168969 G A 0.103130 2.3695e-05
4:121185053 T C 0.093074 2.0731e-07
4:121192495 G A 0.027654 5.2020e-05
4:121200405 C A 0.074429 8.8962e-06
4:121213519 T C 1.211530 -1.7928e-05
4:121233564 G A 0.077975 -2.4780e-05
4:121235000 T C 1.339255 -5.5415e-06
4:121238995 A T 0.038153 1.7304e-06
4:121258205 A G 0.162637 2.1892e-05
4:121259094 T C 0.062105 -3.7157e-06
4:121261483 G T 0.029816 1.0340e-05
4:121262360 C T 0.080644 9.8049e-06
4:121280131 G A 0.264210 -1.7131e-05
4:121283487 A G 0.118273 -2.1895e-05
4:121283617 A C 0.060915 -1.3983e-05
4:121291162 T C 0.345286 1.4799e-06
4:121297133 G A 0.023544 -8.6280e-06
4:121323195 C T 0.035712 -1.1199e-05
4:121344880 G A 0.063753 -7.8965e-06
4:121346616 G A 0.289417 -2.2638e-05
4:121348293 C T 0.064352 -2.3369e-06
4:121350663 A G 0.130183 -1.6636e-05
4:121351589 G A 0.202595 6.2647e-06
4:121361482 A G 0.086301 1.7173e-05
4:121371227 C T 0.032951 -8.8814e-07
4:121371794 T C 1.215311 2.1353e-05
4:121373816 C T 0.662877 2.7128e-05
4:121374410 T C 0.026906 2.3030e-05
4:121377601 C G 0.287724 4.3638e-06
4:121395169 C T 1.181928 -1.4926e-05
4:121395960 G T 1.447634 -1.8135e-06
4:121396626 C A 0.025312 -5.1907e-06
4:121400811 T C 0.818385 -1.0231e-05
4:121403918 T C 0.577518 -3.2749e-06
4:121409826 A G 0.274563 1.1547e-05
4:121415142 A C 0.312705 1.0011e-05
4:121420836 T C 0.191220 1.6476e-06
4:121423478 A G 0.022143 -9.7094e-06
4:121427700 C A 0.084278 -3.2770e-05
4:121438124 T C 0.127218 -5.9565e-06
4:121440626 T G 0.994210 -1.9762e-05
4:121456770 T C 0.154250 8.2263e-06
4:121459144 G A 1.559012 2.7705e-06
4:121463806 A G 0.421190 -1.2948e-05
4:121467704 A G 0.570732 1.7347e-05
4:121473958 T C 0.641241 -1.1706e-05
4:121477237 G A 0.090847 -1.6760e-05
4:121477873 C G 0.429200 -1.6320e-05
4:121479398 G A 0.157745 4.3609e-06
4:121481950 A G 1.252263 1.9512e-05
4:121482428 C T 0.089881 -9.2869e-06
4:121487530 C T 0.222267 -4.3758e-06
4:121488437 G T 1.975902 2.3447e-05
4:121491996 A G 0.314994 -2.2724e-05
4:121504298 T C 0.740594 -2.5068e-05
4:121509643 C T 0.064831 -1.2446e-05
4:121512481 A C 0.127198 -3.6850e-06
4:121513215 G A 0.957482 5.0848e-05
4:121533810 T C 0.072025 3.1819e-06
4:121538785 C T 0.173792 6.8884e-06
4:121540806 T G 0.072862 -8.0039e-06
4:121545927 T C 0.574485 2.1883e-05
4:121555183 C G 0.021789 2.0284e-05
4:121562145 C T 0.095797 2.5358e-05
4:121563190 A G 0.049869 -1.3613e-05
4:121564228 T C 0.022303 -2.4334e-05
4:121577949 A G 0.490458 -1.1328e-05
4:121582201 C T 0.124165 4.9532e-06
4:121585244 C T 0.637157 -2.8186e-06
4:121587467 A G 0.485250 2.5322e-05
4:121593813 T C 0.098568 -4.1140e-05
4:121616146 G A 0.029837 4.4768e-06
4:121623246 C T 1.786399 2.2399e-08
4:121625733 T C 0.577562 1.6290e-06
4:121626142 C G 0.064056 1.8993e-05
4:121633580 A C 0.372825 9.6430e-06
4:121635163 T C 0.360629 -2.0396e-05
4:121636629 T C 0.216501 -1.0102e-05
4:121637699 A C 1.003526 -1.2576e-07
4:121638089 G A 0.133603 -6.4478e-06
4:121643677 T C 0.073474 3.0767e-05
4:121662404 C A 0.039095 -1.5896e-05
4:121668762 G A 0.055856 -1.1881e-06
4:121670978 A C 0.159659 1.2563e-05
4:121684551 T C 0.123958 -1.0176e-06
4:121688265 A G 0.021191 -1.9817e-06
4:121692376 A G 0.049457 -7.2491e-06
4:121707714 T C 0.555585 -2.5310e-05
4:121719544 T A 0.046911 -2.0769e-06
4:121738070 T C 0.084312 8.7129e-07
4:121739667 A T 0.029599 -6.7320e-06
4:121759338 C T 1.516940 1.7694e-05
4:121759873 A C 0.163208 2.1545e-05
4:121765571 T C 0.261242 1.1993e-05
4:121773785 G A 0.064440 -1.3426e-05
4:121776207 C T 0.071379 1.5613e-05
4:121779771 G T 0.120493 2.7881e-05
4:121783680 A G 0.950291 3.4638e-05
4:121786609 C T 0.283535 -1.0733e-05
4:121786776 T G 0.036568 7.7629e-06
4:121794535 C T 0.646214 6.1074e-05
4:121801790 A G 0.395110 3.7843e-05
4:121817290 G T 0.040573 -2.3485e-06
4:121819540 C T 0.032727 -8.6920e-06
4:121827670 A G 0.256816 1.0289e-05
4:121834900 C G 0.034828 8.1439e-06
4:121844718 A C 0.165561 2.3053e-06
4:121873887 A G 0.063352 4.7394e-06
4:121876794 C A 1.326519 -3.5024e-05
4:121879847 T C 0.171082 1.3988e-06
4:121884592 A G 1.723458 -1.9752e-06
4:121893301 A G 1.619927 -2.2288e-05
4:121897672 A G 0.073375 9.2640e-06
4:121923999 T C 0.261127 3.2270e-05
4:121926739 T C 0.530977 3.0755e-05
4:121929778 G T 0.027681 -6.8163e-06
4:121939381 C T 0.432634 -3.9017e-06
4:121940998 C T 0.255486 -1.5977e-05
4:121957734 C T 1.744796 1.8637e-05
4:121959850 G A 1.234108 1.4028e-05
4:121966807 T C 1.662612 1.2412e-05
4:121970436 G A 0.047564 -9.1150e-06
4:121971213 C T 1.665825 1.8283e-05
4:121971662 C A 1.187453 1.4242e-05
4:121976346 T C 0.542357 -1.7759e-07
4:121976444 C T 0.176825 8.8092e-07
4:121976906 T C 0.055203 2.3474e-05
4:121978762 A G 1.752041 1.4913e-05
4:121988791 C T 0.124719 -9.9056e-06
4:121990147 A G 0.061955 -1.1607e-05
4:121996180 T C 0.047271 -1.5395e-05
4:122003482 T C 0.063373 1.2624e-06
4:122010915 G T 0.417454 4.0956e-05
4:122016504 C T 1.978336 1.8387e-06
4:122018723 G A 0.077713 -4.9985e-06
4:122019692 T C 0.079535 4.3650e-07
4:122020812 T C 0.502239 2.7241e-05
4:122028619 A C 0.026910 1.3799e-06
4:122028682 A G 0.044490 -9.3157e-06
4:122028995 A G 0.213988 1.4960e-05
4:122030649 A G 0.065974 -1.8136e-05
4:122035676 T A 0.636753 9.8815e-06
4:122036597 T C 0.045323 2.1536e-05
4:122037185 A G 0.054084 -6.3252e-06
4:122039475 G T 1.794008 4.1780e-06
4:122042452 T C 0.099350 1.3722e-05
4:122043175 T C 0.054081 4.5035e-05
4:122045300 C T 0.094607 -2.8270e-05
4:122060414 C T 0.086338 -2.4791e-05
4:122068316 G T 0.050525 -7.3778e-06
4:122074463 A C 1.700323 -3.4833e-06
4:122076022 C T 0.045201 3.4722e-05
4:122081730 T C 0.043052 3.5291e-05
4:122085203 G A 0.111919 4.4229e-06
4:122085516 G C 0.049070 -1.5204e-05
4:122096240 C T 0.492359 1.5930e-05
4:122101935 T C 0.020202 -3.1278e-07
4:122105330 T C 1.075163 2.0108e-06
4:122107290 T C 0.021324 -1.0605e-05
4:122110975 C T 0.126497 -1.0605e-05
4:122118150 C A 0.051599 -1.2812e-05
4:122121494 G A 0.138750 -4.6541e-06
4:122135476 G C 0.021568 -2.9914e-06
4:122141526 T G 0.078084 -2.2371e-05
4:122142016 T A 0.138968 5.1868e-05
4:122142224 C T 1.543247 2.0835e-06
4:122146514 C T 1.101050 -3.7512e-06
4:122148787 G A 1.658600 -6.4087e-06
4:122157496 A G 0.206600 1.8392e-05
4:122166524 C A 0.689929 1.2444e-05
4:122167001 C T 1.781510 1.8963e-06
4:122174243 G A 0.128938 1.2894e-05
4:122175441 A G 0.371995 6.1238e-06
4:122175878 A G 0.100665 1.1348e-04
4:122180084 A G 0.280394 -2.4805e-05
4:122181219 C T 0.100563 -4.5807e-05
4:122184778 A G 0.070856 7.8271e-06
4:122187774 C T 0.114642 1.8084e-05
4:122190167 T C 0.174890 3.2211e-06
4:122190207 G A 0.039866 -2.2882e-06
4:122193376 T C 0.135928 7.0284e-06
4:122196384 A G 0.051640 -1.1092e-05
4:122212431 C T 0.077907 2.2316e-06
4:122216324 C T 0.322752 -2.2152e-05
4:122219938 G C 0.024948 -6.9289e-06
4:122221022 C T 1.955507 1.6439e-05
4:122222773 T G 0.433559 -1.5785e-05
4:122231301 C A 0.942087 -3.9267e-06
4:122232325 C T 0.058664 -1.0937e-05
4:122235589 T C 0.067123 -2.2166e-05
4:122235791 T G 0.531324 6.1518e-05
4:122235906 C G 0.601038 -1.4175e-06
4:122237301 C T 0.087702 3.6609e-06
4:122237509 T C 0.021599 4.4782e-06
4:122245347 C T 0.028433 5.5577e-06
4:122250654 A G 0.021266 4.4993e-06
4:122250734 G A 0.326760 -1.7031e-05
4:122251157 A C 0.276079 -5.5871e-07
4:122251303 A C 0.071532 1.6978e-05
4:122254014 G A 0.193854 -1.3758e-06
4:122257129 T C 1.812099 5.5287e-06
4:122261785 T C 0.743011 -4.9868e-05
4:122265775 T C 0.062533 1.2537e-05
4:122266198 A G 0.085985 -1.9786e-05
4:122278870 C T 0.060687 -1.4757e-05
4:122280041 G A 0.673056 4.1370e-05
4:122291698 A G 0.128724 1.5651e-05
4:122293215 C G 0.040149 -6.4104e-06
4:122295849 T G 0.082337 -1.4825e-05
4:122301595 A C 0.034739 1.2759e-06
4:122301622 C A 0.497149 5.8185e-05
4:122304617 G A 0.262616 -1.8700e-05
4:122322242 T G 1.343399 1.4305e-07
4:122323992 A G 0.090629 8.4739e-06
4:122331125 C T 0.075581 -7.2474e-06
4:122333765 A C 1.558309 6.8825e-06
4:122344041 A G 0.074150 1.8157e-05
4:122348537 C A 0.344756 -6.6696e-06
4:122359678 C T 0.532021 7.2883e-05
4:122360500 T G 0.092567 -1.4824e-06
4:122361659 A C 0.223481 4.8603e-06
4:122363698 C A 0.902830 7.0082e-05
4:122371248 C T 0.695842 6.8450e-06
4:122372224 A C 0.129962 1.6099e-05
4:122376014 A C 0.130540 2.7097e-05
4:122377715 A G 0.518354 2.6054e-05
4:122378794 T C 0.329178 -3.6458e-06
4:122383032 G A 0.047839 -9.0285e-06
4:122384081 C T 0.139352 -2.5246e-05
4:122391603 C T 0.295734 4.4740e-05
4:122393822 G T 0.106622 1.0754e-05
4:122394498 A G 0.129516 2.1809e-05
4:122395365 T C 0.045303 -1.7886e-05
4:122398739 A G 0.031078 -1.4502e-06
4:122399415 T C 0.035736 -1.4951e-05
4:122399520 G A 0.679166 -5.9755e-06
4:122413413 C G 0.025964 8.9383e-06
4:122414834 C T 0.024703 -8.0369e-06
4:122414959 G A 0.041760 1.0414e-05
4:122415856 G T 1.229039 1.3654e-05
4:122423567 T C 0.146430 2.7794e-05
4:122429741 C T 0.065161 7.9515e-06
4:122437789 G A 0.348628 1.2574e-05
4:122438628 G A 0.082164 -1.8592e-05
4:122440392 A G 0.638371 -6.6946e-07
4:122440717 T C 0.463001 4.6415e-06
4:122444046 G T 1.533677 1.2087e-05
4:122450401 G T 0.321501 4.4613e-07
4:122453251 A G 1.356672 -2.2290e-05
4:122455575 A C 0.108084 4.0555e-05
4:122457635 G T 1.234635 2.9614e-05
4:122457799 C T 0.255371 -1.2552e-06
4:122474390 G A 0.235404 -3.9864e-05
4:122476108 C T 0.040570 -8.1660e-06
4:122476726 C T 1.020732 -2.3655e-05
4:122479482 G A 0.167108 -8.9789e-06
4:122482843 G A 0.320964 2.2616e-05
4:122485080 C T 0.045289 1.4982e-05
4:122500032 T G 0.089317 4.6006e-06
4:122503290 C T 0.063077 -1.0261e-05
4:122508346 A G 1.753078 4.3704e-05
4:122515970 C T 0.275719 -1.9822e-05
4:122532446 C T 0.106452 -2.4399e-05
4:122532737 A G 0.159394 7.8345e-05
4:122546106 G A 1.233768 -7.4058e-06
4:122550799 T C 1.529356 -8.4187e-05
4:122551278 A G 0.036820 -6.6567e-06
4:122554785 A C 0.283103 7.7661e-05
4:122557607 G A 1.133630 -2.1362e-04
4:122558419 G A 0.054169 1.5336e-05
4:122558900 T C 0.209993 -6.4397e-06
4:122559863 A G 0.159710 -1.8043e-05
4:122567739 G A 0.651535 -1.7801e-05
4:122569937 A G 0.106258 -2.7843e-05
4:122570431 G A 0.243577 2.9079e-05
4:122572851 T C 1.792040 -5.3845e-05
4:122573054 T C 1.069407 -1.2394e-05
4:122574693 A G 0.101828 -2.7623e-07
4:122589283 A G 0.032196 -2.0490e-05
4:122590913 A G 0.498992 -1.5831e-05
4:122594239 A C 0.126205 2.0743e-05
4:122596540 G A 0.577371 7.6733e-06
4:122596979 A G 0.021919 2.6183e-06
4:122601781 T C 0.374344 3.3532e-05
4:122606919 C T 0.170042 -1.4021e-05
4:122608606 G C 0.105119 1.2723e-05
4:122611679 T C 1.554919 -1.5806e-05
4:122616673 G A 1.023585 2.3706e-05
4:122624065 C T 0.719450 3.1572e-05
4:122627807 C T 0.893606 3.4998e-05
4:122630617 A G 0.404371 7.3973e-06
4:122641750 A G 0.084475 -5.3448e-06
4:122647119 T C 0.088086 -1.1173e-05
4:122648366 T C 1.119011 -9.6910e-06
4:122649472 G A 0.785043 -2.0176e-05
4:122652584 A G 0.096297 -4.7631e-06
4:122656648 C A 0.080994 2.2722e-05
4:122657875 A G 1.362713 8.0328e-06
4:122659704 A C 1.867434 -2.0455e-05
4:122661960 A G 1.533425 1.9895e-06
4:122663430 A T 0.544448 3.4683e-05
4:122665514 T C 0.776730 5.2131e-05
4:122668842 G T 0.026005 -3.6704e-05
4:122672735 A G 0.043419 -2.1297e-05
4:122683007 A G 1.686360 1.6378e-05
4:122688724 C A 0.029813 1.1724e-05
4:122689301 A G 0.117923 1.3070e-05
4:122690780 C A 0.059487 -2.4344e-06
4:122691653 T C 0.045612 8.1489e-06
4:122704673 C T 0.125824 1.2069e-05
4:122711635 C T 1.693727 7.0010e-06
4:122732216 G T 0.794987 -2.6464e-05
4:122735142 G A 0.035083 5.3692e-08
4:122757869 A C 0.114023 2.3943e-05
4:122765986 T G 0.048464 -1.7567e-06
4:122790396 G A 1.905771 1.7084e-05
4:122795361 A G 0.616381 4.4225e-05
4:122800987 C T 0.071634 -2.1705e-05
4:122807243 T C 0.124311 1.5255e-05
4:122829257 T C 0.038136 1.5442e-05
4:122832424 G T 0.025142 -4.4241e-06
4:122833314 T C 0.688743 -3.4149e-05
4:122833446 C A 0.060456 -1.6753e-05
4:122842915 C T 0.083088 -4.6151e-06
4:122864368 G A 1.083557 3.1400e-05
4:122866432 A G 0.036147 -2.0419e-06
4:122870537 T C 0.038612 -6.0841e-05
4:122876290 C G 0.055652 -8.7413e-06
4:122881622 A G 1.046890 -1.2389e-05
4:122884990 G A 1.390133 -5.4085e-05
4:122893958 A G 0.031139 8.6302e-06
4:122895284 C T 0.073270 -2.1361e-06
4:122901139 A G 0.935699 -2.8959e-05
4:122901563 T C 0.476159 5.4994e-06
4:122901933 A G 0.363968 1.2457e-05
4:122905747 A C 0.942159 6.2801e-06
4:122909105 C T 0.038724 -2.3437e-05
4:122911241 G A 1.448284 1.3957e-05
4:122914686 G C 0.024846 3.1671e-05
4:122917062 G A 0.081402 -4.3010e-06
4:122923137 G A 0.150435 1.0865e-05
4:122935807 G A 0.051732 -6.1960e-06
4:122937198 A G 0.045809 2.0565e-06
4:122940156 A G 0.059650 -2.8583e-05
4:122940840 T C 0.172490 7.1088e-06
4:122947939 A G 1.887187 1.9766e-05
4:122949052 A C 0.813499 2.9243e-05
4:122959183 A G 1.666100 2.2634e-05
4:122965655 C T 1.889370 1.4953e-05
4:122968626 T G 0.039448 -6.1895e-06
4:122969004 A G 0.042797 -4.0313e-06
4:122971505 C A 0.793967 3.4824e-05
4:122971782 C A 0.035634 -8.1898e-07
4:122974607 G A 0.288750 -1.5442e-05
4:122982314 C A 0.180099 -2.4801e-06
4:122983910 C T 0.845859 2.9833e-05
4:122987188 A G 0.721680 1.1553e-05
4:123001400 A C 0.171307 -1.5149e-05
4:123004183 A G 0.031700 -1.5419e-05
4:123010613 T C 0.046676 1.6614e-05
4:123020923 C T 0.081303 1.8622e-05
4:123028531 G A 0.610047 1.7171e-05
4:123052343 T C 0.043348 -2.1784e-05
4:123057411 A C 0.150439 2.6951e-05
4:123075602 G A 0.046635 -2.4067e-06
4:123101170 T C 0.027940 7.0654e-06
4:123109355 G A 0.025410 -1.4403e-05
4:123115502 G A 0.350206 -1.2922e-05
4:123119927 A T 0.073650 -3.4009e-05
4:123131704 A G 0.065263 -7.5129e-06
4:123132492 G A 0.667072 -5.7275e-06
4:123142270 C T 0.091819 1.6175e-05
4:123150286 C T 0.170596 -4.9234e-06
4:123169607 G A 0.081688 8.8661e-06
4:123171659 A T 0.075646 7.7788e-07
4:123178574 C T 0.046350 -6.4485e-06
4:123179900 T C 0.111548 -6.2455e-05
4:123184411 C T 1.270079 1.0192e-05
4:123187869 T C 0.750793 2.5080e-05
4:123189064 T C 0.033403 -8.2824e-06
4:123192240 C A 0.040723 -1.2909e-05
4:123196582 T G 0.149327 2.1898e-05
4:123210503 T C 0.514981 -1.4333e-05
4:123219292 G A 0.022000 1.2859e-05
4:123228832 A T 0.091251 -1.6100e-05
4:123237811 A G 0.035175 2.1764e-05
4:123268859 G A 0.065783 -9.1428e-06
4:123277192 G C 0.050345 6.1198e-06
4:123283993 A G 0.353568 -1.2418e-05
4:123296642 T G 0.128642 -2.1793e-05
4:123304229 G A 0.021698 -3.8851e-05
4:123310124 G A 0.021269 1.1448e-05
4:123317646 C T 0.027144 -4.2352e-06
4:123329362 A G 0.550373 -1.2565e-05
4:123353520 A G 0.076088 4.7365e-06
4:123368736 T C 0.114482 9.0932e-07
4:123373133 C T 0.554878 -1.2092e-05
4:123377482 A C 0.666749 -8.0435e-06
4:123388339 A G 0.187303 4.6705e-06
4:123388516 C T 0.034318 -2.9694e-05
4:123388893 G C 0.112232 -6.6601e-05
4:123434519 G T 0.042800 -1.4195e-06
4:123456858 G T 0.069958 -3.7822e-05
4:123478716 A G 0.582587 4.2630e-06
4:123484168 G T 0.040149 5.9206e-06
4:123485364 T G 0.051031 -6.8574e-07
4:123501341 C T 0.032421 -1.3041e-05
4:123509421 T G 0.350127 -1.8262e-05
4:123521559 G T 0.051840 1.7687e-06
4:123523875 T G 0.676605 3.0127e-05
4:123524131 C T 0.154559 8.7880e-06
4:123529756 A G 0.041828 9.5192e-06
4:123531940 G T 0.025322 -4.1964e-06
4:123537221 C T 0.087658 -1.2719e-05
4:123547010 G A 0.029935 -8.6141e-06
4:123549699 C T 0.110362 -7.9538e-07
4:123558254 G T 1.205417 -1.7536e-05
4:123559211 G A 0.149959 1.5547e-05
4:123561067 T C 0.477746 8.8862e-06
4:123561436 A G 1.356723 9.0273e-06
4:123561459 A G 0.124872 1.8369e-05
4:123564458 C T 1.002427 6.7411e-06
4:123565606 G A 0.023231 4.0936e-06
4:123579141 A G 0.156545 1.7012e-05
4:123581261 A C 0.036653 -1.6924e-05
4:123582081 A G 0.600990 6.8040e-06
4:123585110 T C 0.045728 -1.9189e-06
4:123585341 A G 0.097436 -1.5305e-05
4:123597171 C T 0.067707 -5.9824e-06
4:123605075 A G 0.302353 1.5176e-06
4:123606173 C A 0.049260 7.2012e-07
4:123610037 T C 0.062659 3.3899e-06
4:123612005 A G 0.120578 5.8812e-07
4:123614734 T C 0.130965 2.1815e-05
4:123618707 A G 1.138373 1.5672e-05
4:123622643 A G 1.923011 -6.8761e-06
4:123629046 C A 0.039462 2.2924e-06
4:123631112 C T 0.033458 -9.4090e-06
4:123632330 C T 0.068853 8.3392e-06
4:123635573 A C 0.039526 -2.1323e-06
4:123639347 C T 0.155620 1.9705e-05
4:123640865 C T 0.630004 9.5828e-06
4:123656408 G A 0.192369 1.4548e-05
4:123656903 T C 0.050379 -5.3607e-06
4:123658169 G C 0.475720 -1.6785e-06
4:123664109 C G 0.038632 7.5678e-07
4:123664204 A G 0.667062 8.7073e-06
4:123664256 A G 0.038180 -8.8695e-08
4:123664457 T C 0.513064 -1.0794e-06
4:123664919 G A 0.474863 -1.3536e-06
4:123671595 C T 0.034824 2.1113e-05
4:123705169 C T 0.053432 1.4212e-05
4:123729815 C T 0.126977 7.1931e-06
4:123736667 T C 0.046846 -1.8904e-05
4:123736777 G A 0.054023 6.4301e-06
4:123738546 T C 0.729048 4.3260e-05
4:123748616 G C 0.617377 3.1167e-05
4:123750686 T C 0.115111 1.1764e-05
4:123757748 T C 0.612998 3.5691e-05
4:123761823 A G 0.106387 -1.0515e-05
4:123763901 T C 0.235608 -1.3032e-05
4:123764234 G A 0.034909 3.1497e-06
4:123764508 G A 0.267654 5.1643e-05
4:123772018 A C 0.306137 1.0736e-05
4:123772614 G C 0.332472 1.0921e-05
4:123773439 C T 0.537104 -8.2958e-06
4:123775377 G A 0.176148 1.0784e-05
4:123776531 A G 0.134606 -1.7915e-05
4:123779341 C T 0.123094 6.0643e-06
4:123780587 A G 0.034906 -5.1683e-06
4:123783105 A G 1.919356 -8.3388e-06
4:123783194 C T 0.296278 -2.0042e-06
4:123785448 T C 0.699707 1.1921e-05
4:123808642 A G 0.035294 1.6727e-06
4:123825311 A G 0.104038 -9.3223e-06
4:123825370 G A 1.158167 -2.8078e-05
4:123826854 A C 0.055210 -2.3329e-05
4:123838758 G A 1.496513 -2.2735e-05
4:123843716 C T 1.803589 -3.0375e-05
4:123845015 C G 0.346598 3.0135e-06
4:123845916 G A 0.048889 -1.4274e-06
4:123846466 G A 0.036283 2.1562e-05
4:123846569 A G 0.026685 6.6912e-06
4:123855513 C T 0.031714 1.1239e-05
4:123856536 A G 0.030350 -2.1035e-05
4:123867581 A G 0.345102 1.0701e-05
4:123874080 G A 1.156589 -2.9695e-05
4:123877474 T C 0.032577 1.1599e-05
4:123880434 C A 0.059487 -5.6668e-06
4:123889757 T C 1.836241 -2.2364e-05
4:123915583 G A 0.042902 1.2180e-05
4:123948566 T C 0.081045 1.7422e-05
4:123949389 C G 0.031574 -1.7587e-06
4:123952179 T C 0.269739 4.3340e-07
4:123955831 G A 0.039615 -1.8041e-05
4:123957646 C T 0.034260 3.4643e-06
4:123958551 A G 1.833735 -2.3920e-05
4:123959203 C T 0.052245 -2.5582e-05
4:123976639 C T 1.110436 -1.9265e-05
4:123986944 G A 0.036732 -1.0569e-05
4:123988355 G A 0.039428 3.5601e-05
4:124006579 A C 0.054254 2.0017e-05
4:124007053 A G 0.055839 -2.0092e-05
4:124009042 A G 1.917887 -7.7756e-06
4:124012236 G A 0.039030 -1.7047e-06
4:124012841 G A 0.269096 7.4955e-07
4:124021402 G A 1.535982 -2.0893e-05
4:124024947 T C 1.511619 -1.6958e-05
4:124028489 A G 0.291290 1.6973e-05
4:124029344 A G 0.049739 2.8528e-05
4:124052809 G T 0.261198 1.9782e-06
4:124095752 T C 1.970156 1.8315e-05
4:124109714 C T 0.076068 3.6823e-06
4:124125243 T C 0.086063 2.9127e-09
4:124133851 G A 0.049263 -1.4287e-05
4:124136884 T C 0.142789 -8.5580e-06
4:124154217 G A 1.373858 -1.1809e-05
4:124157295 T A 0.050236 -7.8304e-06
4:124157453 C T 0.051511 6.7780e-06
4:124169694 G T 1.344718 -1.1272e-05
4:124179422 A G 0.047451 -9.3003e-06
4:124191698 T G 0.061877 1.6147e-05
4:124206245 C T 0.055251 -1.6802e-05
4:124207309 A C 1.624636 -9.7078e-06
4:124207337 T C 0.062207 -3.8396e-06
4:124233161 C T 1.915613 -1.1883e-05
4:124238947 C T 1.607684 -3.7987e-06
4:124262249 A G 0.030966 -6.2979e-06
4:124264885 C A 0.205458 8.0657e-06
4:124265868 G T 0.039853 5.3805e-07
4:124266248 T C 0.173568 8.9082e-06
4:124266738 A G 0.092190 -4.4530e-06
4:124268664 A G 1.347883 -1.3480e-05
4:124269916 T G 1.664757 -2.7987e-07
4:124273699 T C 0.117103 -1.7674e-05
4:124275553 T G 0.039258 3.0668e-05
4:124278357 C T 1.472994 -1.9191e-05
4:124279754 A G 0.119902 6.6953e-06
4:124280696 T C 0.046404 -1.7930e-05
4:124280826 A G 1.299021 -1.9163e-05
4:124282812 A G 0.028028 4.7521e-06
4:124286339 A G 0.026022 1.8515e-05
4:124288412 T G 0.249693 9.4052e-06
4:124291011 T G 0.049899 -1.5638e-05
4:124291555 G A 0.323724 9.8933e-06
4:124295147 T C 1.719800 1.1275e-05
4:124295507 T C 0.062914 8.3571e-06
4:124305017 C T 1.767388 3.6339e-05
4:124308649 A G 0.026338 1.3187e-05
4:124312843 T C 0.385309 2.3669e-05
4:124313071 G A 0.228373 -3.7736e-06
4:124314283 C T 0.033825 -1.6109e-06
4:124318160 C A 0.081290 2.2168e-05
4:124323738 C T 1.368762 -3.6023e-06
4:124326535 C A 1.076316 -6.4065e-07
4:124330841 A G 0.042528 2.2761e-07
4:124334279 C T 0.934734 8.2612e-06
4:124336379 T C 0.453574 -2.0441e-05
4:124340100 C A 0.213788 -3.9342e-05
4:124342509 G A 0.175118 2.6592e-05
4:124349655 T C 0.054023 1.1669e-05
4:124352460 T G 1.113319 -1.9613e-06
4:124353663 C T 0.167298 1.5229e-05
4:124369797 C T 1.655323 2.4182e-06
4:124370868 T C 0.167207 1.0348e-05
4:124371844 C G 0.061173 7.7946e-08
4:124374258 G C 0.244668 3.5702e-06
4:124376055 G A 1.172085 -1.3302e-05
4:124376117 T C 0.034304 -5.0697e-06
4:124386745 A C 1.545304 9.0745e-07
4:124387047 C T 0.104395 2.2989e-06
4:124387459 A G 1.117297 -5.4912e-06
4:124387560 A G 0.712123 3.3094e-06
4:124389966 A G 1.231929 -2.9171e-05
4:124391607 A C 0.196241 -5.9439e-06
4:124391697 A G 0.205135 -1.0840e-05
4:124396570 A C 1.573285 6.5889e-06
4:124410268 A G 1.493035 1.5025e-05
4:124423651 C T 0.283266 6.9246e-06
4:124426163 T G 1.140464 2.3328e-06
4:124427276 G A 0.224076 2.1580e-05
4:124429025 C T 0.071012 -2.2520e-05
4:124431267 A G 0.029969 -1.3896e-05
4:124436317 C T 1.274488 -8.8733e-06
4:124437115 A G 0.069183 2.0155e-05
4:124437413 T C 0.200403 -6.8336e-06
4:124437719 T C 0.024091 -5.7471e-06
4:124441290 T C 0.151550 3.4420e-06
4:124444076 C G 1.438468 -8.9517e-07
4:124449757 T C 1.167975 -5.5257e-06
4:124463893 C T 0.063206 4.1332e-06
4:124465068 T C 0.087491 2.3098e-05
4:124470279 G A 1.379141 2.8748e-06
4:124471826 A G 0.079229 2.2656e-05
4:124472770 G C 0.185144 1.8577e-05
4:124479200 G A 1.328372 -1.6558e-06
4:124480343 A G 0.142708 -1.0614e-07
4:124492531 T C 0.031397 1.5948e-05
4:124496529 A G 0.056950 -1.4043e-06
4:124496928 T C 0.093468 6.6803e-07
4:124497725 G A 0.035355 1.2869e-05
4:124497796 A G 0.076506 -3.4143e-06
4:124506175 T C 0.036208 -2.6999e-05
4:124508346 T C 1.912438 2.2140e-05
4:124510727 C A 1.666641 1.1681e-05
4:124522444 G A 0.120044 3.3569e-06
4:124527958 T C 0.807125 -3.7630e-06
4:124528035 C G 0.112446 1.1034e-05
4:124530321 C T 0.144530 -3.6214e-07
4:124535805 T C 0.040013 -6.4754e-06
4:124535987 T C 0.048094 -1.8147e-05
4:124537967 T C 0.035532 -1.7348e-05
4:124538500 C T 0.028429 -1.2865e-05
4:124538867 A G 0.095137 -4.8756e-07
4:124543912 T G 0.068962 -7.1951e-06
4:124549244 G A 0.354955 -5.9932e-06
4:124550693 C T 0.716370 6.3829e-05
4:124554362 C T 0.166248 1.5337e-05
4:124564011 C T 0.031873 -2.0222e-07
4:124564650 C G 0.052048 3.6968e-05
4:124565376 G T 0.100890 1.1332e-05
4:124565964 T C 0.317564 -2.7944e-05
4:124571661 G A 0.448603 7.3032e-06
4:124573149 G A 0.399156 9.6072e-07
4:124589898 T C 0.048356 -2.6501e-05
4:124592485 G C 0.044038 5.9750e-06
4:124607201 A G 0.404259 -2.4745e-05
4:124613929 A T 0.168145 -1.9858e-05
4:124618007 G A 0.027236 6.9608e-06
4:124621170 A G 0.081834 3.4103e-05
4:124621650 C T 1.098925 1.1467e-05
4:124650005 G A 0.686567 -2.9146e-05
4:124658552 C T 0.044742 2.5683e-05
4:124658941 A G 0.025434 1.1150e-06
4:124660644 C A 0.225939 -1.5267e-05
4:124662879 T G 0.035365 3.8614e-06
4:124668875 T C 0.071869 4.0679e-06
4:124671143 T G 0.217150 4.0400e-06
4:124677651 T G 1.742837 -9.9048e-08
4:124689187 T G 0.062394 -4.4789e-06
4:124692198 A G 0.140984 1.2432e-05
4:124729077 G A 0.194514 6.4630e-06
4:124745047 A C 1.162600 -8.3681e-06
4:124758773 T C 0.218316 -1.2097e-05
4:124760240 G A 0.043025 -5.4851e-07
4:124764072 A G 0.036106 8.6698e-06
4:124773268 T C 0.034467 -9.0022e-06
4:124774867 C T 0.294513 -7.6283e-06
4:124775472 T C 0.914987 -3.8958e-06
4:124784636 G A 0.053574 -4.4602e-06
4:124784770 G A 0.212057 4.1602e-06
4:124786473 C T 0.071842 -7.2967e-06
4:124790740 A T 0.027838 -1.5206e-06
4:124797364 G C 0.024033 -9.2268e-06
4:124804955 G A 0.083323 -1.3505e-05
4:124813057 G C 0.379468 8.9454e-07
4:124821941 T C 0.292419 7.7308e-06
4:124831345 T C 0.069975 7.8664e-06
4:124838185 A T 0.341288 4.5554e-06
4:124845636 A G 0.043004 -5.2996e-06
4:124845793 A G 0.030129 -4.8324e-07
4:124845976 A G 0.107050 -7.7387e-06
4:124846484 T G 0.031013 6.7979e-07
4:124860314 C T 0.091027 8.6243e-06
4:124871004 A G 0.171701 2.8686e-06
4:124874366 A G 1.663390 -8.8416e-08
4:124874590 T C 0.041954 -1.2728e-06
4:124876173 A C 0.262103 1.9300e-05
4:124882547 C T 0.033179 2.1223e-06
4:124887458 A G 0.127803 2.2084e-05
4:124888608 T C 0.032893 -1.5297e-05
4:124902049 A G 0.455070 -6.0426e-06
4:124918332 C T 0.118341 -1.0507e-05
4:124920718 T A 0.123332 1.4094e-05
4:124936194 T C 0.137924 6.0556e-06
4:124936883 C T 0.054380 7.1802e-06
4:124941233 T C 0.691755 -1.3699e-05
4:124943207 G A 0.032186 3.8504e-06
4:124945576 G A 0.028450 -2.6857e-05
4:124946229 C T 0.039125 3.1184e-06
4:124948228 G T 0.040081 3.4266e-05
4:124955880 C T 0.049807 6.7063e-07
4:124966535 A G 0.026318 2.5571e-05
4:124973086 C G 0.202514 -7.8857e-07
4:124974242 C G 0.266169 2.0143e-05
4:124974480 C T 0.021755 -8.7365e-06
4:124975976 A G 0.117783 2.2527e-05
4:124976421 C T 0.294982 5.9816e-06
4:124977672 A C 0.119541 -7.4001e-06
4:124978059 A G 0.035600 -2.4517e-05
4:124978353 T C 0.123628 1.0071e-05
4:124981500 C T 0.075466 -2.8172e-05
4:124985402 C T 0.184148 1.2928e-05
4:125003806 G A 0.158843 1.0575e-05
4:125006212 G A 0.913760 -1.3111e-05
4:125008902 T C 0.087066 1.7234e-05
4:125011207 C T 0.981763 -1.5341e-05
4:125012236 A G 0.024469 -2.4383e-05
4:125020312 G T 0.476186 -8.1834e-06
4:125021779 G A 0.094852 1.0431e-05
4:125030411 C T 0.046873 -2.1255e-05
4:125041843 C T 0.437595 -1.9852e-06
4:125057644 T C 0.193977 8.3840e-06
4:125070447 T C 0.054081 1.0517e-06
4:125086858 T C 0.031717 -1.0321e-07
4:125102697 G A 0.052282 -9.8384e-06
4:125103747 A C 0.075109 -2.3433e-05
4:125120257 G A 0.978588 9.4334e-06
4:125123223 T C 0.438455 -1.9384e-05
4:125129202 A G 0.043123 2.3536e-05
4:125174320 C T 0.152377 1.3695e-05
4:125181533 A G 0.109243 1.0997e-05
4:125203892 T C 0.199604 1.1738e-05
4:125209978 G C 0.056893 1.5870e-05
4:125212141 G T 0.025176 -1.1703e-05
4:125217944 T C 0.047920 -1.4606e-06
4:125221799 G A 0.088406 4.5175e-06
4:125237496 C A 0.100291 5.8679e-06
4:125243037 T C 0.089035 1.5565e-05
4:125243147 C T 0.024775 -1.0168e-05
4:125250104 G A 0.084890 5.8060e-06
4:125251254 G A 0.024611 -6.1479e-06
4:125252185 A C 0.044432 -7.6563e-07
4:125253629 G C 0.024676 3.0239e-06
4:125254678 C T 0.988189 -2.6637e-05
4:125258247 T C 0.043916 4.9461e-06
4:125265313 T C 0.514254 -8.8021e-06
4:125268531 A G 1.500444 -3.8982e-05
4:125276803 A G 0.054197 6.1453e-06
4:125291764 T C 0.071678 -4.3464e-05
4:125293538 T C 0.100951 2.8214e-06
4:125298907 C T 0.059154 1.4768e-05
4:125300142 A G 1.787457 -2.2972e-05
4:125303951 G A 0.860723 -3.1710e-05
4:125308446 A C 0.086355 -1.8695e-05
4:125308600 A G 0.059473 -2.5478e-05
4:125312122 G A 0.026287 -1.3884e-05
4:125316839 C T 0.086740 4.3814e-06
4:125318298 G C 0.172816 2.8501e-05
4:125318976 G A 0.080086 -6.8088e-06
4:125327020 T C 0.098211 2.9382e-05
4:125327054 A G 0.563140 -1.3528e-05
4:125334298 G C 0.025808 1.7944e-05
4:125335617 T C 0.041080 -1.2495e-05
4:125336064 C T 0.097483 3.0857e-05
4:125338521 T C 0.020702 -1.1128e-05
4:125347551 T C 1.958104 4.5664e-06
4:125353520 T C 0.071882 1.5754e-05
4:125356563 G A 1.860074 -1.8990e-05
4:125371974 A G 0.020980 1.5847e-05
4:125379709 C T 0.511160 -6.0291e-06
4:125380469 A G 0.104337 4.5120e-05
4:125381169 T C 0.073508 -1.8003e-06
4:125384532 A G 0.124345 -4.2082e-06
4:125384661 A G 0.046353 2.5449e-05
4:125387345 C A 0.031935 7.2203e-07
4:125402198 T C 0.399649 -1.1153e-05
4:125404706 A G 1.209742 1.7589e-05
4:125410297 A G 0.070526 1.3411e-05
4:125416030 T C 0.041695 2.8080e-06
4:125419635 C A 1.169145 1.1886e-05
4:125421750 A G 0.063957 7.3449e-07
4:125425203 A G 0.178528 -1.7245e-08
4:125433293 G A 0.044092 -7.6956e-07
4:125445182 C T 0.383106 -3.8900e-06
4:125447186 G T 0.115016 4.0908e-06
4:125448096 T C 0.146345 -1.0251e-05
4:125457845 A G 0.044493 -3.7737e-06
4:125462125 A C 0.598083 -1.0626e-05
4:125462793 C T 1.828431 1.0902e-05
4:125470935 G C 0.131641 -9.3464e-06
4:125471479 T C 0.107910 -1.7503e-07
4:125472813 G A 0.438611 2.0829e-05
4:125475173 G A 0.034661 1.8840e-05
4:125477213 T C 0.225463 -1.6983e-05
4:125478626 C A 0.115183 8.4895e-06
4:125491069 A G 0.088858 2.9537e-05
4:125491284 C G 0.176590 2.3783e-05
4:125491389 T G 0.174132 4.6418e-06
4:125492255 A G 0.046788 -4.5099e-06
4:125492465 A G 0.718226 7.0403e-06
4:125499906 A G 0.738567 -5.5125e-07
4:125512252 T C 0.193117 -8.4151e-06
4:125512965 G A 1.180745 6.4337e-06
4:125520917 A G 0.075105 2.8392e-05
4:125525671 C T 0.250006 1.7630e-05
4:125540265 A C 0.126599 1.9611e-05
4:125544184 T C 0.038119 -8.3159e-06
4:125559563 T C 0.173401 -5.3023e-06
4:125589326 A C 0.082368 2.4198e-05
4:125592869 A G 0.023398 -6.3454e-06
4:125601254 C T 0.329766 1.8323e-05
4:125602470 C T 0.672876 -2.3627e-05
4:125624126 T G 0.104718 5.7148e-06
4:125630791 A G 0.056315 -1.2678e-05
4:125631199 C T 0.035957 1.1387e-05
4:125632671 C T 0.024458 1.6160e-05
4:125637722 G A 0.142497 5.3125e-06
4:125639074 G A 0.109746 2.5175e-05
4:125642349 C A 0.165160 -6.6260e-06
4:125643997 G A 0.076897 -6.5853e-06
4:125644786 T C 0.602765 4.0569e-06
4:125659471 C T 0.521523 1.2989e-05
4:125662471 T C 0.563748 -1.4736e-05
4:125663097 C T 0.076571 6.7366e-06
4:125666050 C G 0.891505 6.1703e-05
4:125675826 A G 0.095919 -3.1890e-05
4:125682603 T C 1.442453 1.5343e-05
4:125686777 T C 0.099003 6.7012e-06
4:125699087 C G 0.075734 -7.0888e-06
4:125703249 C T 0.090102 -8.8901e-07
4:125706437 C A 0.187167 3.2030e-06
4:125712074 T G 0.725866 -4.3531e-06
4:125718172 G A 0.120571 1.0864e-07
4:125719272 G A 0.561943 1.7503e-06
4:125720431 A G 0.646123 2.9832e-05
4:125747842 A G 0.035147 -7.3903e-06
4:125773474 A C 0.029208 5.5675e-06
4:125779518 A G 0.128564 -1.6553e-06
4:125779864 T G 1.611179 2.9768e-06
4:125806595 A C 0.180656 1.0014e-05
4:125813548 A G 0.045415 3.1010e-06
4:125815285 C A 0.804327 -1.3233e-05
4:125823016 A G 0.787005 2.0178e-05
4:125823794 G A 0.027814 -1.5249e-05
4:125824727 T C 0.173969 3.0552e-05
4:125841432 C T 0.120622 2.8013e-06
4:125842156 A C 1.878076 3.0449e-05
4:125842641 A G 0.664992 1.8904e-05
4:125852685 G T 0.032564 -1.5734e-05
4:125854210 A G 0.099547 1.4414e-05
4:125854315 T C 0.020868 -6.9224e-07
4:125861631 T C 0.217164 -3.1516e-06
4:125870455 C T 0.794559 -1.5060e-05
4:125884714 C A 1.448845 8.8032e-06
4:125894563 A G 0.025152 -5.9139e-07
4:125900589 C T 0.037439 1.1100e-05
4:125901819 C T 0.072219 1.0319e-05
4:125909686 T G 0.068265 -5.1761e-06
4:125910295 G A 0.050542 -6.6543e-06
4:125915357 G A 0.045949 -1.0160e-05
4:125920691 A G 0.113268 3.1651e-06
4:125927065 G A 0.433202 -4.4512e-06
4:125932923 G A 0.063206 2.6884e-05
4:125935704 G T 0.186691 4.8316e-05
4:125936119 G A 0.086610 6.7892e-07
4:125949982 C A 0.024914 4.2014e-06
4:125951555 C A 0.155385 1.9887e-05
4:125963092 G A 0.850612 1.2711e-05
4:125976975 A T 1.294523 -2.3825e-05
4:125977959 T C 0.254378 4.2289e-06
4:125979581 C T 0.067034 3.0818e-05
4:125983100 C A 0.085410 1.8739e-06
4:125993502 G A 0.306083 6.4989e-07
4:126005535 A G 0.054401 1.3952e-05
4:126006542 C T 1.714500 1.1376e-05
4:126008568 A G 0.088188 -1.0476e-05
4:126025525 T C 0.144448 1.0551e-05
4:126032707 G A 0.246725 8.1597e-07
4:126038964 G A 0.135677 2.1559e-05
4:126053218 G T 0.190597 4.8488e-06
4:126054850 G A 0.031251 9.4456e-06
4:126081446 A G 1.725900 3.6295e-06
4:126086818 G A 0.056406 6.3710e-06
4:126087650 G A 0.332792 7.1593e-06
4:126088249 T C 0.123257 -3.0435e-06
4:126099086 T C 0.035997 1.9768e-05
4:126103828 T A 0.066456 4.8377e-06
4:126105195 G A 0.729354 -2.6572e-05
4:126116006 T C 0.045789 -2.4556e-05
4:126122584 C T 0.223861 -5.7712e-06
4:126124816 A G 0.141783 7.0860e-06
4:126136137 C A 0.421986 -1.2922e-05
4:126136676 A C 0.055801 -2.5606e-05
4:126155146 C T 0.050865 1.3169e-05
4:126155321 G A 0.609867 -7.8060e-06
4:126162524 G A 0.132097 4.0326e-06
4:126169900 C T 1.562864 1.4634e-05
4:126182392 T C 0.222410 4.6509e-05
4:126182807 T C 0.271180 5.2162e-06
4:126187860 G A 0.573717 -1.1151e-05
4:126197858 C T 0.363006 -9.7490e-06
4:126198757 A G 0.609656 -6.1086e-06
4:126205746 G A 0.331221 -8.6188e-06
4:126206778 G C 0.035702 1.2734e-05
4:126215219 A C 0.626397 7.8606e-06
4:126217444 T G 0.119031 9.3798e-06
4:126225716 C T 0.680189 -7.7616e-07
4:126232195 G T 0.710566 -7.1875e-06
4:126239986 T C 0.903683 -5.4357e-05
4:126241253 C G 0.243944 2.6167e-05
4:126241335 G C 0.071580 1.1517e-05
4:126241871 T C 1.408720 -3.6644e-06
4:126246434 A G 0.131961 1.8114e-05
4:126247704 A G 0.096858 2.5228e-05
4:126250825 G A 0.246535 2.0718e-05
4:126252068 C T 1.170589 -2.5625e-05
4:126258604 T G 1.272197 -7.5655e-06
4:126259219 T G 0.137781 5.7467e-06
4:126259606 A C 1.409828 -3.3842e-06
4:126261943 G A 0.131832 -3.0302e-06
4:126267588 G A 1.007405 -2.5171e-05
4:126273530 T C 1.113554 -1.9680e-05
4:126275028 T G 1.947813 7.3919e-06
4:126276881 T C 1.944477 6.9978e-06
4:126281438 G A 0.119616 -2.3064e-06
4:126282866 G A 0.105986 1.4455e-05
4:126282928 T C 0.089395 -2.6548e-05
4:126288306 T C 0.037758 1.0141e-05
4:126295433 A G 0.247089 1.3799e-05
4:126296175 G A 1.309074 -2.7675e-05
4:126318850 A C 0.021660 1.2471e-05
4:126359456 G A 0.946623 -4.9590e-05
4:126369230 G A 0.075697 1.0079e-05
4:126371814 T C 0.128394 1.9698e-05
4:126372742 A G 0.585443 -5.5734e-06
4:126372975 C A 0.033587 -7.1304e-06
4:126373570 T C 0.090279 -2.0920e-05
4:126380365 G T 0.046003 8.0394e-06
4:126393692 C T 0.082157 1.7557e-05
4:126394920 G T 1.529584 2.4130e-05
4:126400119 T C 0.054050 3.0689e-07
4:126409265 A G 0.100713 -2.8377e-05
4:126409715 C T 0.804874 2.7348e-05
4:126412106 G C 0.046329 2.7224e-05
4:126412154 A G 0.045738 3.0404e-05
4:126412891 T C 0.119092 5.9388e-06
4:126417982 A G 0.267682 8.9617e-06
4:126422859 T G 1.855521 3.7828e-06
4:126423186 A T 0.068078 -2.2090e-05
4:126431919 T C 1.237478 -3.9704e-06
4:126433998 G A 0.034284 2.2136e-05
4:126439777 C T 0.428799 -1.9552e-05
4:126445933 C T 0.064284 2.7340e-05
4:126449289 T C 0.148599 -1.4527e-05
4:126456594 C T 0.124644 -4.9244e-06
4:126463807 T C 0.059174 -8.0277e-06
4:126465253 A G 0.034729 2.2613e-05
4:126470955 T G 0.969283 -2.7276e-05
4:126471645 G A 0.074062 2.2597e-05
4:126480268 A G 0.416815 1.1769e-05
4:126482093 A G 0.177600 -4.1800e-06
4:126482258 T C 0.191148 -2.2965e-05
4:126482337 C T 0.113999 8.7050e-06
4:126492224 A C 1.330602 -2.2523e-06
4:126500482 G A 1.498023 7.6790e-06
4:126504601 T C 0.174900 -1.2266e-05
4:126507717 C G 0.813234 2.0054e-05
4:126513143 A G 0.036395 -5.9607e-06
4:126524825 A C 1.607055 -1.5179e-05
4:126528940 T C 0.033747 1.4446e-06
4:126529334 A C 1.538766 -2.3267e-06
4:126529485 G A 0.078849 4.7460e-06
4:126530985 A G 0.211496 7.7573e-06
4:126533562 C T 0.369194 1.6500e-05
4:126540712 G A 0.145642 4.9856e-06
4:126543108 T C 0.165299 -2.6523e-05
4:126545455 A G 1.273730 -6.1829e-06
4:126553888 A G 1.301615 -8.9368e-06
4:126555510 C T 0.126813 4.4431e-05
4:126567012 G A 1.239606 -6.7053e-06
4:126572106 T C 0.292429 -4.3152e-06
4:126579872 G A 0.067830 -1.8893e-05
4:126584172 G A 0.725930 -1.5254e-05
4:126592250 T C 0.096966 -2.3216e-05
4:126592549 G A 0.040091 -6.6036e-07
4:126602742 G T 0.718665 -1.7675e-06
4:126608039 T C 0.056491 -1.0318e-05
4:126611109 A G 0.076894 -2.7375e-05
4:126630638 C T 0.196860 6.3391e-07
4:126649633 G A 0.084475 8.3745e-07
4:126651098 A T 0.185736 1.4538e-05
4:126653183 T C 0.030619 -1.6200e-05
4:126653399 G A 0.047608 4.7902e-06
4:126665488 T C 0.023921 -2.7498e-05
4:126672662 T C 0.129190 2.5962e-05
4:126679013 G A 0.026583 1.2190e-05
4:126681852 G A 0.135969 -4.8155e-06
4:126682931 A G 0.028423 1.7843e-05
4:126688173 C T 0.071053 5.1605e-06
4:126691203 T C 0.088878 -5.0263e-06
4:126695894 T C 1.063148 -8.3008e-07
4:126695939 C T 0.479912 1.1120e-05
4:126711158 G T 0.036946 4.6486e-06
4:126713572 T C 0.037337 1.6993e-05
4:126718300 T C 0.555565 9.5870e-07
4:126721918 G C 0.022772 -2.6637e-05
4:126722620 C T 0.375123 -5.6792e-06
4:126730537 A G 0.160084 -3.4764e-06
4:126734311 C T 1.529128 1.2517e-05
4:126736372 C T 1.105986 2.1705e-05
4:126739433 T C 0.041536 8.4472e-06
4:126739502 T G 0.422714 4.2530e-05
4:126741297 T C 0.051538 -5.5229e-07
4:126742333 C A 0.352820 -1.6204e-06
4:126742570 T G 0.058028 1.1201e-05
4:126745480 A G 0.103613 1.8361e-06
4:126745624 A G 0.229777 -1.0547e-05
4:126746398 A G 0.083517 1.3760e-06
4:126747781 A G 0.138998 -2.7813e-05
4:126748209 C A 0.037952 2.1073e-05
4:126749905 C T 0.345371 -4.9774e-06
4:126757351 T C 0.284698 -5.9352e-06
4:126761599 T C 0.951437 1.3120e-05
4:126763425 C A 0.068139 -3.3360e-05
4:126769869 A C 0.138240 -7.0004e-06
4:126779239 T C 0.294578 -1.8016e-05
4:126781037 T C 0.065402 1.9695e-05
4:126804822 C T 0.118732 -2.2623e-05
4:126809047 A G 1.755740 -9.2563e-06
4:126811636 A C 0.144717 -8.4458e-06
4:126828279 G A 0.088259 1.5549e-05
4:126830908 A G 0.144829 2.4927e-06
4:126834778 A G 0.344324 2.0571e-05
4:126837903 T C 0.058161 1.3543e-05
4:126838665 T C 0.052704 -1.8697e-05
4:126864721 C T 0.452421 7.5374e-06
4:126866273 A G 0.042175 3.2421e-07
4:126866282 C T 0.047839 -8.8971e-06
4:126867257 T C 0.128224 2.5408e-06
4:126881841 C T 0.101978 5.3164e-07
4:126885223 T G 0.419045 -1.1290e-06
4:126895392 C T 0.037809 8.0541e-06
4:126900126 G A 0.142296 -2.5073e-05
4:126909685 A G 0.128479 2.0943e-05
4:126912324 T C 0.462753 6.0641e-06
4:126915313 A G 0.041627 -9.4485e-06
4:126917488 C T 0.048291 -9.2560e-06
4:126923863 T C 0.045275 1.7712e-05
4:126939902 A G 0.103722 -1.1375e-05
4:126944421 C T 1.390874 -2.4209e-05
4:126947720 A G 0.246661 -6.3382e-06
4:126950471 T C 0.021633 -1.9144e-07
4:126975454 T C 0.422115 2.3074e-05
4:126980772 T C 0.022242 -4.6275e-07
4:126981644 T C 0.151867 -4.0040e-06
4:126989632 T C 0.138638 -9.5465e-06
4:126989652 T C 0.858710 -2.0529e-05
4:126990766 C T 0.060041 1.1535e-05
4:126995841 G A 0.186324 5.6504e-06
4:126996250 T C 0.061455 1.1227e-05
4:127003391 C T 0.053217 1.2574e-05
4:127015658 C A 0.031693 2.8787e-05
4:127018677 C T 0.277857 1.6668e-05
4:127024993 A G 0.058790 -6.2643e-06
4:127027939 G A 0.677132 -2.0061e-06
4:127029177 G A 0.045901 -1.8051e-05
4:127035515 C T 0.061316 -2.9371e-05
4:127039929 C T 0.076540 2.1943e-05
4:127057914 A G 0.053445 1.4929e-05
4:127058257 T C 0.072610 -2.4583e-06
4:127058428 T C 0.550475 1.0288e-05
4:127074653 A C 0.342617 -3.0824e-06
4:127079401 G C 0.118280 9.2316e-06
4:127081816 A G 0.034202 6.3009e-06
4:127091921 T C 0.042331 1.0273e-05
4:127095950 A G 0.055475 6.2380e-06
4:127096381 G A 0.378846 -3.3874e-07
4:127096872 G A 0.133742 6.0847e-06
4:127149124 C T 0.104330 3.9027e-06
4:127150125 G A 0.068901 -8.8698e-06
4:127169656 G A 0.054401 1.0687e-05
4:127170596 T C 0.064025 -1.2116e-05
4:127171370 C T 0.703121 1.7786e-05
4:127171396 C A 1.147178 -5.1862e-06
4:127177429 T G 0.071770 -2.9931e-05
4:127180657 G A 0.080515 1.4580e-05
4:127181197 A G 0.049603 1.2576e-06
4:127184108 C G 1.406034 3.6402e-05
4:127184205 C T 0.895241 4.4036e-06
4:127190493 T C 0.037112 -1.9902e-05
4:127190734 A G 0.023748 1.0560e-05
4:127197277 G A 0.057794 -2.5020e-07
4:127201698 A G 0.176920 -3.9899e-07
4:127205648 T C 0.248656 2.7899e-05
4:127209077 G T 0.935563 -8.0918e-06
4:127210002 A G 0.166751 -1.6765e-05
4:127214010 T G 0.033213 -3.3055e-05
4:127219462 C T 0.307310 -1.3254e-05
4:127237857 A C 0.960868 2.0780e-05
4:127239569 A G 0.088273 6.2474e-06
4:127244471 C T 0.064600 -6.7073e-06
4:127252500 C T 1.497465 1.1408e-05
4:127252566 T C 0.821394 3.4460e-05
4:127255548 C T 0.123740 -6.9250e-06
4:127259636 T C 0.103219 -7.5720e-07
4:127260145 A G 0.083908 -2.8644e-05
4:127261220 G A 0.396919 3.0761e-05
4:127271706 C T 0.533891 3.7713e-06
4:127273294 T C 0.040696 -1.1812e-05
4:127273449 T C 0.852903 2.8389e-05
4:127273802 T C 0.120612 -4.0142e-05
4:127273929 G C 0.840695 9.7739e-06
4:127274175 C A 0.129166 1.6537e-05
4:127274267 G T 0.082578 9.4957e-06
4:127274402 C T 0.232313 5.9364e-06
4:127275351 A G 0.020494 8.7867e-06
4:127281375 T C 0.329715 -7.2563e-06
4:127281668 T C 0.257628 -8.8080e-07
4:127281928 G A 0.037949 -3.2180e-05
4:127283300 G A 1.089218 -4.9637e-05
4:127290078 A G 0.431063 -1.7030e-05
4:127293205 T C 0.125297 1.6960e-05
4:127297701 T C 0.221628 9.9784e-06
4:127304649 T C 1.699629 -1.8628e-06
4:127314296 T G 0.062995 -1.4096e-05
4:127315595 A C 0.501209 -2.5332e-05
4:127318316 A G 0.246916 -2.7904e-05
4:127333349 A C 0.094671 2.1742e-06
4:127337342 C T 0.034943 -1.3326e-05
4:127337619 C T 0.044905 -1.0817e-07
4:127337839 T C 1.686166 -8.3677e-06
4:127342701 G A 1.389558 7.2430e-06
4:127343840 A G 0.121676 4.4946e-05
4:127345723 G T 0.373572 -4.4382e-05
4:127349836 G A 0.023884 -2.7489e-06
4:127356898 C T 1.386614 7.4671e-06
4:127360526 G A 0.084778 -3.1550e-05
4:127363454 T C 0.056022 -5.8757e-06
4:127364027 T C 0.059120 -6.8930e-06
4:127366741 G A 1.201688 4.8166e-05
4:127367941 G A 0.036966 -1.2996e-05
4:127368741 G C 0.084339 3.5055e-05
4:127369690 A G 0.228169 -2.5947e-05
4:127378765 T C 0.244253 -1.2239e-05
4:127386702 G A 0.307497 -1.3139e-05
4:127388359 C G 0.442120 5.0858e-05
4:127396800 T C 0.119857 -8.4580e-06
4:127400930 A C 0.255677 -1.7923e-05
4:127404615 T G 1.088382 -8.1834e-05
4:127409607 G T 0.894476 1.2953e-04
4:127413700 C T 1.160631 6.2817e-05
4:127414252 G A 1.858010 -2.6772e-05
4:127417564 C A 0.260586 -6.5148e-05
4:127428416 A G 0.127623 3.0730e-06
4:127443332 A G 0.203666 -5.5321e-06
4:127447572 C A 0.168342 -2.0613e-07
4:127454369 A G 0.096001 -8.6282e-07
4:127457960 C A 0.340825 5.9137e-05
4:127461173 C T 0.072634 -1.7460e-05
4:127462961 A C 0.054397 2.0854e-05
4:127465038 C T 0.123023 -2.6543e-06
4:127467035 A G 0.167836 2.7161e-05
4:127473484 C T 0.095742 8.3436e-06
4:127484844 A G 0.061676 -1.0297e-05
4:127503079 C T 0.627549 6.3562e-05
4:127512980 T C 0.050379 1.3906e-05
4:127522951 C T 0.308527 -3.5866e-05
4:127525366 G A 0.068224 -1.2534e-05
4:127528506 T C 0.158384 -8.5575e-05
4:127532575 T C 0.033726 1.7688e-05
4:127534936 C T 0.062502 5.9102e-06
4:127535036 G A 0.176811 -9.2005e-05
4:127538994 C T 0.388848 -2.9418e-05
4:127539130 T C 0.609612 1.7006e-06
4:127539169 C A 0.025359 -7.4089e-07
4:127548549 T C 0.038908 3.5493e-05
4:127555022 A C 0.043939 2.0101e-06
4:127561184 T C 0.064032 5.9019e-06
4:127561796 C T 0.063114 -5.8441e-06
4:127564095 C T 1.604176 1.9635e-05
4:127574734 T C 0.033651 1.3334e-05
4:127583475 T C 0.026131 2.1453e-05
4:127589854 G T 1.683123 -9.0673e-06
4:127598148 A G 0.900579 -2.1359e-05
4:127616837 T C 0.114564 -1.9397e-06
4:127628925 G A 1.256306 -1.3022e-05
4:127629478 A G 1.689113 -1.3700e-06
4:127629781 T C 0.024853 1.8463e-05
4:127643768 C T 0.039747 -1.3615e-05
4:127661938 T C 0.032614 2.2068e-05
4:127670151 C T 0.452431 1.8522e-05
4:127671942 T C 0.545689 2.9371e-05
4:127697999 A C 0.037112 1.8510e-05
4:127705493 A G 0.535350 9.7302e-06
4:127711624 G A 0.035345 -3.1805e-05
4:127712289 A G 1.277466 1.0703e-05
4:127713633 G A 0.204516 2.3837e-05
4:127722298 T G 1.576277 3.0570e-05
4:127723778 G A 0.055210 2.8707e-05
4:127746848 T C 0.030082 6.7381e-06
4:127747142 C T 1.575638 3.2963e-05
4:127749390 C T 0.409655 -1.6724e-06
4:127749954 A C 0.052065 4.2766e-06
4:127762198 C G 0.062298 3.9624e-05
4:127776440 A G 0.708547 -5.6806e-06
4:127776703 T C 0.032822 3.1324e-05
4:127792507 G C 0.051575 -2.0238e-05
4:127797977 C T 0.062057 1.1070e-06
4:127800592 G A 0.126885 3.0433e-06
4:127807092 T G 0.157952 -3.4138e-05
4:127815859 A G 1.268358 -3.2058e-06
4:127819743 A G 0.743436 -1.4854e-05
4:127848006 G A 0.175883 4.7360e-06
4:127848061 T C 0.066793 8.8834e-06
4:127848424 C T 0.034695 -2.7023e-06
4:127861629 C T 0.051297 6.8299e-06
4:127868973 A T 0.124777 -2.1903e-05
4:127872891 C A 0.033784 3.7363e-05
4:127874590 G A 0.050868 8.2247e-06
4:127882635 T C 0.068462 -1.3804e-05
4:127920018 G A 0.778026 -1.1556e-06
4:127940613 A C 0.658780 -1.9998e-05
4:127951412 C T 0.066674 8.0931e-06
4:127952052 C A 0.850143 3.3511e-05
4:127957122 T C 0.428109 -2.3058e-06
4:127964490 T C 0.789245 1.4152e-05
4:128002348 C T 0.330473 1.8846e-05
4:128003190 T C 0.032608 4.2495e-06
4:128027869 A G 0.870140 -2.5672e-05
4:128056417 C T 1.771280 1.6025e-05
4:128056775 T C 0.036086 2.2239e-06
4:128058637 A C 0.100665 -1.1355e-05
4:128069437 A G 0.038612 1.6239e-05
4:128080725 C A 0.042318 9.4460e-07
4:128081717 G C 0.048964 3.8368e-06
4:128094651 A G 0.062159 -6.1221e-06
4:128101155 G C 0.063424 -7.9894e-06
4:128103242 C T 0.537723 -1.0746e-06
4:128107495 G T 0.020290 -8.2296e-06
4:128133950 A G 0.041529 -7.5075e-06
4:128134605 A C 1.198332 8.3654e-06
4:128136441 A G 1.181965 5.2114e-06
4:128150332 C T 1.740101 1.7753e-05
4:128152954 A C 0.056512 1.6470e-05
4:128155635 C T 0.046897 -5.1213e-06
4:128158942 A C 0.048308 5.4905e-06
4:128163458 T C 0.039625 4.9314e-06
4:128167052 G A 1.252410 4.3678e-06
4:128182669 A G 0.057236 3.0056e-05
4:128215831 C T 0.071896 -1.4194e-05
4:128230946 G A 0.047567 -4.1763e-05
4:128250241 A G 0.104653 1.0334e-06
4:128253618 T G 0.071162 2.2162e-05
4:128254117 A G 0.020719 1.4564e-05
4:128274696 C T 0.394468 -1.2726e-05
4:128275599 C T 0.025618 -1.4483e-05
4:128279531 T C 0.591518 -3.8437e-05
4:128288397 A G 0.043004 1.0299e-05
4:128294855 C G 0.044289 1.4071e-05
4:128302872 C T 0.056264 -3.4624e-05
4:128303785 C T 0.022133 1.7149e-05
4:128310582 A G 0.069503 3.3523e-06
4:128315348 C T 0.061374 -5.0318e-05
4:128318449 T C 0.043865 -6.1104e-06
4:128329726 C A 0.047414 1.1302e-05
4:128336520 G A 0.241908 2.5492e-05
4:128341458 T C 0.031132 7.2881e-06
4:128342120 C T 1.005715 3.2293e-05
4:128346978 A G 0.057212 -3.4829e-05
4:128364399 G A 0.035695 1.2382e-05
4:128370277 T C 0.181738 1.0480e-06
4:128370935 A C 0.046676 5.6665e-06
4:128387836 A G 0.079301 -1.7726e-05
4:128387980 T G 0.133144 6.0227e-06
4:128392639 T C 0.025709 1.2715e-05
4:128392739 T C 1.376020 -1.2685e-05
4:128417035 G C 1.552451 -1.6384e-05
4:128422132 T G 1.565098 -1.3494e-05
4:128427778 C T 1.593232 -1.1100e-05
4:128430848 T C 0.031493 1.0250e-06
4:128440683 G A 0.030483 5.4451e-06
4:128443767 G A 0.028671 8.6506e-06
4:128460126 A G 0.046710 5.9898e-06
4:128466995 G A 0.038721 -1.4438e-06
4:128467975 G A 0.058419 1.6216e-05
4:128481758 C T 0.609231 1.1039e-05
4:128500446 G A 0.068037 2.4353e-05
4:128519929 G A 0.027131 1.4925e-05
4:128521237 A G 0.064865 -1.7551e-06
4:128536488 G A 0.022361 -1.1583e-05
4:128538845 C T 0.042372 2.3593e-05
4:128539022 A G 0.965842 5.8045e-06
4:128543286 T C 0.036432 1.4293e-05
4:128543742 C T 1.016652 5.4800e-06
4:128549318 A G 0.042603 2.4779e-06
4:128561829 G A 0.060558 6.4905e-06
4:128582799 G A 0.121353 5.9646e-06
4:128608154 A G 0.048750 3.0834e-06
4:128617798 A G 0.172572 1.4684e-06
4:128628100 C A 0.027807 9.6081e-06
4:128631859 G A 0.097194 -1.1328e-06
4:128632445 T C 1.038891 2.2456e-06
4:128636723 G A 0.054795 4.4608e-07
4:128656054 A G 0.449630 1.5593e-05
4:128660611 A G 0.072416 -1.3512e-05
4:128664325 G A 0.023887 -1.2258e-05
4:128669758 A C 0.036742 -7.1160e-06
4:128704037 C T 0.040883 -1.7531e-06
4:128707243 A G 0.051786 -1.6450e-05
4:128725301 A G 0.079841 -3.9347e-05
4:128741710 C T 0.095317 6.5618e-06
4:128766074 T C 0.281067 -8.5675e-06
4:128795280 A G 0.055169 4.3102e-06
4:128814964 T G 1.282325 1.3803e-06
4:128830540 A G 0.048118 -1.3288e-05
4:128832078 T C 1.266794 -1.3273e-06
4:128842761 A G 0.028392 1.0057e-05
4:128863049 C G 0.028154 1.1066e-05
4:128880854 C T 0.178854 3.2097e-06
4:128886745 G C 0.041457 -1.4513e-05
4:128889743 C A 0.235764 -1.9772e-05
4:128934202 C A 0.031227 7.2559e-06
4:128938032 A G 0.077009 -5.2061e-05
4:128940313 G A 0.395525 -2.5721e-05
4:128949850 G A 0.028389 1.1149e-05
4:128949929 A C 0.029079 9.7423e-06
4:128951897 G A 0.030925 -1.0686e-06
4:128955500 T C 0.169784 1.5617e-05
4:128961402 A G 1.218024 -4.6899e-06
4:128967910 C T 0.028800 1.0949e-05
4:128978682 T G 0.024955 -8.7663e-06
4:128986113 C G 0.052888 -1.1531e-06
4:129011520 A G 0.031714 -2.2951e-05
4:129024273 T C 0.435391 1.3159e-06
4:129045317 A G 1.284147 -3.8916e-06
4:129082818 T C 0.053724 -8.4779e-07
4:129082821 A T 0.747458 9.1535e-06
4:129092826 C A 0.096620 -1.4496e-05
4:129098453 A C 0.079406 -1.7577e-05
4:129099645 G A 0.049461 -1.7131e-05
4:129100643 A G 1.281386 -3.8763e-06
4:129114684 G A 0.051854 9.2528e-06
4:129142166 T C 1.439699 -4.9193e-06
4:129143534 G A 0.028171 1.0926e-05
4:129163101 A G 0.313780 2.9391e-06
4:129166323 A G 0.087858 -1.7568e-05
4:129179586 G A 1.322942 1.5380e-05
4:129189027 C T 0.392785 1.9183e-05
4:129195300 T C 0.085271 -3.0166e-05
4:129197213 A G 0.040152 5.4196e-06
4:129208259 T G 0.399435 2.9715e-06
4:129213745 T C 0.195531 -8.1364e-06
4:129218494 G A 0.025135 1.2601e-05
4:129223251 T C 0.058436 -2.8203e-06
4:129227284 T A 0.043922 -7.0983e-06
4:129237179 A G 0.042678 2.7648e-06
4:129240443 T C 0.054520 -3.8880e-05
4:129247395 G A 0.771498 1.0243e-05
4:129251946 T G 0.174588 2.1695e-06
4:129281866 A G 0.036976 1.3426e-05
4:129283087 T C 0.365301 -1.9727e-05
4:129301428 C T 0.049831 -2.1789e-06
4:129305650 C T 0.327967 1.4610e-05
4:129306657 G A 0.279890 -1.8972e-05
4:129308192 A G 0.039656 1.1840e-05
4:129314602 C G 0.144516 1.8664e-05
4:129336595 G T 0.294999 1.2216e-05
4:129339672 C T 0.627101 3.8357e-06
4:129340250 A G 0.022072 -4.0542e-06
4:129341053 G T 0.030054 -3.3554e-05
4:129351974 A G 0.032411 7.5086e-06
4:129370768 A G 0.365807 -2.7657e-06
4:129371422 A G 0.078427 -1.9322e-05
4:129380839 T C 1.288764 6.7298e-06
4:129382079 T G 0.482020 -1.5963e-05
4:129402861 G C 0.072144 -2.0396e-05
4:129414236 G A 0.071587 5.6588e-06
4:129414739 G T 0.031530 4.4116e-06
4:129418946 G A 0.048475 -1.9137e-05
4:129423008 T C 0.038738 -1.4342e-05
4:129424241 T G 0.042392 -7.5346e-06
4:129425635 T C 0.092479 8.5158e-06
4:129431298 T C 0.276215 -6.5945e-06
4:129433980 G A 0.127772 5.8797e-07
4:129437281 C T 0.448273 -1.2794e-06
4:129443161 A G 1.372967 -4.4693e-06
4:129447598 C T 0.129839 3.8460e-06
4:129450392 T C 0.479518 -8.3173e-07
4:129458258 G T 1.288829 6.4874e-06
4:129461389 A G 0.505350 -5.9760e-07
4:129465489 C A 0.633958 -2.6117e-06
4:129467633 G A 0.108274 -8.4924e-07
4:129468161 T C 0.516134 -1.2358e-05
4:129471183 G A 0.408081 1.1510e-05
4:129471494 A G 0.350440 1.2954e-05
4:129474983 T C 0.046149 1.3871e-06
4:129475160 G T 0.042467 2.5979e-05
4:129477484 T C 0.041709 9.2307e-06
4:129477529 C T 0.870433 4.6088e-06
4:129479168 T C 0.027188 -3.2284e-05
4:129482805 C T 0.100699 -4.0235e-05
4:129483230 C T 0.555239 -2.4457e-05
4:129484949 G A 0.075360 5.7754e-06
4:129485999 G A 0.081834 2.9399e-06
4:129488143 G C 0.065001 1.7037e-05
4:129490856 C T 0.024662 -2.1924e-06
4:129494050 C T 0.147936 2.0655e-05
4:129510727 T C 1.811405 6.9886e-06
4:129521679 C T 0.056913 1.7650e-06
4:129523489 G A 0.101672 4.5228e-07
4:129525188 C T 0.054139 2.6254e-06
4:129525774 A G 0.898036 2.8447e-05
4:129529352 A G 0.109937 -1.7618e-05
4:129530104 T C 0.082745 2.1322e-05
4:129531410 T C 0.050236 -1.3012e-05
4:129534583 A G 0.645810 2.1108e-05
4:129539181 T C 0.054217 4.2948e-07
4:129542137 G A 0.180041 -3.8133e-06
4:129544030 T C 0.020015 -1.6220e-05
4:129553630 T G 0.028956 2.0058e-06
4:129559473 A G 1.455753 2.0110e-05
4:129560718 A G 0.085223 -3.2621e-05
4:129569808 T G 1.349910 2.8481e-05
4:129570447 G A 0.978921 1.7217e-04
4:129576692 T G 0.023285 -9.0963e-06
4:129580629 T C 0.021667 -9.9107e-06
4:129589625 A G 0.087256 -1.6294e-05
4:129591957 T C 0.045955 -3.8612e-06
4:129593384 T C 0.151129 -1.3397e-05
4:129597399 G A 0.072783 1.4100e-06
4:129605260 A G 0.046445 -2.8480e-07
4:129607171 T C 0.048689 1.5119e-05
4:129608728 C T 0.100550 -6.1156e-06
4:129612058 A G 0.113129 -2.8344e-05
4:129612864 T C 1.409583 1.9822e-05
4:129621566 G A 0.132532 -1.9961e-05
4:129629046 A C 0.201844 -2.7238e-05
4:129629250 T C 1.568586 1.8177e-05
4:129631837 T C 0.079090 -1.6273e-05
4:129632700 A G 0.043926 1.2772e-05
4:129636299 A G 0.105476 -8.0781e-06
4:129646870 T C 1.399262 -2.9924e-06
4:129650852 A G 0.169583 -1.1758e-05
4:129654251 A G 0.435616 9.3889e-07
4:129658253 A G 0.113231 8.6417e-06
4:129664188 G C 0.053180 -8.0109e-07
4:129666533 A G 0.256187 -2.4510e-05
4:129671918 A G 0.091139 -4.8503e-06
4:129672041 A G 0.035970 -4.2697e-06
4:129675024 T G 1.476315 8.4168e-06
4:129676063 A G 1.253562 2.1831e-05
4:129676324 C G 0.266420 -6.8954e-06
4:129677202 A G 0.097371 -2.9137e-05
4:129683231 C G 0.070951 -9.9660e-06
4:129685158 A G 1.271965 3.0792e-06
4:129688047 T C 1.510174 2.6013e-06
4:129688087 T C 0.059799 -3.4019e-06
4:129690562 A G 0.183696 -5.7212e-06
4:129694554 T C 1.340533 1.7942e-05
4:129698141 G T 0.216970 -1.2427e-05
4:129698803 G T 0.062846 -1.7966e-05
4:129700205 C T 0.080334 -1.3830e-05
4:129708024 A G 1.805605 2.3810e-05
4:129709436 T C 0.067646 -1.7306e-05
4:129710184 T C 0.031877 3.2108e-06
4:129713511 A G 1.437632 -2.6663e-05
4:129718310 G A 0.072607 2.7782e-05
4:129718550 T C 0.026039 -7.2245e-06
4:129720668 A G 0.062734 -1.3964e-05
4:129721687 C T 1.293853 -1.7877e-05
4:129725834 C T 0.027256 -3.0465e-06
4:129748254 T C 0.062744 -1.7881e-05
4:129754242 A G 0.037656 9.5409e-06
4:129754843 T C 0.043613 1.2470e-05
4:129760124 A G 0.058008 -1.6706e-05
4:129762842 A G 0.033947 -1.6870e-05
4:129763370 T G 1.692513 -1.9733e-05
4:129770150 T G 0.032730 5.5073e-06
4:129774375 G A 1.733930 -7.0658e-06
4:129779328 T G 0.033495 1.9658e-06
4:129787046 G A 0.103144 -2.9304e-05
4:129792810 A G 0.031003 6.7736e-06
4:129801941 G T 0.029045 -7.0140e-06
4:129802281 G A 0.023581 3.7633e-07
4:129805156 G A 0.188269 4.3029e-06
4:129808206 A G 0.724281 2.1017e-06
4:129835649 G A 0.450701 1.4282e-05
4:129836458 C T 1.358450 1.1958e-05
4:129840234 C T 0.390031 -1.0855e-05
4:129844081 C T 0.048849 2.3858e-05
4:129857935 A G 0.029582 -1.5005e-05
4:129866452 T G 1.393159 -1.1689e-05
4:129867280 A T 1.299147 2.8214e-05
4:129869582 A G 0.020086 1.9614e-05
4:129878265 G C 0.037320 -3.8762e-06
4:129884516 T G 0.655479 3.6227e-07
4:129890790 C T 0.352922 2.2606e-05
4:129891542 A C 0.030445 9.9664e-06
4:129913243 T G 0.081552 2.1109e-05
4:129918455 A G 0.104160 -2.0088e-05
4:129937917 T C 0.080623 3.4180e-06
4:129963781 G A 0.044072 3.9169e-06
4:129982775 C T 0.196119 8.2313e-06
4:130013465 C T 0.054465 -5.1066e-06
4:130021000 A G 0.043657 1.3044e-05
4:130023884 T G 0.091503 3.7113e-07
4:130030644 T C 0.314766 1.4695e-05
4:130034504 C T 0.150435 -4.6265e-05
4:130035755 A G 1.641557 -1.7587e-05
4:130036435 T C 0.294452 3.5480e-05
4:130048820 T C 0.029432 8.3467e-06
4:130050963 A G 0.067405 -2.3341e-06
4:130055351 T C 0.543472 -1.8398e-05
4:130055536 T C 0.477277 -9.2609e-06
4:130057715 T C 0.835982 5.7094e-06
4:130070271 C T 0.063577 -3.3005e-06
4:130077104 T G 0.531725 -1.2483e-05
4:130095001 T G 0.022792 6.2018e-06
4:130095095 T C 0.642257 1.3179e-05
4:130097538 A G 0.037568 -1.8009e-05
4:130109616 A G 0.201677 -6.7861e-06
4:130112033 A G 0.033947 -2.3623e-05
4:130119003 C T 0.068483 2.8354e-06
4:130121418 C T 0.160523 8.3110e-06
4:130123999 G C 0.027168 -2.8714e-06
4:130130206 C A 0.129441 4.7833e-06
4:130130915 C T 0.087063 1.0137e-05
4:130134683 C G 0.110062 -2.9016e-05
4:130136923 T C 0.185161 7.7004e-06
4:130138361 C T 1.104936 2.0210e-05
4:130139173 A G 1.398041 1.8081e-05
4:130140724 A G 0.917242 1.2591e-05
4:130152792 T C 0.093947 1.8850e-05
4:130162168 T A 0.198750 -5.0095e-06
4:130162612 C T 0.288713 -3.2018e-06
4:130164206 T C 1.602724 2.4676e-05
4:130169207 T G 0.184332 7.3573e-06
4:130178102 T C 0.489496 1.7339e-05
4:130180588 C T 0.606977 2.7010e-05
4:130182444 A C 0.078876 -1.9197e-05
4:130184066 A G 0.223198 -5.2643e-06
4:130192103 G A 1.396467 4.5257e-06
4:130196285 A T 0.024965 9.0088e-06
4:130202960 A G 0.034399 2.3550e-05
4:130214024 A G 0.397514 2.9984e-05
4:130215176 T C 0.047550 7.5301e-06
4:130230383 C A 1.133861 1.6928e-06
4:130233602 G T 0.213971 5.3948e-07
4:130240084 G A 0.081110 2.4780e-05
4:130241823 A G 0.118164 -8.9666e-06
4:130246306 C T 1.594697 -3.3073e-06
4:130246365 A G 1.888292 3.6271e-06
4:130250671 G A 0.872918 -1.6423e-06
4:130252473 C T 0.103242 5.4258e-06
4:130254216 T C 1.376435 -5.0702e-06
4:130284585 T C 0.448552 -2.8490e-05
4:130289596 A G 0.091955 4.1395e-05
4:130307649 T C 0.041692 1.9114e-05
4:130309512 A G 0.294598 -1.1064e-05
4:130312534 G T 0.213376 2.3431e-05
4:130319317 T G 0.082748 1.9464e-05
4:130319698 T C 0.039278 -1.1616e-05
4:130325201 G T 0.109964 5.1788e-05
4:130328711 C T 0.096456 2.3614e-05
4:130331406 T C 0.046564 -1.8678e-05
4:130343177 T C 0.043786 1.1446e-05
4:130343538 A G 0.045592 1.3402e-05
4:130364383 G A 0.789272 5.5804e-05
4:130377798 C T 0.255690 -4.8023e-06
4:130378353 T C 0.071661 2.2898e-05
4:130380405 A G 0.723554 -9.8890e-07
4:130384783 C T 0.723819 -1.9787e-06
4:130386805 G A 0.044204 -3.5847e-05
4:130386996 A G 0.026872 1.2311e-05
4:130389155 C T 0.775136 -1.1929e-05
4:130403869 A G 0.098160 1.2252e-05
4:130404781 G C 0.034036 3.4340e-06
4:130420141 T C 0.356193 5.6863e-06
4:130422893 G A 0.181581 -2.7305e-05
4:130427192 A T 0.020175 -1.5096e-05
4:130444003 T C 0.047975 7.8169e-06
4:130447978 T C 0.059514 -1.3360e-06
4:130450256 G A 1.324958 4.0113e-06
4:130453852 A G 0.028059 1.4300e-05
4:130462909 C T 0.115523 1.4010e-05
4:130473693 A G 0.309115 3.8724e-06
4:130479775 T C 0.050481 -1.1797e-05
4:130482387 T C 0.274243 -3.4405e-05
4:130485262 G A 1.093281 -2.1335e-05
4:130486911 T G 0.344796 8.9688e-06
4:130538554 G A 0.172235 1.4097e-05
4:130543768 T C 0.992765 9.5567e-06
4:130549411 G A 0.333988 1.4376e-05
4:130558201 G T 0.047553 -1.9449e-05
4:130561629 A G 0.170865 1.7925e-05
4:130562892 T C 1.915361 7.1269e-06
4:130564542 T C 0.059582 5.6312e-06
4:130564918 T C 0.031714 1.6164e-05
4:130568677 T G 1.156235 -7.6952e-06
4:130569255 G A 0.288771 5.6479e-06
4:130573658 A G 0.363512 -7.8537e-06
4:130588289 T C 1.821887 -2.0016e-05
4:130591885 T C 0.060211 1.1627e-05
4:130593684 C T 0.036851 -2.3203e-05
4:130609361 C T 0.229675 -1.8651e-05
4:130613220 C T 0.171198 1.2659e-05
4:130617178 G T 0.025274 -1.0434e-05
4:130619860 C A 0.078662 2.5872e-05
4:130620388 A G 0.022962 -1.4719e-05
4:130624125 T C 0.065277 -1.5161e-05
4:130624213 G A 0.029905 8.9494e-06
4:130631028 T C 0.538372 -8.2881e-06
4:130645957 T C 0.785604 5.6156e-06
4:130648045 G T 0.049950 -2.2818e-06
4:130652810 C T 1.456256 -1.0172e-05
4:130681696 T C 0.070713 5.0004e-06
4:130695751 G A 0.130053 -1.7782e-05
4:130696059 C T 0.043164 1.6982e-05
4:130706927 C G 0.051300 -2.4919e-06
4:130709975 C T 0.106115 1.7738e-05
4:130711073 G A 0.050770 2.5661e-05
4:130714445 G A 0.028531 -7.0621e-06
4:130718038 A G 0.083540 1.3551e-05
4:130721815 A G 0.093125 5.1652e-06
4:130731284 C T 1.306973 -3.7899e-05
4:130747207 G T 1.329365 -2.3750e-05
4:130758948 A G 0.020566 9.9029e-06
4:130761011 C T 1.443789 -2.7071e-05
4:130767899 C T 0.111385 4.7440e-05
4:130771696 T C 0.025458 1.5470e-05
4:130782694 T C 0.021113 9.5234e-06
4:130783666 A G 0.039598 2.9208e-05
4:130802447 T C 1.939980 -3.2715e-07
4:130804450 T C 0.021290 3.2160e-06
4:130804453 A G 0.029133 -2.7640e-05
4:130814387 G A 0.030789 2.1570e-05
4:130819828 G A 0.738479 -2.3900e-05
4:130821472 A G 1.367106 -6.5722e-05
4:130829365 A C 0.098472 -9.0078e-06
4:130856369 G A 0.047802 -8.0956e-06
4:130860225 G A 0.093254 -7.1853e-06
4:130871605 G T 0.034926 1.8486e-05
4:130889867 A G 0.103321 -1.9693e-06
4:130890044 G A 1.273747 -3.1387e-05
4:130909708 T C 0.789843 -2.3623e-06
4:130914838 A C 0.154801 2.9800e-05
4:130928328 C T 0.033539 -1.3431e-05
4:130930140 T C 0.082755 -2.7840e-06
4:130951432 G A 0.794447 -5.9355e-06
4:130953303 C T 0.031074 1.7699e-05
4:130956329 G A 0.038241 1.3744e-05
4:130963247 A G 0.606137 -2.4967e-05
4:130965747 T C 0.026787 -2.3435e-06
4:130974903 T C 0.054900 -1.2069e-05
4:130979173 T C 0.625618 -1.7912e-05
4:130981122 T C 0.033417 2.4440e-05
4:130982394 A C 0.050926 5.3685e-06
4:130982586 A G 0.225089 6.9515e-06
4:130983977 G A 0.247014 1.2634e-05
4:130985061 T C 0.245046 6.2582e-06
4:130989247 G A 0.063828 1.5079e-05
4:130990145 G T 0.155589 1.6235e-05
4:130995144 T G 0.021919 1.0500e-05
4:130995773 G A 0.030677 -2.9390e-06
4:130999762 A G 0.037014 -1.9470e-06
4:131011290 C G 0.121054 -1.0513e-05
4:131013140 T C 0.902578 3.0323e-07
4:131015549 C G 0.177943 -6.2324e-06
4:131019801 C T 0.032332 2.3815e-05
4:131024471 C T 0.806159 -1.2403e-05
4:131031064 T C 0.132508 -8.3050e-06
4:131037964 G A 0.150469 6.8591e-06
4:131063002 A G 1.475727 -3.2777e-06
4:131064690 C A 0.120061 7.1720e-06
4:131065554 T C 0.063349 -3.3656e-06
4:131067347 C A 0.058637 -6.0774e-06
4:131070249 A G 0.069992 4.1022e-07
4:131075474 C T 0.042858 5.8566e-06
4:131083338 G A 0.022486 9.5357e-06
4:131084273 G C 0.047679 2.8051e-06
4:131085096 G A 0.222722 1.3073e-05
4:131085891 T C 0.020093 8.0646e-06
4:131091907 A G 0.041515 4.7193e-08
4:131097850 G A 0.790976 -4.9815e-06
4:131101429 A G 0.576403 3.5698e-05
4:131101468 G A 1.715574 3.3283e-05
4:131102260 C T 0.892627 9.8598e-06
4:131103884 C G 1.894140 2.8294e-05
4:131104589 G A 0.987954 -2.4253e-05
4:131108067 A G 0.039193 7.4681e-06
4:131108390 T C 0.525755 1.5927e-05
4:131111085 T C 0.407608 -1.7998e-05
4:131116592 T C 0.562939 -1.8798e-05
4:131118067 T C 0.324931 9.4051e-06
4:131118521 G A 0.091370 1.8782e-05
4:131121040 A G 0.109569 -9.3032e-06
4:131123474 G A 0.883757 -2.6349e-06
4:131127633 C T 1.807091 7.3237e-06
4:131131416 T C 0.467251 1.3504e-06
4:131132900 C T 0.368371 6.0886e-06
4:131137761 C T 1.605168 -4.7584e-06
4:131139891 G A 0.430645 -1.6163e-05
4:131154225 A G 0.031754 -8.4699e-06
4:131158150 G A 0.032635 5.1283e-06
4:131192192 A G 0.028762 1.4311e-05
4:131192416 T C 0.024574 -1.9034e-06
4:131203524 T C 1.723883 7.3683e-06
4:131208181 C A 0.057896 9.0487e-06
4:131211784 C G 0.040006 -1.6274e-06
4:131214393 A C 0.075660 4.1478e-07
4:131219384 G A 0.075690 -1.4289e-05
4:131224428 G A 0.035583 6.4880e-06
4:131236467 A G 0.565601 2.3661e-05
4:131241498 A G 0.033791 5.6491e-06
4:131244421 A G 0.088011 2.2876e-05
4:131253435 G A 1.260987 3.0294e-05
4:131255125 A G 0.780480 2.5758e-05
4:131274049 C G 0.044983 -3.0382e-05
4:131277618 G T 0.062343 -1.4140e-06
4:131277890 G T 0.429738 -3.9577e-06
4:131282974 A G 0.778471 7.4298e-05
4:131283367 T C 0.033192 -2.1017e-05
4:131283821 C T 0.768017 1.9410e-05
4:131287435 C T 0.043919 1.3032e-05
4:131288478 G C 0.020994 -2.9984e-06
4:131291648 G A 0.103236 -3.6955e-06
4:131291957 C T 0.106204 -1.3257e-05
4:131294078 G T 0.106608 -8.9280e-06
4:131314946 A C 0.429537 2.7549e-05
4:131319464 G A 1.890808 1.4782e-05
4:131332304 T C 0.605168 9.0547e-06
4:131338666 C T 0.094784 9.5757e-06
4:131345089 G T 1.217089 1.9466e-05
4:131384142 C A 0.042141 -1.7128e-05
4:131393856 G A 1.825970 2.3376e-05
4:131396442 A G 0.065103 -6.9144e-06
4:131401711 G A 0.612152 6.7999e-06
4:131411840 A G 0.041423 3.8492e-06
4:131428604 A G 0.021283 1.1391e-06
4:131431602 T G 0.186796 1.3503e-05
4:131452820 T C 0.104885 1.0495e-05
4:131454353 G A 0.024305 -4.6574e-07
4:131471273 G A 0.115631 1.3405e-05
4:131480721 T C 1.448862 -2.0823e-05
4:131483297 G A 0.037075 2.5344e-05
4:131485490 T G 0.021378 -4.0225e-06
4:131488960 C G 0.079529 1.0703e-05
4:131501118 C T 0.182135 -1.4282e-05
4:131503540 C T 0.884549 -1.2572e-05
4:131515619 G A 0.071556 -8.2612e-06
4:131521015 A G 1.621199 -3.3272e-06
4:131522717 C T 0.153424 -1.3931e-05
4:131523521 G A 0.130387 -1.0097e-05
4:131526288 T C 0.126701 1.6442e-05
4:131541099 T G 0.427405 4.3243e-05
4:131545784 T C 0.061244 1.7908e-05
4:131548200 C T 0.033747 -1.4648e-05
4:131551052 T G 0.140413 -1.5224e-05
4:131568230 C A 1.509280 1.4709e-05
4:131569631 A G 0.040087 1.2737e-06
4:131593718 G A 0.314919 -2.7028e-05
4:131596263 C T 1.564588 3.7420e-06
4:131599982 A G 1.567216 3.4981e-06
4:131609172 T C 0.029048 -2.6257e-05
4:131614591 T G 0.803106 -5.5120e-06
4:131614710 G T 1.379954 3.0710e-05
4:131615050 T C 0.454883 6.8218e-05
4:131616506 C T 1.608235 1.9689e-05
4:131620213 A G 1.545335 1.5923e-05
4:131625279 T C 0.672798 2.0029e-06
4:131625438 T G 0.240884 -7.2556e-06
4:131633285 T C 0.197163 6.2418e-06
4:131645872 T C 0.313576 1.3632e-05
4:131652629 C T 0.250883 2.1805e-05
4:131656694 C A 1.903792 2.5650e-05
4:131675443 C T 0.782728 -5.9830e-06
4:131684852 C T 0.146505 2.4666e-05
4:131694467 A G 1.489309 1.7112e-05
4:131696928 A G 1.617115 4.9651e-05
4:131703670 T C 0.035477 -6.2891e-06
4:131713946 A G 0.037663 2.1392e-05
4:131726546 T G 0.237719 -1.5407e-05
4:131773542 A G 0.142102 -4.7976e-05
4:131775020 A G 0.565081 2.5831e-06
4:131776295 T C 0.402274 -5.2140e-06
4:131790501 T C 1.872745 7.7391e-06
4:131792823 T A 0.021623 -7.3014e-06
4:131796796 A G 0.062543 -9.0114e-06
4:131796976 A G 1.313056 2.8993e-06
4:131802695 G A 0.061754 8.2592e-06
4:131805251 C T 1.048798 1.6118e-05
4:131817042 A G 0.148324 2.2174e-05
4:131818125 A G 0.389399 -1.0405e-05
4:131826872 C T 0.275243 1.5769e-05
4:131832167 T G 0.057522 -6.5183e-06
4:131846110 T C 1.128993 8.1219e-06
4:131856379 C A 0.237617 -4.2054e-05
4:131886381 C T 0.862290 2.5219e-05
4:131905081 T C 0.142208 6.6882e-06
4:131908591 A G 0.031697 -1.7379e-06
4:131924633 A G 0.021470 -8.3448e-06
4:131925652 G A 0.312505 -8.8196e-06
4:131940980 A C 0.639921 -2.6055e-05
4:131952881 A G 0.212842 -6.5107e-06
4:131963602 T G 0.812989 1.4584e-05
4:131964084 T C 0.058688 1.5509e-05
4:131965564 G A 0.049736 7.7989e-06
4:131972377 A G 1.007320 1.8578e-05
4:131974022 C T 0.039435 1.5862e-05
4:132004418 T C 0.074460 1.4501e-06
4:132006428 A G 0.196619 8.4688e-06
4:132036444 A C 0.206498 3.8672e-07
4:132076488 T C 0.056233 2.3525e-06
4:132081431 T C 0.064444 -3.4050e-05
4:132095279 G T 0.659283 2.2395e-05
4:132095720 C T 1.048264 1.8917e-05
4:132095951 T C 0.123849 1.0331e-05
4:132102111 T C 0.070427 8.5887e-06
4:132111061 A G 0.036317 2.0485e-06
4:132112636 C A 0.046887 -2.5269e-05
4:132119814 C T 0.671190 2.0614e-05
4:132133613 C T 0.328953 9.7223e-06
4:132145194 G A 0.032771 8.5636e-06
4:132177937 C T 1.178225 1.5318e-05
4:132180099 A G 0.366800 -5.2752e-07
4:132181222 T C 0.063502 5.5711e-07
4:132192738 A C 1.343059 1.0279e-05
4:132193804 C G 0.055577 8.1814e-06
4:132223225 G A 0.024965 7.7492e-06
4:132233141 C T 0.055019 1.7411e-06
4:132239346 C T 0.065022 1.5724e-06
4:132240928 A G 0.107570 -6.8005e-06
4:132254754 C T 0.026719 -8.7220e-06
4:132255188 T C 0.713524 -3.7964e-06
4:132263684 A G 0.040726 2.1427e-05
4:132264627 C A 0.031479 1.4720e-06
4:132266670 T C 0.060731 1.7852e-05
4:132298239 C T 0.669221 8.8009e-06
4:132301810 C A 0.060350 8.6557e-06
4:132328692 C T 0.109056 3.4401e-06
4:132349474 G A 0.040930 2.5967e-05
4:132350796 T C 0.035712 1.7211e-05
4:132351784 C A 0.532076 2.0584e-05
4:132352076 G A 0.439325 -2.5196e-05
4:132385208 A G 0.455750 2.2453e-05
4:132409579 C T 0.726790 1.9603e-05
4:132421770 C T 0.133055 3.1824e-06
4:132425240 G T 0.673284 6.9457e-05
4:132431019 C T 0.141042 2.0888e-05
4:132435333 G A 0.757882 -5.3394e-05
4:132435838 G A 1.527731 6.2656e-06
4:132468788 A G 0.432726 -6.9688e-06
4:132473845 C T 0.088215 -3.4530e-06
4:132482153 G T 0.078876 -3.6849e-05
4:132486289 A G 0.055475 2.2922e-05
4:132494566 T C 0.024115 1.0631e-05
4:132514932 G A 0.039326 -8.5539e-06
4:132521351 G A 0.022633 3.2134e-05
4:132528576 G A 0.043905 5.1755e-06
4:132531812 G A 0.230994 2.5547e-06
4:132535206 C T 0.400472 -2.5013e-05
4:132543331 G T 0.137737 -3.5800e-06
4:132554245 C A 0.025465 -5.1423e-06
4:132608335 C T 0.507797 2.7961e-05
4:132686929 A G 1.545165 -1.7329e-05
4:132723369 C T 0.117909 -8.7739e-06
4:132728943 T C 0.515151 2.8457e-05
4:132731463 T G 0.348451 -7.3300e-05
4:132739336 G A 0.226064 3.6365e-05
4:132759484 A G 1.506920 -1.9462e-05
4:132764481 A G 0.400866 2.8832e-05
4:132764667 C T 0.128296 -1.1037e-05
4:132772665 A G 0.417243 -3.1319e-05
4:132801684 T C 0.071304 -5.1440e-05
4:132808492 G A 0.488368 -1.8494e-05
4:132828919 T C 0.414758 8.9247e-06
4:132832266 A G 0.489221 -1.8634e-05
4:132832891 A C 0.022218 -7.3503e-06
4:132884270 G A 1.493341 2.0651e-05
4:132896066 A C 0.031727 6.9477e-06
4:132898785 G A 0.303288 1.3437e-05
4:132903372 T C 0.073317 1.5356e-05
4:132911682 T C 1.477597 1.2392e-05
4:132917689 T G 1.750446 -2.7821e-05
4:132921436 G A 0.304097 1.0534e-05
4:132924612 A G 0.087994 -4.3742e-06
4:132932804 G A 0.197883 -9.3647e-06
4:132935692 C T 0.485937 -2.3735e-07
4:132947635 C T 0.409107 2.0001e-06
4:132948479 T C 0.097228 1.4485e-05
4:132950969 C T 0.115366 1.8290e-05
4:132962950 T C 0.130536 -1.1511e-05
4:132976294 G A 0.034155 1.2265e-05
4:132980767 T G 0.101876 1.7776e-05
4:132985715 T C 0.925404 -5.7284e-05
4:133000095 C G 0.158160 1.2326e-05
4:133002070 C T 0.356305 -1.6338e-05
4:133007523 T C 0.200770 -1.7884e-05
4:133038209 G A 1.010352 -2.4506e-05
4:133045142 C T 0.061612 -1.6113e-05
4:133045796 G A 0.768265 -1.5145e-05
4:133049028 T G 0.153383 2.1061e-05
4:133050087 A G 0.023591 9.8668e-06
4:133072245 C T 0.594289 -1.0863e-05
4:133084604 T G 0.292630 -5.9230e-06
4:133090057 T C 0.609935 -1.0169e-05
4:133097240 G C 0.080872 1.9077e-05
4:133106739 G T 0.111966 1.4507e-05
4:133124579 T C 0.128153 -1.3781e-06
4:133145306 T G 1.034246 -1.3242e-05
4:133145929 T C 0.146492 1.6573e-05
4:133154003 A C 1.630035 8.5910e-07
4:133157721 C T 0.259464 -7.4255e-06
4:133176844 G A 0.665400 -1.8719e-05
4:133188640 A G 1.857653 -1.6489e-05
4:133191089 T C 0.038241 8.8112e-07
4:133207969 T G 0.030694 9.0069e-06
4:133212248 T G 0.112578 -9.9165e-06
4:133219133 A G 0.579935 -2.1779e-05
4:133250129 T C 0.279431 1.4078e-05
4:133254279 C T 0.028613 7.5323e-06
4:133254688 C A 0.080351 -4.6751e-06
4:133256040 T C 0.499614 -4.3396e-05
4:133280648 G A 0.037677 -3.0347e-06
4:133292506 T C 0.044204 -3.3939e-05
4:133292949 C T 0.576052 -4.1745e-05
4:133326395 C T 0.583311 -4.0114e-05
4:133326621 A G 0.080090 -1.0716e-05
4:133327909 T C 1.908980 -1.1578e-05
4:133335765 A C 0.069951 -2.1252e-05
4:133342924 A G 0.434837 -1.9605e-05
4:133349983 G A 0.140776 3.5721e-06
4:133352716 A G 0.124875 2.3419e-05
4:133369340 A G 0.067432 -1.8164e-05
4:133389600 T C 0.022344 3.9512e-06
4:133418543 A G 0.074579 -1.1260e-05
4:133430246 A G 0.082758 -2.0496e-05
4:133432234 A G 1.763818 4.2674e-06
4:133434338 C T 0.041134 -1.9493e-06
4:133435172 G A 0.026440 -1.7796e-05
4:133440925 T C 0.166109 2.5719e-05
4:133441732 A G 0.975317 6.1568e-05
4:133461452 C A 0.796582 -4.0830e-05
4:133462079 G A 0.030639 -4.6897e-06
4:133467448 A C 1.680638 1.9233e-06
4:133487356 T C 1.676174 -1.8868e-07
4:133492248 A G 0.142167 3.1341e-05
4:133493106 C G 0.073052 -3.4021e-06
4:133511684 G C 0.037500 1.3985e-05
4:133515769 T C 0.238351 -3.0149e-05
4:133519291 G A 0.793835 -5.3933e-08
4:133524062 G A 0.052809 -2.1980e-05
4:133527095 G A 0.030054 -4.8399e-06
4:133527965 G A 0.079896 -2.3359e-05
4:133534418 G A 0.980026 8.0647e-06
4:133540805 A G 1.762458 -6.3282e-07
4:133543130 C T 0.022214 -2.2804e-05
4:133547947 A T 0.130050 -9.8203e-07
4:133563801 T C 0.760156 -1.6207e-06
4:133568937 G A 0.023619 -2.6117e-05
4:133583664 G A 0.749328 3.9366e-06
4:133583983 C T 0.091295 -2.1534e-07
4:133585762 T C 0.049257 2.7504e-05
4:133588511 A G 0.117528 3.0729e-05
4:133625708 T C 0.049444 -4.9645e-06
4:133626987 G A 0.255391 4.2099e-06
4:133636530 G A 0.039696 -2.2187e-05
4:133637568 T C 0.733814 2.4020e-05
4:133649012 A G 0.755961 2.8116e-05
4:133653888 A T 0.037932 1.0880e-05
4:133658229 C T 0.776944 1.6224e-05
4:133663789 T C 0.028467 -6.2334e-06
4:133679675 A G 0.639615 1.1201e-05
4:133686433 T C 0.910520 -1.7918e-06
4:133687884 A G 0.153590 1.8936e-05
4:133690420 G A 0.115036 2.8204e-05
4:133692168 A G 0.020355 -1.7717e-06
4:133714708 C T 0.232684 -1.1283e-05
4:133716536 T C 0.038010 4.7962e-06
4:133719267 T C 0.022792 -2.6444e-05
4:133721232 C T 0.075241 -1.2751e-05
4:133723892 A G 0.210806 -1.2197e-06
4:133726650 G A 0.067945 -1.2997e-05
4:133730607 C G 1.109117 -6.5911e-06
4:133741295 C A 0.224470 3.6262e-06
4:133741878 C T 1.964832 2.3613e-05
4:133743612 G A 0.380665 1.7423e-06
4:133746972 G A 0.075762 3.6998e-06
4:133750701 G T 0.145254 8.5404e-06
4:133753668 T C 0.184553 -2.7670e-06
4:133761557 C T 0.045224 -9.9162e-07
4:133764147 A C 0.263360 -9.5567e-06
4:133779388 C T 0.094923 -1.8317e-06
4:133782958 C T 0.028154 -9.1697e-06
4:133792785 G A 0.121047 -1.9724e-05
4:133810730 C T 1.337184 -7.5884e-06
4:133818995 T C 0.041121 1.7040e-06
4:133822993 T C 1.349927 -5.8667e-06
4:133824142 T C 1.200610 2.5830e-06
4:133840466 C T 0.033410 4.3867e-06
4:133842651 T C 0.076635 1.6065e-05
4:133844765 C T 0.706986 5.2191e-06
4:133857375 C T 0.050831 -2.4791e-05
4:133872865 A G 0.021300 -1.5162e-05
4:133884621 G A 0.072675 -2.1542e-05
4:133887229 T C 0.115475 -6.6351e-06
4:133893116 T C 1.643838 -4.0267e-07
4:133895722 A C 0.908531 5.3093e-06
4:133902600 A G 0.059205 4.4568e-06
4:133906801 T C 0.703301 2.8162e-05
4:133915776 C T 0.085448 -1.5934e-05
4:133915831 A G 0.114074 -2.1636e-05
4:133921495 A G 0.022687 6.5117e-06
4:133926278 C T 0.055006 1.2575e-05
4:133935831 G A 0.022605 5.2024e-06
4:133938555 G T 0.888166 -1.1385e-06
4:133943290 C T 0.113561 -4.8648e-06
4:133945699 G A 0.795025 -9.8583e-06
4:133949488 A G 0.187616 1.0302e-05
4:133953728 C T 0.027409 9.6891e-06
4:133958166 A G 0.085135 -1.3388e-05
4:133958370 A G 0.045602 -3.5130e-06
4:133961093 C T 0.056804 -9.8992e-06
4:133986995 C G 0.027032 1.1454e-05
4:134002881 T C 0.088854 7.2096e-06
4:134028373 C T 0.154267 1.7701e-05
4:134033541 C T 0.056665 -9.0622e-06
4:134050601 T C 0.050086 -3.8205e-06
4:134053110 A G 0.048662 -1.1582e-05
4:134055972 C T 0.029619 -7.8943e-06
4:134072264 A G 0.026321 5.8957e-06
4:134083468 G T 0.058443 -8.1116e-06
4:134083486 C T 0.422289 -1.3392e-05
4:134083809 T C 1.814910 -5.2696e-06
4:134089370 A G 0.439169 -1.3400e-05
4:134092824 G A 0.076244 -1.3026e-05
4:134093150 A G 0.889686 -2.1365e-05
4:134108202 T C 0.083833 -1.2412e-05
4:134113349 G T 0.024900 -1.4424e-05
4:134119768 A C 1.150014 1.6888e-05
4:134121750 A C 0.187793 -8.8340e-07
4:134124136 T C 1.342692 4.0334e-06
4:134125210 C T 0.368486 4.0374e-07
4:134129585 A G 0.025458 -1.9050e-05
4:134137202 C A 1.892263 -1.9252e-08
4:134147955 C T 0.180296 -6.1242e-06
4:134149303 G A 0.140678 -1.0858e-05
4:134156510 T C 0.073103 -1.8780e-05
4:134159012 A G 0.049974 3.2939e-06
4:134160456 A G 0.050399 1.4636e-06
4:134203575 C G 0.766874 8.1744e-06
4:134208880 A G 0.062560 -2.3233e-05
4:134215614 T C 0.338014 2.4228e-06
4:134231438 C A 0.191264 6.0802e-06
4:134241790 T C 0.023836 1.1481e-05
4:134270651 C T 0.283719 -1.9501e-05
4:134296347 G C 0.071978 -1.5317e-05
4:134303859 T C 0.372386 -1.4708e-05
4:134314191 C G 0.031088 -1.1986e-05
4:134314631 G A 0.104596 -9.7389e-08
4:134319287 A G 0.020674 2.3028e-05
4:134319928 A C 0.837971 -2.2254e-05
4:134323033 C T 0.057131 6.7512e-06
4:134323986 T G 0.042583 -9.0658e-07
4:134327514 A G 0.025947 -4.9189e-06
4:134331858 T C 0.112106 -3.3320e-06
4:134333128 C A 0.043589 3.3297e-05
4:134337329 C T 0.336729 8.1943e-06
4:134338935 C T 0.485168 -2.1154e-05
4:134343482 C T 0.985279 7.7472e-06
4:134343944 A G 0.069057 8.3068e-06
4:134345272 A C 0.057889 -1.5028e-05
4:134346117 T C 0.472864 7.2420e-06
4:134348525 T G 1.949458 -6.7716e-06
4:134352903 G A 0.383911 3.3173e-05
4:134357127 C A 0.869100 3.4168e-05
4:134359799 G A 0.098248 -2.6275e-05
4:134360329 A G 0.194575 5.3756e-05
4:134365793 G A 0.115288 8.2083e-06
4:134367749 T C 0.036915 -3.5199e-06
4:134375153 C T 0.040641 -6.2876e-06
4:134378356 T G 0.739720 3.3535e-05
4:134383055 A G 0.109440 2.8908e-06
4:134384791 C T 0.304077 5.0929e-05
4:134388250 G T 0.739081 9.3745e-05
4:134393453 T C 0.126089 9.4567e-06
4:134396713 T C 0.050283 6.4430e-06
4:134404580 C T 0.021572 5.2812e-06
4:134404704 A G 0.082415 3.0334e-05
4:134411058 G A 1.942278 -9.4457e-07
4:134415283 G A 0.696794 -9.7117e-05
4:134419452 T C 0.819068 -6.7675e-05
4:134422027 G A 0.194487 -5.6814e-06
4:134427758 A G 0.103559 -3.9798e-06
4:134428359 A C 0.125909 1.1014e-05
4:134440209 A G 0.023697 8.6458e-06
4:134440620 C T 0.209011 1.2990e-05
4:134453158 G A 1.118372 -1.1207e-04
4:134462461 A G 0.029806 -1.0147e-06
4:134463476 A G 0.272649 1.6050e-05
4:134477920 A C 0.049216 -1.1029e-05
4:134482626 C T 1.004964 1.5115e-05
4:134497836 A C 0.253474 5.6202e-06
4:134509732 T C 0.257880 1.0229e-05
4:134513103 A G 0.291093 -1.7560e-06
4:134538893 T C 0.139692 1.0503e-05
4:134540232 A G 0.101882 -6.3015e-06
4:134553242 T C 0.205723 -1.5722e-05
4:134555456 A C 0.739907 -2.1607e-05
4:134559993 C T 0.025522 -6.7840e-06
4:134564523 G A 0.160863 4.4294e-06
4:134572826 G T 0.194701 1.1589e-05
4:134579295 C T 0.788103 -7.4023e-06
4:134583250 G T 0.045350 -4.1791e-06
4:134590056 A T 0.040295 8.8063e-06
4:134594808 A G 0.070179 -4.0581e-06
4:134603130 A G 0.114795 1.0186e-06
4:134613075 T G 0.033131 1.0276e-05
4:134614855 T C 0.086481 -4.3676e-06
4:134623026 A C 1.441640 2.4847e-05
4:134623986 A G 0.089381 -8.5134e-06
4:134675106 C T 0.032142 -4.3189e-06
4:134675323 A G 0.066446 8.5887e-06
4:134692140 G A 0.357593 -2.2705e-05
4:134693021 G A 0.514444 4.9344e-06
4:134699468 G A 0.264166 1.1005e-06
4:134710268 A G 0.802317 8.9068e-06
4:134714897 C T 1.510344 -1.7278e-05
4:134724873 G A 0.038333 -1.9988e-06
4:134746959 G A 1.649138 -8.2261e-06
4:134754032 T C 0.184950 4.9246e-06
4:134768947 T G 0.152064 -4.8627e-05
4:134782917 C T 0.974257 -2.6708e-05
4:134786366 C T 0.071073 3.1051e-06
4:134814553 C T 1.429115 -8.1172e-06
4:134830405 A C 0.038061 -4.2202e-06
4:134836983 T G 0.979866 -3.0384e-05
4:134839935 G T 0.040682 -1.2466e-05
4:134840733 T C 0.044221 5.8156e-07
4:134845408 T C 0.074205 -2.6461e-05
4:134855595 G A 0.453492 2.3827e-05
4:134861473 T G 0.027416 1.1694e-05
4:134861495 A G 0.037412 -1.1852e-06
4:134870144 G A 0.047414 3.5016e-06
4:134877772 G A 0.173252 2.7158e-06
4:134890973 A G 0.027280 -4.7846e-06
4:134919721 T C 0.247279 -2.2137e-06
4:134924242 A C 0.030364 2.1053e-05
4:134930128 C T 0.391833 -9.0616e-06
4:134931869 G A 0.037099 2.5102e-05
4:134941693 A G 0.030177 2.2314e-05
4:134977288 G A 1.971000 -5.4347e-08
4:134997723 C T 0.836802 -1.2321e-05
4:135041238 C T 0.049729 7.6950e-06
4:135057038 T C 0.228743 1.8884e-06
4:135066651 C T 1.143299 -5.7887e-06
4:135102995 G A 0.087596 -2.0747e-05
4:135105193 C T 0.037163 -6.4774e-07
4:135121601 T C 0.594527 -2.5930e-06
4:135121721 C T 0.035287 2.5544e-07
4:135128917 T C 0.549282 1.1552e-06
4:135144722 A G 0.199372 8.7242e-06
4:135158113 C T 0.201028 -1.1067e-05
4:135158428 C A 0.394522 7.2044e-06
4:135173330 G T 0.046047 6.8702e-06
4:135178114 C T 0.082629 -1.2778e-05
4:135197389 T G 0.052769 -7.3783e-06
4:135197959 G A 0.020759 -1.1322e-05
4:135198018 A C 0.036854 -3.3438e-07
4:135209465 A T 0.052194 1.1621e-05
4:135243769 T G 0.030061 2.3989e-05
4:135244773 C T 1.922042 -2.1788e-05
4:135248519 T G 0.021647 9.1242e-06
4:135252257 A C 0.036310 3.1322e-06
4:135252930 C T 0.816722 2.5200e-06
4:135276735 C T 0.244933 -5.8348e-06
4:135282565 C A 0.039244 6.5121e-06
4:135287186 C T 0.444489 8.8808e-06
4:135299061 T C 0.029738 4.0116e-06
4:135301152 A G 0.816770 5.2682e-06
4:135314680 C T 0.222253 1.5967e-06
4:135316536 A G 0.087301 3.3851e-06
4:135340430 A C 0.066541 -2.4474e-05
4:135340523 G A 1.159363 -6.2883e-06
4:135345377 T C 0.380229 6.3178e-06
4:135349510 T C 0.410015 -7.6797e-06
4:135408082 C T 0.025254 -2.6378e-06
4:135423763 T C 0.416441 -7.9338e-06
4:135425481 G A 0.050664 -3.3164e-06
4:135430486 C T 0.602833 1.4617e-05
4:135430794 T C 0.037303 -5.5150e-07
4:135437770 C T 1.651355 4.9897e-06
4:135438734 A G 0.074222 7.1527e-06
4:135467597 A C 0.043443 9.7942e-06
4:135472787 T G 0.376966 4.2374e-05
4:135475062 C T 0.038527 -8.0449e-06
4:135478536 A G 1.340679 1.0539e-05
4:135481566 A G 1.515481 8.3579e-06
4:135500619 G A 0.513999 -1.5284e-05
4:135507032 T C 0.034804 3.2858e-06
4:135517002 C T 0.078237 1.2623e-05
4:135519901 T G 0.174479 -4.9596e-06
4:135521499 G C 0.099911 -6.8544e-06
4:135522740 T C 0.031190 -7.4826e-06
4:135523320 C T 0.081943 7.8734e-06
4:135547825 C T 1.385030 1.9564e-05
4:135560722 C T 0.121108 -4.0286e-06
4:135572578 T C 1.502341 1.3686e-05
4:135590344 A G 0.572187 1.1346e-05
4:135593230 A G 0.393992 1.9296e-05
4:135593330 T G 0.083901 -3.8850e-05
4:135596084 A G 0.295363 2.6875e-06
4:135604953 G A 1.558625 -2.1552e-06
4:135608367 C T 0.021565 4.8317e-06
4:135624268 G T 0.039271 5.6296e-06
4:135658432 T G 0.036280 -1.4106e-05
4:135670006 C A 0.212231 -5.3144e-06
4:135680511 T G 0.038214 1.5918e-05
4:135687493 C T 0.573553 -1.3988e-05
4:135688096 T C 0.031754 2.8194e-05
4:135692605 A G 0.323932 -1.2920e-06
4:135702992 C T 0.065226 -1.3521e-05
4:135719581 A G 0.051069 1.6356e-05
4:135720595 T A 0.038506 -1.6427e-07
4:135741565 C T 0.721143 -4.4306e-05
4:135742032 C G 0.295298 -2.2098e-05
4:135743398 T C 0.417522 4.0125e-05
4:135758294 G C 0.056253 -2.1306e-05
4:135758604 A G 0.082711 6.6613e-06
4:135773459 T C 0.874468 -8.8317e-08
4:135775238 C T 0.702947 -8.8544e-06
4:135776832 G A 0.979373 1.9473e-08
4:135779488 T G 0.103613 -2.3958e-05
4:135780372 G T 0.454413 -1.0072e-05
4:135791900 T C 0.050538 -9.5002e-07
4:135793083 C T 1.144288 -1.6908e-05
4:135794281 C G 0.411096 3.7678e-06
4:135795913 G A 0.099724 -2.0987e-06
4:135796837 A G 0.288400 -4.2383e-06
4:135797355 C A 0.336348 -5.1531e-06
4:135803182 C T 0.022949 -4.9394e-06
4:135806434 T G 1.242754 1.3925e-05
4:135806672 A G 0.522101 -1.7322e-07
4:135807505 A G 0.089606 3.1296e-06
4:135810888 A G 0.305964 3.5519e-06
4:135811698 A G 0.066813 2.5016e-05
4:135814124 C T 0.037680 -3.5729e-06
4:135826161 G A 0.195697 3.9906e-06
4:135854873 G C 0.112487 2.2418e-05
4:135863382 A G 0.028378 8.6652e-06
4:135863759 A G 0.127925 1.0943e-05
4:135867629 C T 0.071947 -3.8760e-06
4:135871608 T C 0.049025 1.1326e-05
4:135880970 C T 0.117273 -1.2096e-05
4:135881215 G T 0.086250 -2.5310e-05
4:135884447 G A 1.952736 -1.0528e-05
4:135887709 A C 0.518912 1.7948e-05
4:135888141 G A 1.232283 -5.0518e-06
4:135889460 A G 1.380661 -1.2613e-05
4:135896926 C T 0.054152 1.2609e-05
4:135901087 T G 1.329681 -9.3932e-06
4:135906079 A C 0.112436 2.1163e-05
4:135913136 G A 0.086699 -1.1084e-05
4:135914282 G T 1.616398 -4.1455e-06
4:135918035 G A 0.072892 1.3995e-05
4:135919857 A G 0.334345 3.5017e-05
4:135920468 T C 0.061799 1.4685e-05
4:135923886 G C 1.926305 -9.2139e-06
4:135935061 G A 0.085716 1.5253e-05
4:135939261 A G 0.648003 -4.7393e-06
4:135942494 A G 0.043661 1.5784e-05
4:135945570 T C 1.032472 -1.2451e-06
4:135946005 T C 0.918503 -2.3905e-06
4:135946138 C T 0.109763 -5.6918e-07
4:135949225 C T 1.047564 -2.4326e-06
4:135954321 C T 0.860774 -1.3112e-05
4:135964069 G A 0.121809 -1.2603e-05
4:135964296 A G 0.397402 2.1090e-05
4:135966954 C T 1.893813 -2.3111e-05
4:135978655 C T 0.028446 -2.1344e-06
4:135983760 G A 0.020287 5.0420e-06
4:135985293 A G 0.050657 2.3074e-05
4:135987796 A G 0.020926 4.6239e-06
4:135992087 G T 0.211506 -3.4750e-05
4:135994138 A G 1.410726 -5.0995e-07
4:136010533 T C 0.190019 1.4469e-05
4:136012580 C T 0.278102 3.1875e-05
4:136015168 T C 0.615976 7.0991e-07
4:136024602 A G 0.067663 4.4779e-06
4:136025960 G A 0.341784 -6.2500e-05
4:136034133 C T 0.135959 9.9565e-06
4:136036235 G A 0.100706 5.2607e-07
4:136037410 G A 0.766854 1.7703e-05
4:136059761 G A 0.041583 9.8620e-06
4:136061013 T G 0.086685 -1.5709e-05
4:136064060 T C 0.082289 -1.9054e-06
4:136066929 T C 0.143731 1.3106e-05
4:136068210 A G 0.685210 3.6075e-06
4:136079691 T C 0.526119 6.7480e-06
4:136082472 T C 0.066178 -1.0215e-05
4:136085497 T G 1.387243 3.6244e-06
4:136094675 G T 1.464372 2.1083e-05
4:136095336 G C 0.041304 1.4449e-05
4:136114512 T C 0.020552 -2.1765e-07
4:136127796 C T 1.042824 1.1186e-05
4:136133909 T C 0.026583 1.7206e-07
4:136150035 T C 0.805415 1.4953e-05
4:136158312 A G 0.037004 -1.2943e-09
4:136158626 T C 0.157901 -3.5479e-05
4:136160151 A G 0.081412 -1.2374e-05
4:136164162 G A 0.601140 -3.8247e-06
4:136171502 G A 0.064539 -1.1818e-06
4:136216299 T C 0.094743 3.6049e-06
4:136217641 G A 0.062264 -3.2549e-05
4:136217944 C T 0.185923 1.1464e-05
4:136233454 C T 0.093866 1.0567e-05
4:136250132 T G 1.635604 9.6422e-06
4:136256231 A G 0.078906 -6.9273e-06
4:136265810 T C 0.053367 -1.7165e-05
4:136287870 A C 0.040900 3.1578e-06
4:136300652 T C 0.167271 4.2205e-06
4:136309490 C G 0.135874 -4.2992e-06
4:136316462 C T 0.072794 2.1449e-06
4:136320103 A G 0.333053 -1.0971e-05
4:136325614 G A 1.978136 -5.6723e-06
4:136339713 A G 0.427619 2.1617e-07
4:136345002 C T 0.074687 2.0546e-05
4:136376226 C T 0.811871 -1.8218e-05
4:136382230 A G 0.037803 3.3134e-06
4:136385036 T C 0.163270 -5.8426e-06
4:136403232 A G 0.093118 -3.6821e-05
4:136403342 A G 0.043613 2.0617e-05
4:136405370 G A 0.251362 -8.9050e-06
4:136410805 T C 0.100094 -1.0010e-05
4:136422205 T C 1.598022 -7.2858e-06
4:136435840 T C 0.328324 2.8661e-07
4:136441789 T C 0.052208 1.0144e-05
4:136455217 T C 1.726868 2.8213e-06
4:136476980 C G 0.118980 1.1198e-05
4:136478076 A G 0.052055 -3.0041e-06
4:136480657 A G 0.180000 -5.6978e-06
4:136496442 A G 0.091720 1.9514e-06
4:136499923 A G 0.342689 -2.5747e-05
4:136510759 T G 0.158952 -1.4033e-06
4:136512521 C T 0.064716 2.3739e-05
4:136515340 T C 0.583522 1.6250e-05
4:136518492 G A 0.404015 -3.8120e-06
4:136519651 T C 0.316506 7.9095e-06
4:136533244 A C 0.097623 -2.7640e-06
4:136538658 A G 0.029354 -3.1965e-06
4:136540117 A G 0.241976 1.0442e-05
4:136560060 C T 0.632027 2.4491e-05
4:136560639 G T 0.365902 -4.4707e-05
4:136561037 G A 0.038034 3.1848e-07
4:136561977 A G 0.561746 2.0659e-05
4:136566098 A G 0.633431 -9.8952e-06
4:136567566 G A 0.189309 1.0316e-05
4:136572982 T C 0.047088 -1.4799e-05
4:136573821 A G 0.026808 1.0400e-05
4:136591171 G A 0.041957 3.0838e-06
4:136597230 A C 0.726090 3.7424e-05
4:136603786 C T 0.103120 -1.2153e-05
4:136606141 C T 0.051484 3.3792e-05
4:136611143 C G 0.251444 -8.5186e-06
4:136631324 C T 0.024173 -1.8400e-06
4:136632002 A G 0.514315 1.4793e-06
4:136647028 C T 0.790044 5.2637e-08
4:136647711 G A 1.604040 8.8983e-06
4:136648503 C T 1.929919 1.8962e-05
4:136659584 T C 0.225837 -1.9954e-06
4:136662300 T C 0.052112 1.5294e-05
4:136664481 C A 0.046748 3.8149e-06
4:136681841 C A 1.837352 6.2966e-06
4:136682829 C T 0.287836 1.0423e-05
4:136684801 C A 0.055159 -1.4113e-05
4:136692955 C A 0.032142 -3.0209e-06
4:136693232 G A 0.057148 6.1093e-06
4:136706840 G A 0.024975 -2.5378e-05
4:136710624 C A 0.150449 -2.3441e-06
4:136712524 C A 0.492410 -4.2346e-06
4:136719920 A G 0.098224 2.6309e-05
4:136729730 G A 0.357549 1.0287e-05
4:136729816 T C 0.030867 -2.8877e-06
4:136740664 A G 0.046625 1.6966e-05
4:136745402 C T 0.051779 3.3155e-06
4:136748791 A G 0.071896 5.4639e-07
4:136750306 G A 0.040577 -3.7299e-06
4:136753638 A G 1.649754 1.8199e-05
4:136757900 A G 0.033084 -3.9677e-06
4:136763493 G A 1.667480 -2.0423e-05
4:136765914 C T 0.226214 1.6750e-05
4:136766561 C T 1.528557 -1.3091e-05
4:136768203 T C 1.511911 -9.3883e-06
4:136769061 C A 0.060133 -2.9483e-06
4:136774604 G A 1.710165 -2.0701e-05
4:136774781 C T 0.199498 -9.2488e-06
4:136783619 C T 1.480232 -9.2115e-06
4:136797440 C A 1.485396 -7.9443e-06
4:136806348 A G 1.945470 2.4232e-06
4:136806947 C T 0.714619 3.3867e-06
4:136807351 G A 0.034835 2.3302e-06
4:136809844 T C 0.060231 -3.4181e-06
4:136813695 A G 1.481649 -8.5898e-06
4:136819746 A G 0.034665 9.1274e-08
4:136821068 C T 0.033621 -3.4625e-06
4:136834874 A G 0.029072 -3.9629e-06
4:136840131 G A 0.044640 7.3475e-06
4:136842254 C T 1.143802 1.3121e-05
4:136863430 T C 0.053190 2.8953e-06
4:136882276 T G 0.226765 -1.2001e-05
4:136889038 T C 0.050409 -3.2063e-06
4:136894031 T G 0.068384 2.1664e-05
4:136895241 C A 0.026865 6.5543e-06
4:136899134 T C 0.038642 1.9996e-05
4:136904847 T C 0.039339 -8.2963e-06
4:136918258 G T 0.050821 -1.3525e-05
4:136919049 T C 0.906991 -1.3867e-06
4:136930457 T C 0.033835 5.2235e-06
4:136934135 A G 0.047502 1.0989e-05
4:136934491 C T 0.224524 9.6415e-05
4:136940263 G A 0.139634 -1.1492e-05
4:136947646 C T 0.043222 -2.7478e-05
4:136952267 G A 0.845600 -2.2588e-05
4:136985318 C T 0.070159 -3.1123e-06
4:136989271 G C 0.039683 4.7849e-05
4:137003314 T C 0.823318 2.2830e-05
4:137006907 C T 0.077145 -2.3883e-05
4:137010737 A G 0.031241 -5.7398e-06
4:137011492 G A 0.878847 2.3666e-05
4:137012656 A G 0.603496 4.3153e-06
4:137039669 G A 0.026825 2.1384e-05
4:137046211 G A 0.162148 -5.9347e-06
4:137048131 C T 0.055451 -3.6580e-06
4:137055782 A G 1.955547 1.9794e-05
4:137058445 A G 0.076003 1.1703e-05
4:137076233 C T 0.263048 -1.7536e-05
4:137077950 A G 0.051874 -1.5726e-05
4:137081024 T C 0.038649 1.6480e-06
4:137088592 C T 1.787045 -1.5867e-05
4:137092926 A C 0.608048 -1.5015e-05
4:137106966 T C 0.736238 -1.2706e-05
4:137116853 A G 0.046924 -9.5164e-06
4:137129774 G A 1.020015 -1.3039e-05
4:137131018 A G 0.077703 -1.4207e-05
4:137144113 G A 1.896897 7.9522e-07
4:137150359 C T 0.115784 1.3650e-05
4:137166169 T C 1.744578 -5.3800e-07
4:137178835 A G 0.038551 2.9007e-05
4:137186742 A G 1.870406 -5.5862e-06
4:137199170 C G 0.095073 -4.8624e-06
4:137201813 C T 0.072607 -3.7487e-07
4:137213987 T G 0.209898 3.4064e-06
4:137225787 T C 0.071447 -2.0469e-05
4:137229108 G A 0.401026 -1.4751e-05
4:137232768 G A 0.036079 1.5777e-05
4:137238024 C T 0.035559 1.2284e-05
4:137238605 T C 0.216327 1.2653e-05
4:137240526 G A 1.881353 -1.1771e-05
4:137247266 C T 1.627662 -2.3490e-05
4:137253006 G A 0.022677 -2.5473e-07
4:137256952 T G 0.262198 2.6568e-06
4:137262068 T C 0.071172 8.2931e-06
4:137289020 T G 0.534863 3.0048e-06
4:137299604 G A 0.158112 -4.2459e-06
4:137305536 T C 0.420956 -5.5876e-06
4:137324597 T C 0.380212 -1.9381e-06
4:137325989 C G 0.110052 -8.2527e-06
4:137334129 C T 0.040550 -6.8329e-06
4:137334484 T C 0.098370 5.7384e-06
4:137336634 G A 0.303516 9.9532e-06
4:137339420 A G 0.613471 -6.9997e-06
4:137341248 G A 0.397164 -1.0620e-05
4:137350930 A G 0.069220 1.5509e-05
4:137352804 A G 0.057233 7.7384e-06
4:137361738 T C 0.585242 -8.3156e-06
4:137371336 T C 0.032404 -6.7823e-06
4:137373857 T C 0.654095 -1.4789e-05
4:137375882 T C 0.275338 4.2131e-06
4:137393567 T C 0.101033 -5.6102e-06
4:137397892 A G 1.958954 2.5751e-06
4:137400046 G T 0.285004 -1.7438e-05
4:137401308 T C 0.587204 -1.5871e-05
4:137403844 T C 0.758613 1.7313e-05
4:137405847 A G 1.831450 -2.9337e-05
4:137414375 T C 1.106867 -9.2663e-06
4:137420384 G T 0.405623 -1.0857e-05
4:137421585 C T 0.036895 1.9003e-06
4:137433667 T C 0.026087 -1.3039e-06
4:137436396 A G 0.035481 3.4392e-06
4:137437566 C A 0.041954 2.4575e-05
4:137458388 A G 0.189421 2.3451e-05
4:137459015 T C 0.045231 -2.6859e-05
4:137471497 T C 0.039244 1.7173e-05
4:137477486 A G 0.230987 1.5179e-05
4:137504870 A G 0.113411 3.2240e-06
4:137506733 C A 0.730707 1.9641e-05
4:137508238 A G 0.121615 2.1137e-05
4:137529953 A C 0.158938 2.4045e-05
4:137531791 G A 0.420024 3.4891e-05
4:137531889 G T 1.415380 -1.0540e-05
4:137533820 A C 0.830464 1.7432e-05
4:137535800 T C 0.534670 -2.5235e-05
4:137535918 A G 1.166557 1.8339e-05
4:137538210 T C 0.215936 -1.3444e-05
4:137538943 T C 0.081929 7.7235e-06
4:137546229 C T 0.034019 1.0766e-05
4:137547232 C T 0.253124 -8.3478e-06
4:137547450 A G 0.243417 2.9271e-06
4:137556237 A C 0.030690 5.8443e-06
4:137559222 T C 0.160495 -1.2346e-06
4:137559518 C T 0.886929 3.5220e-05
4:137563155 A G 0.027494 1.7106e-05
4:137565375 T G 0.039622 -1.6179e-05
4:137581282 A G 0.740427 2.3797e-05
4:137585624 A C 1.290335 3.7407e-05
4:137594521 C A 0.030265 -1.0080e-05
4:137596702 C T 0.551138 1.1120e-05
4:137599058 T C 0.411610 3.6469e-05
4:137599178 G T 0.089534 1.7283e-05
4:137603016 G A 1.463335 2.1750e-05
4:137603467 T C 0.225595 1.6884e-05
4:137604289 T C 0.052758 1.0447e-05
4:137610593 T C 0.103270 -2.8572e-06
4:137611321 G T 0.308279 -5.3789e-06
4:137612016 A G 0.083302 4.3223e-07
4:137629688 T C 0.049651 1.3737e-06
4:137630215 C T 1.481235 1.0817e-05
4:137634564 A G 0.054761 -5.7883e-06
4:137635833 G A 0.113846 9.9676e-06
4:137638595 G T 0.358290 6.9739e-05
4:137651455 T C 0.021415 -6.2313e-06
4:137653301 T C 1.773772 1.4296e-05
4:137654857 T C 0.190427 -3.8061e-07
4:137656888 A G 0.213216 3.6025e-05
4:137657271 T C 0.387855 -3.2306e-06
4:137657371 C T 0.081565 -1.2116e-05
4:137660383 A T 1.165354 1.9196e-05
4:137670202 C T 0.058389 2.1958e-05
4:137674934 C T 1.842099 -3.3586e-06
4:137691499 G A 0.303081 1.8526e-05
4:137692343 T C 0.274124 -5.1273e-06
4:137696623 C T 1.841113 -5.5038e-06
4:137706263 C T 0.301166 -2.1044e-05
4:137718360 C T 0.156562 -3.0568e-06
4:137724884 T C 0.403634 6.1796e-06
4:137725070 A G 0.056974 1.6177e-05
4:137726074 T C 1.880894 3.6935e-06
4:137736768 C T 1.187289 1.2480e-07
4:137740547 T C 0.041457 -2.5827e-05
4:137753275 C T 0.068013 1.9452e-05
4:137757692 T C 0.597046 3.9217e-05
4:137761486 C T 1.787338 3.2054e-05
4:137771887 T C 0.157759 -8.4294e-06
4:137773358 A G 0.045813 -1.1281e-07
4:137773965 C T 0.029500 1.0988e-06
4:137775757 C T 0.903867 1.3612e-05
4:137782985 C T 0.252002 1.8573e-05
4:137791590 C T 0.108431 7.6350e-06
4:137807433 A C 0.300041 -4.0238e-08
4:137808958 G A 0.099231 -7.2196e-06
4:137812835 G A 0.154576 -1.8303e-06
4:137817015 G A 0.506699 -2.7434e-06
4:137820817 A G 0.045588 1.8329e-05
4:137824200 C T 0.136469 6.2066e-06
4:137824525 T G 0.034314 -5.9612e-06
4:137832987 C T 0.035406 3.0989e-06
4:137833802 C T 0.556374 4.5400e-06
4:137836504 C T 0.113115 2.1111e-05
4:137844543 C T 1.201722 1.8217e-06
4:137866168 G T 0.028892 -1.0889e-05
4:137868329 C T 0.099591 1.2128e-05
4:137872612 T C 0.080719 6.0465e-06
4:137875024 C A 0.037099 7.8962e-06
4:137878063 G A 0.495354 -7.8684e-08
4:137885300 A G 0.323000 -1.6202e-07
4:137885558 A G 0.038527 9.0672e-06
4:137888092 A C 0.027756 -4.7943e-06
4:137889087 T C 0.041743 -1.8446e-05
4:137890058 A C 0.040505 -1.3594e-05
4:137890307 G T 0.523229 2.6513e-05
4:137893347 T C 0.095936 8.2345e-05
4:137899522 G A 0.117012 -2.5099e-05
4:137900265 A G 0.151996 -3.4754e-05
4:137911122 C T 0.020481 3.2500e-06
4:137912610 C T 0.597764 1.1202e-05
4:137914569 G T 0.114394 -7.0706e-06
4:137919617 C T 0.155158 8.7252e-06
4:137919629 G T 0.240010 1.5920e-05
4:137926326 T C 0.043025 1.5544e-05
4:137927946 A G 0.064161 4.6916e-05
4:137934637 G T 0.056087 -3.0684e-06
4:137943535 G C 0.052772 -1.2767e-05
4:137959508 C T 1.141368 -6.7875e-06
4:137960687 A C 0.041961 1.6334e-05
4:137969320 G C 0.513632 8.9824e-06
4:137969364 C T 0.230341 4.4761e-06
4:137970493 G A 0.031833 -1.5098e-05
4:137983011 T C 1.957427 1.6886e-05
4:137985544 G A 0.807458 1.0371e-05
4:137985807 T C 0.194269 1.4449e-05
4:137986727 C T 0.312505 9.7877e-07
4:138002168 T C 0.139250 -1.6965e-07
4:138002681 T G 1.434195 1.6049e-05
4:138004759 G A 0.825661 -2.5094e-05
4:138016196 C T 0.224208 2.7249e-05
4:138029118 C T 0.025244 -1.9639e-05
4:138029843 C T 0.209827 3.6443e-05
4:138032798 C T 0.043154 -7.1081e-06
4:138044521 C T 0.084108 1.4760e-05
4:138044886 G T 0.322062 1.7118e-05
4:138045333 C G 0.047734 2.9078e-06
4:138050360 C T 0.077203 1.1509e-05
4:138052648 C T 0.065746 3.4439e-06
4:138058888 C T 0.055475 -2.7341e-05
4:138063077 C T 0.026767 -1.6289e-06
4:138072740 G A 0.095011 4.7937e-06
4:138073443 A G 0.073647 1.5567e-05
4:138088110 A C 0.147083 7.9466e-06
4:138103080 A G 0.164466 1.5587e-05
4:138109635 G A 0.035005 -2.1378e-06
4:138119828 G A 0.112980 2.3583e-06
4:138130022 G T 0.049736 1.4167e-05
4:138134403 A G 0.147712 3.2478e-06
4:138134581 G A 0.347955 6.3234e-06
4:138144790 G A 0.087335 2.4415e-05
4:138151483 G A 0.021426 -9.7480e-06
4:138154281 A G 0.050640 -7.9001e-06
4:138154564 A G 0.922698 2.1173e-06
4:138155364 A G 0.025094 -1.7546e-05
4:138157047 G A 1.779759 7.8079e-06
4:138160651 G C 0.042362 -4.3553e-06
4:138160679 C T 0.104184 2.9486e-05
4:138161751 C T 0.087875 1.9424e-05
4:138163999 G A 0.882519 1.1445e-05
4:138170470 T G 1.481173 -1.1981e-05
4:138174029 C T 0.488198 6.4482e-06
4:138181886 A C 0.060520 -6.9174e-06
4:138196065 T C 0.163916 4.0787e-06
4:138207502 C T 0.060775 -8.8685e-06
4:138207793 T C 0.069686 1.7031e-05
4:138215501 C T 0.821910 5.2414e-06
4:138217158 G T 0.022599 5.4474e-06
4:138224531 C T 0.364233 -4.2952e-06
4:138226832 A T 0.104786 1.1528e-06
4:138227609 T C 0.819823 4.5647e-06
4:138227898 G T 0.592861 6.8108e-06
4:138232479 G T 0.076261 2.0112e-06
4:138233246 T C 0.152754 7.5978e-06
4:138235082 C T 1.230858 -3.0700e-05
4:138235156 T G 1.372651 -2.1580e-05
4:138249492 T C 1.100166 -1.7120e-05
4:138257423 G A 0.628974 1.3156e-05
4:138261103 G A 0.060129 -3.4315e-07
4:138262027 A G 0.074864 -3.3532e-06
4:138262884 A G 0.040210 -4.1047e-06
4:138279845 G A 0.288159 -6.8187e-06
4:138282697 T G 1.777325 -1.7097e-05
4:138288890 G A 0.913743 -1.3515e-05
4:138298492 A G 0.055720 -1.1809e-05
4:138304065 C T 0.048634 3.2158e-06
4:138313645 G A 0.152859 -6.9478e-06
4:138317683 T A 0.089177 7.9236e-06
4:138318770 G C 0.136108 6.6236e-07
4:138334403 C T 1.777652 -2.4939e-05
4:138341832 G A 0.145461 -3.5242e-05
4:138343231 G A 0.206893 -1.3835e-05
4:138350362 G A 0.086005 3.3157e-06
4:138352121 G A 0.071641 -1.2563e-05
4:138356613 T C 0.047696 5.0187e-06
4:138359514 A G 0.456069 -1.9870e-05
4:138359842 C T 0.987798 -3.0272e-05
4:138360966 G A 0.074820 -3.3244e-06
4:138367300 C A 0.059109 -7.4844e-06
4:138369007 G A 0.295649 2.0075e-05
4:138369854 G A 0.468125 4.5885e-06
4:138371982 T G 1.665321 -1.2022e-05
4:138374937 C T 0.213981 1.0241e-05
4:138374966 A G 1.145519 -1.0257e-06
4:138375491 C T 0.032914 7.5860e-06
4:138379682 C G 1.083772 7.3838e-07
4:138380307 C T 1.636263 -2.8122e-06
4:138381735 G A 1.971017 -9.3243e-06
4:138383474 T C 0.419977 -8.9772e-06
4:138395678 A C 0.149861 -6.9017e-06
4:138395782 A C 1.111858 -7.7086e-06
4:138395823 G T 0.023047 3.5228e-06
4:138399271 A G 0.060989 -7.0476e-06
4:138405045 C T 0.860869 1.5269e-05
4:138411388 C T 0.148732 6.1397e-06
4:138425423 A G 0.042494 7.9339e-07
4:138426504 A G 0.067874 -1.2020e-05
4:138426599 C T 0.047632 -8.1120e-06
4:138433162 G A 0.407438 2.6684e-05
4:138434454 T C 0.184852 2.1754e-05
4:138442527 C T 0.019988 2.1726e-05
4:138448145 C T 0.024020 1.1274e-05
4:138449683 G A 0.830182 1.2313e-05
4:138454596 A G 0.035719 7.3859e-06
4:138455637 A G 0.423200 -3.7600e-06
4:138458803 A G 0.186042 -4.7776e-06
4:138459997 C A 0.392404 -1.4836e-05
4:138461625 G A 0.070176 1.7498e-05
4:138462599 C T 0.041063 -1.1125e-05
4:138466664 A G 0.036490 1.3277e-05
4:138473590 T C 0.222440 4.0671e-05
4:138480926 C G 0.107285 2.5784e-05
4:138480968 A G 0.033192 3.1854e-05
4:138482622 G A 0.229719 3.4885e-05
4:138484821 G A 0.051541 -2.9699e-05
4:138496793 A G 1.722717 4.2542e-06
4:138503635 A G 0.020549 2.2152e-06
4:138506831 T C 0.634002 -7.2006e-06
4:138512931 A G 0.356805 -1.1355e-05
4:138514301 C T 0.508050 6.2672e-06
4:138519483 C T 0.113462 -2.9815e-07
4:138525431 G A 0.076316 1.3578e-05
4:138533901 C T 0.125940 5.5405e-06
4:138538880 A G 0.058174 -2.5511e-05
4:138540874 T C 1.245702 -6.0982e-05
4:138545488 C T 0.411209 -2.1235e-07
4:138553215 C T 0.686795 -7.0889e-06
4:138555448 A C 0.090660 3.6072e-06
4:138556350 A G 1.940605 -1.0898e-05
4:138558531 C A 0.046173 1.9978e-05
4:138560414 C T 0.030238 1.5812e-05
4:138563861 A G 0.169661 -1.2557e-05
4:138565294 G A 0.135966 -4.6588e-06
4:138568755 A G 0.034702 2.5122e-06
4:138570121 G A 0.022643 -2.1948e-07
4:138574266 G A 0.335025 8.6452e-06
4:138576139 C T 0.043912 1.6848e-05
4:138578169 G A 0.074184 6.9336e-06
4:138580743 T C 0.477539 8.3087e-06
4:138582711 A G 0.401866 1.3518e-05
4:138590763 C G 0.022813 -5.8890e-06
4:138597155 A C 0.529434 -2.8192e-05
4:138602909 C G 0.083197 -6.6307e-06
4:138603729 A C 0.082986 -3.9808e-06
4:138612548 C T 0.182458 -1.1820e-05
4:138616852 T C 0.056556 -6.7483e-06
4:138618865 G C 0.432760 7.4330e-06
4:138622977 A G 0.081120 -1.6479e-06
4:138640854 A C 1.601041 3.5896e-06
4:138642304 T C 0.074966 -1.7055e-05
4:138653615 C G 0.057375 -6.5490e-06
4:138659625 G C 0.032292 1.4047e-05
4:138660040 A G 0.637878 -1.6416e-05
4:138666996 T C 0.065164 1.6779e-05
4:138672499 T C 0.240551 -5.5519e-06
4:138685711 A C 0.036178 -2.1402e-05
4:138687621 A G 0.431461 8.4930e-06
4:138690540 T C 0.173785 2.2379e-05
4:138692250 A G 1.753768 2.4309e-05
4:138696949 G A 0.065729 8.2490e-06
4:138697061 C T 0.440535 4.1680e-06
4:138698380 T C 0.484930 6.4460e-06
4:138723926 A G 0.157653 2.0815e-05
4:138726604 A G 0.476380 1.2340e-05
4:138729167 G A 1.769492 3.4149e-05
4:138732871 G A 0.377870 2.1964e-06
4:138733223 T C 0.077863 1.0215e-05
4:138737711 T C 1.638752 4.1590e-05
4:138762038 T G 0.056291 -8.6227e-06
4:138763811 C T 0.476162 -4.2959e-06
4:138771020 T C 0.980152 1.2065e-05
4:138773727 T C 0.034617 6.0317e-06
4:138781149 G T 1.837427 3.4404e-05
4:138782592 T C 0.804701 9.8451e-06
4:138812255 C A 0.140800 1.7097e-05
4:138814962 T C 0.124175 -2.0232e-05
4:138823703 C T 0.478906 -9.7825e-06
4:138840995 C T 0.432124 -3.7801e-05
4:138882967 G A 1.785869 -2.6354e-06
4:138883185 C A 0.377384 1.3519e-05
4:138884804 T G 0.056192 -1.2603e-05
4:138890614 C A 0.115720 1.9630e-05
4:138897768 A G 0.117409 1.1648e-05
4:138916411 A C 0.084091 -2.2158e-06
4:138917308 G A 0.673083 9.5102e-06
4:138922215 G A 0.084577 2.8987e-06
4:138922308 A C 0.968793 -1.9901e-05
4:138929628 G A 0.041080 1.8019e-05
4:138941981 T G 0.046044 -2.8844e-05
4:138943249 C T 1.679417 -1.9773e-05
4:138951929 A C 0.090517 6.5057e-06
4:138963731 G A 0.052480 -4.0596e-06
4:138965242 C T 1.824385 -7.6493e-06
4:138967531 A G 0.063641 -5.7468e-06
4:138976629 C T 0.839824 4.2638e-05
4:138992190 G A 0.045343 1.0818e-05
4:138992362 C T 0.060853 1.8087e-06
4:139008910 A G 0.060677 -3.2214e-06
4:139022958 G A 0.050749 2.0796e-05
4:139049183 A G 0.041682 4.6502e-06
4:139078583 T C 1.113347 -2.5415e-05
4:139079210 C A 0.073576 -6.4199e-06
4:139085972 T C 0.037269 -2.4848e-05
4:139086857 A G 0.191461 1.3063e-05
4:139090804 G A 0.347186 -5.2515e-05
4:139092719 G A 0.646959 2.6976e-05
4:139098951 A C 0.059391 -3.8343e-06
4:139112254 G A 0.796330 3.3642e-05
4:139113531 C T 0.215678 2.1064e-05
4:139116788 C T 0.184417 -1.5853e-05
4:139125528 C T 0.078597 -1.2241e-05
4:139128890 T C 0.386686 -1.0356e-05
4:139132452 T C 0.111817 1.0907e-05
4:139143066 T C 0.955296 -1.5265e-05
4:139143447 T G 0.801352 2.2703e-05
4:139155199 G A 1.969191 -2.5583e-05
4:139161100 A G 0.024424 -2.7358e-05
4:139166556 A G 0.959070 1.0721e-05
4:139183682 A G 0.328433 6.4030e-05
4:139185003 G A 0.203983 -5.6066e-06
4:139185461 A G 0.269926 -8.0373e-06
4:139189090 G T 0.041090 -7.3045e-06
4:139189620 C A 0.119198 5.2279e-08
4:139191774 G T 0.028647 1.7789e-05
4:139194027 C T 0.201358 -3.9804e-05
4:139204263 T C 0.636943 -1.2524e-05
4:139206509 C T 0.942727 3.5189e-05
4:139213645 G A 0.108648 3.5303e-06
4:139215171 G A 0.034134 -2.6023e-06
4:139219246 C T 1.651525 1.4285e-06
4:139223385 A G 0.100489 2.5854e-05
4:139225507 A G 0.022857 -7.0094e-06
4:139230266 A G 0.461856 1.9680e-05
4:139232271 A G 0.247609 -7.1155e-06
4:139234254 G T 0.277640 2.7605e-06
4:139234304 T C 0.864051 5.5724e-05
4:139237766 A G 1.718077 -8.2205e-06
4:139239797 C T 0.148593 3.4746e-06
4:139243656 T C 1.320865 -2.1737e-05
4:139255332 G C 0.101947 -2.0677e-05
4:139258276 T C 1.098778 -4.7463e-05
4:139262580 C T 0.022949 7.3413e-06
4:139263147 G A 1.771403 -7.4617e-06
4:139264687 A G 1.659906 2.8477e-06
4:139266415 A C 0.350498 1.7064e-05
4:139266486 G A 0.501266 -4.9945e-05
4:139267650 T C 1.400557 3.9139e-05
4:139271665 A C 0.465307 -3.1821e-05
4:139284343 A G 0.277344 3.5796e-05
4:139285348 C A 1.973169 5.4872e-07
4:139285764 A G 0.814125 2.9364e-04
4:139286917 T G 1.425977 3.4790e-05
4:139288105 A G 0.056804 -9.7087e-06
4:139290093 C T 0.037752 -5.4299e-06
4:139293765 A G 0.041981 3.3003e-06
4:139300684 T C 1.852924 2.0633e-05
4:139300738 C T 0.543377 -2.7173e-05
4:139301730 T C 0.284521 -8.1390e-06
4:139304603 C T 0.616782 1.8692e-04
4:139308221 T C 0.055560 -2.1485e-05
4:139316188 A G 0.115485 -7.6216e-07
4:139316661 C T 0.082772 1.5086e-05
4:139320224 A G 0.196853 1.1261e-05
4:139335292 A G 0.043460 -1.8672e-05
4:139339576 T C 0.553427 -1.0257e-05
4:139341925 G T 1.113483 4.2719e-06
4:139348383 T C 0.022004 9.1711e-06
4:139350368 G A 0.135561 -2.1487e-06
4:139351225 T C 0.325672 4.7275e-06
4:139361546 T C 0.417811 9.2763e-06
4:139364618 A G 0.034110 -7.4675e-06
4:139365136 A G 0.143354 3.9139e-06
4:139367276 T C 0.322857 -2.5792e-06
4:139369460 C T 0.086308 -2.1421e-06
4:139370600 G A 0.035005 -5.2078e-06
4:139374286 C T 0.213917 -2.2223e-05
4:139375313 C T 0.353082 2.6361e-06
4:139376425 C T 1.359453 1.5598e-05
4:139390852 G A 0.108907 1.9988e-05
4:139396007 C T 0.824532 -9.6475e-06
4:139399972 T C 0.905811 -1.7402e-06
4:139403208 A G 0.243172 -2.5301e-05
4:139407234 A G 0.058140 -4.5423e-06
4:139408405 A G 1.090564 -1.9571e-05
4:139409081 A G 1.438897 -2.0531e-05
4:139409425 T C 0.354105 3.5601e-06
4:139409478 G A 0.248908 -1.3382e-05
4:139410616 C T 0.171093 1.1240e-05
4:139411350 C T 0.227350 1.6806e-05
4:139417498 T C 1.609799 -1.2721e-05
4:139434638 A G 0.086689 -2.3343e-06
4:139435789 G A 0.179171 2.8884e-06
4:139436388 C T 0.157551 -6.4262e-06
4:139439420 T C 0.064012 -2.3446e-06
4:139441717 A G 0.185743 -1.6543e-06
4:139450216 A G 0.035919 -7.0398e-06
4:139451350 T C 0.382208 2.6889e-05
4:139457474 G C 1.439094 -2.7720e-05
4:139462203 A C 0.070087 -2.1234e-05
4:139478389 C T 1.426195 4.8935e-06
4:139481242 A G 0.319230 -1.5291e-05
4:139485906 A G 0.495575 1.1218e-05
4:139488883 C T 1.118079 -8.5455e-06
4:139493398 G A 0.454271 -1.2835e-05
4:139493454 C T 0.235761 -2.8948e-06
4:139493668 C T 0.064835 -2.0887e-05
4:139494617 A T 1.362108 -2.5797e-06
4:139494769 A G 1.597978 -4.2763e-06
4:139497391 C T 0.592341 1.3944e-05
4:139507777 C T 0.091261 -1.9199e-05
4:139514722 T C 0.695199 -3.9591e-06
4:139516676 G A 0.062713 -7.8952e-06
4:139518584 G A 0.259553 -9.2996e-06
4:139525415 C T 0.956703 -1.2152e-05
4:139529179 A C 0.046564 7.0069e-06
4:139529252 T C 0.048723 -1.3425e-05
4:139529510 T C 0.583658 8.3186e-06
4:139533909 C T 0.024292 -1.4723e-05
4:139537391 T C 1.656788 -5.3791e-06
4:139543452 T C 0.046894 -4.2125e-06
4:139549025 C A 0.329949 1.1810e-05
4:139549555 G T 0.030286 1.6024e-05
4:139550075 A C 1.865918 -3.4594e-07
4:139550341 T C 0.115261 7.6310e-06
4:139554116 C G 1.270605 3.0399e-06
4:139555770 T C 0.094593 7.1325e-06
4:139555962 C T 1.200474 1.5006e-05
4:139556062 A T 1.684551 -2.2125e-05
4:139556255 A G 0.204261 -1.5256e-05
4:139556479 C T 0.024941 -8.6047e-06
4:139557093 A G 1.257880 -1.9046e-05
4:139557097 G A 0.045877 -1.7643e-05
4:139557368 G A 1.345555 -1.0928e-06
4:139563107 T C 0.092241 6.2683e-06
4:139563167 A G 0.089857 -8.6312e-06
4:139563998 T C 1.179048 9.7972e-06
4:139576418 G A 0.106020 -1.0656e-05
4:139581543 C T 0.863579 -2.2964e-06
4:139587474 C T 0.065358 2.7533e-06
4:139591042 G A 0.915521 1.3961e-05
4:139598672 C G 0.087420 2.1965e-05
4:139602777 A G 0.443561 -8.6183e-06
4:139603768 T G 0.052752 7.9672e-06
4:139604615 C T 0.198424 3.6126e-05
4:139606966 T C 0.041423 -1.1600e-05
4:139608671 C T 1.760989 2.7875e-05
4:139609402 G A 0.972478 -3.3037e-07
4:139611993 T C 0.232667 -1.7407e-05
4:139612339 A G 1.574131 -4.4193e-06
4:139612743 T C 0.599069 8.3191e-06
4:139613401 G A 0.055254 -3.5637e-05
4:139614784 G A 0.454573 1.3996e-05
4:139618220 G A 0.108995 1.9334e-05
4:139620025 T G 0.558217 2.4308e-05
4:139628485 A G 0.484230 3.4170e-05
4:139633536 G A 0.317183 2.5942e-05
4:139648292 C T 0.089905 -2.5143e-05
4:139662520 A G 0.113568 -5.1154e-06
4:139671572 G A 0.078566 -2.4359e-06
4:139681985 A C 0.427402 2.6931e-05
4:139684171 A G 0.981719 3.0715e-05
4:139690641 C T 0.242696 2.7253e-05
4:139697374 A G 0.667943 7.4841e-06
4:139707713 G C 0.054730 -2.2201e-05
4:139707751 C A 0.034229 -1.9234e-05
4:139708208 G A 0.268844 -2.3683e-05
4:139710429 A G 0.040298 6.3496e-06
4:139717020 G T 1.381674 -1.0856e-05
4:139717430 G A 0.883036 -2.1378e-05
4:139718809 C T 0.107230 3.4683e-06
4:139723574 G A 0.975035 -2.8563e-05
4:139724218 G C 0.069601 -1.1568e-05
4:139726046 T C 0.094039 -1.1353e-05
4:139729205 A C 0.090204 5.9573e-06
4:139731998 G T 0.029691 -9.9554e-06
4:139739456 G A 0.688308 -7.2527e-06
4:139743028 G A 0.040862 8.8308e-06
4:139746050 G A 1.276994 5.8234e-06
4:139746326 T G 0.126079 -3.3723e-06
4:139749147 C T 0.061720 8.9800e-06
4:139753368 G A 1.558363 -5.5051e-06
4:139756722 A G 0.117807 -2.7450e-06
4:139767567 G C 0.030167 -1.6943e-05
4:139772971 A G 0.909184 -3.2839e-05
4:139779568 G A 0.417634 -7.6180e-06
4:139780128 C T 0.187364 -1.4399e-05
4:139783712 C T 0.157412 -2.3741e-06
4:139784747 C T 0.060428 1.1611e-05
4:139787490 C T 0.592626 1.4612e-05
4:139789819 T C 0.641111 -1.2729e-05
4:139789973 T C 0.163640 3.3400e-06
4:139792341 T C 0.056026 1.5269e-05
4:139794516 A G 0.709274 -3.5425e-05
4:139794526 T C 0.027658 -1.9868e-05
4:139797223 C G 0.029245 -1.6300e-05
4:139799012 T C 1.003430 -3.1785e-05
4:139813676 C T 0.746003 -3.5150e-05
4:139822384 A C 0.788538 3.0743e-05
4:139822471 A G 1.581897 2.9146e-05
4:139825168 C T 1.063590 3.8809e-05
4:139828486 A G 0.135476 2.1157e-05
4:139830882 A G 0.079899 -6.3085e-06
4:139831080 C A 0.038744 7.0483e-06
4:139831986 G T 0.063162 2.8053e-06
4:139832529 T C 1.317101 -3.4135e-05
4:139832573 T C 0.037670 6.9515e-06
4:139838633 G A 0.207576 -2.2525e-05
4:139844636 T C 1.883107 -2.8710e-05
4:139844715 G A 0.304352 1.4613e-05
4:139847208 A G 1.596312 -3.6433e-05
4:139848200 G A 0.286058 1.2000e-05
4:139867437 C T 1.758759 1.4982e-07
4:139873113 G T 0.025019 1.0926e-05
4:139875686 A G 0.947976 -5.2045e-05
4:139881340 T C 1.050742 -1.4430e-05
4:139882016 C T 1.663863 -1.8456e-05
4:139882410 T C 0.033325 1.1426e-05
4:139886033 C A 1.961337 1.2330e-05
4:139886612 C G 1.126582 -1.4988e-05
4:139888995 A G 0.121316 1.6095e-05
4:139889734 C T 1.621647 3.0751e-06
4:139895114 T G 0.049892 -1.5555e-05
4:139901292 T C 1.163895 -7.1898e-06
4:139915168 C G 0.054475 -7.6102e-06
4:139918279 G A 0.125328 2.6464e-05
4:139930032 G A 0.305430 7.3694e-06
4:139930982 C A 0.184121 1.0416e-07
4:139936914 A G 0.022959 -9.1672e-06
4:139946648 G A 0.584929 -7.1420e-06
4:139955596 T C 0.038292 -1.6098e-05
4:139974723 A C 0.050977 -1.0696e-05
4:140011637 T C 0.181027 -6.2831e-06
4:140017564 C A 0.033111 -5.7669e-06
4:140020208 C T 0.456950 2.3621e-05
4:140029383 G A 0.250465 3.5455e-06
4:140030352 G C 0.151588 3.0203e-05
4:140032840 A G 0.074844 7.7346e-06
4:140040793 A G 0.028970 -1.5144e-06
4:140050961 A G 0.020909 2.4219e-06
4:140051847 C A 0.429326 -6.1635e-05
4:140053960 C A 0.933319 7.2954e-06
4:140057524 C T 0.033866 7.6806e-06
4:140058849 T A 0.027059 -1.7250e-05
4:140060011 A G 0.027624 -1.9003e-05
4:140062165 T C 0.027120 -1.4879e-05
4:140064355 A G 0.058586 -1.5063e-05
4:140078211 T C 0.071233 5.6019e-06
4:140099768 T C 0.494865 1.4463e-05
4:140099822 G C 0.200603 -1.6642e-05
4:140103163 A C 0.020192 -2.7998e-06
4:140104775 A G 0.152438 3.0261e-05
4:140141007 A G 0.034529 1.1254e-05
4:140164252 T C 0.089262 3.1775e-05
4:140167389 T G 0.039421 -1.0420e-05
4:140175054 C A 0.875131 -3.3481e-06
4:140186416 T C 0.047373 1.4895e-06
4:140188094 T C 0.150905 3.5996e-05
4:140208061 T C 0.058953 -5.6752e-06
4:140212907 T C 0.055995 -1.4518e-05
4:140221439 T C 0.022469 -3.4291e-06
4:140227196 T G 0.074731 2.2143e-05
4:140252291 G A 0.030425 -2.1034e-05
4:140259458 T C 1.742746 1.2458e-05
4:140264797 C T 0.028382 1.4781e-05
4:140271887 G C 0.854501 4.8235e-06
4:140289285 G A 0.533116 7.1640e-06
4:140292217 T C 0.092581 -2.7481e-05
4:140297770 T C 0.145067 -2.7407e-05
4:140297842 G A 0.070608 -1.2637e-05
4:140302789 T C 0.511208 9.9488e-06
4:140315937 G T 0.219700 1.9222e-06
4:140323338 G A 0.054591 -5.4735e-06
4:140332563 G A 0.508522 9.4117e-06
4:140337056 C T 0.319651 -4.2123e-06
4:140371326 G A 0.303193 5.0457e-05
4:140371528 A G 0.031363 -6.9352e-06
4:140400280 G A 0.139964 4.4819e-05
4:140402625 G C 0.043402 -2.4932e-05
4:140414272 A G 0.089772 1.4698e-05
4:140419330 G T 1.704600 2.0927e-05
4:140422386 G A 0.244964 -9.3525e-05
4:140423134 G A 0.417179 3.4212e-05
4:140429518 T C 0.020209 -7.6479e-06
4:140429850 A G 0.106731 -2.8312e-05
4:140433637 A G 0.120595 -1.5261e-05
4:140434747 G C 0.041366 -1.3972e-05
4:140436646 A G 1.711032 -6.0422e-07
4:140443465 T C 0.055971 3.2190e-05
4:140443516 A G 0.231531 -4.2980e-05
4:140443647 C T 0.115621 9.2255e-06
4:140449649 C T 0.242186 1.9460e-05
4:140450077 A G 0.042542 1.5243e-05
4:140450204 A G 0.073943 -1.7590e-05
4:140450309 G A 0.033226 -1.6519e-06
4:140454711 T C 1.055295 1.5440e-05
4:140461541 A G 0.043569 -2.8341e-05
4:140462426 C G 0.342131 1.3307e-06
4:140468536 G A 0.456035 -1.3305e-05
4:140472281 A G 1.076652 -1.4203e-05
4:140478478 C T 0.568240 -4.9480e-05
4:140479862 G A 0.149555 2.9280e-05
4:140480015 G A 0.113064 -9.2290e-06
4:140481246 A G 0.192393 -3.6626e-05
4:140483498 A G 0.279445 1.0043e-05
4:140490091 G A 0.839749 2.5669e-05
4:140496196 A G 0.129537 1.3232e-07
4:140497167 T A 0.056607 -1.0713e-05
4:140503063 C T 1.201640 5.6935e-05
4:140506445 C T 0.522767 -5.4897e-07
4:140511855 C A 0.071145 -2.3518e-06
4:140512312 G T 0.166602 -1.7106e-05
4:140513877 G A 0.420330 8.9460e-05
4:140515481 A G 0.055584 4.8808e-06
4:140515879 A G 0.069907 1.7340e-05
4:140516929 G A 0.502069 -1.1287e-05
4:140518308 C T 0.357498 3.2149e-05
4:140523889 A G 0.551825 -1.1027e-05
4:140528290 G A 0.301612 -1.1717e-06
4:140528335 G A 0.174509 5.6493e-05
4:140528612 T C 0.614759 -1.4355e-05
4:140531129 C T 0.903714 -5.6727e-06
4:140534118 A G 1.556826 8.5954e-06
4:140534407 T G 0.050719 -1.2535e-05
4:140534825 T C 0.211282 1.5716e-05
4:140536648 A G 1.100829 -4.7634e-05
4:140541695 T C 1.219013 -3.0711e-05
4:140542124 C A 0.049522 7.2770e-06
4:140542427 A G 0.372036 -2.1305e-05
4:140546424 C T 0.024407 1.6640e-05
4:140546481 A C 0.311222 -1.2053e-05
4:140549622 G A 0.573591 7.1465e-06
4:140555865 T C 0.055247 9.4069e-06
4:140562708 T C 0.092373 2.0561e-05
4:140563222 G T 0.664087 -1.6579e-06
4:140574222 G T 0.040094 3.5511e-06
4:140575078 T C 0.727385 -2.4204e-05
4:140581932 A G 0.947673 -1.3998e-05
4:140583887 A G 0.151809 -1.2121e-05
4:140584689 A G 0.045700 -2.6741e-05
4:140584885 G A 0.298858 -1.6833e-05
4:140588391 C T 0.316874 1.8768e-06
4:140588519 T C 0.033475 2.0906e-06
4:140590218 G A 0.918346 -3.4212e-05
4:140594402 T C 0.058712 1.2893e-05
4:140596699 G A 0.534591 -5.2621e-05
4:140599053 G A 0.120235 1.4714e-05
4:140600131 A C 0.873853 -4.3222e-05
4:140600307 T C 0.655680 -7.8767e-06
4:140600437 T C 0.807206 -1.7208e-05
4:140600761 C T 0.028423 6.6409e-06
4:140601036 G A 0.371536 -1.2981e-05
4:140601899 G T 1.203156 -1.9949e-05
4:140602972 T C 0.411603 -6.5656e-08
4:140606714 G T 0.044143 -2.1659e-05
4:140627125 G A 0.031227 -8.1997e-06
4:140640703 T G 0.307456 -1.1883e-05
4:140640804 T C 0.028440 3.0364e-05
4:140648875 A G 0.310550 -1.4474e-05
4:140651229 A G 0.137336 -1.7551e-05
4:140652844 G A 0.908446 2.1239e-05
4:140661103 C T 0.246283 5.2933e-06
4:140663083 A G 1.840939 -1.2846e-06
4:140663703 T C 0.174115 -7.1542e-07
4:140664230 G A 0.054261 -1.7184e-06
4:140669388 C T 0.086723 2.4465e-07
4:140671745 G A 1.061931 6.0887e-05
4:140673392 A G 1.970564 -5.6449e-06
4:140677787 G T 0.022211 2.0252e-05
4:140678113 A G 0.503640 -4.2938e-05
4:140679992 C T 0.355139 -4.4433e-05
4:140681757 C T 0.183461 -2.5010e-05
4:140683115 A G 0.022626 -5.8748e-06
4:140683888 T C 0.112238 1.0031e-05
4:140684195 A C 0.836751 2.0725e-04
4:140684726 C T 1.553308 3.5400e-06
4:140686645 C T 0.423091 -1.0171e-05
4:140689837 A G 0.100679 -1.9558e-05
4:140691823 A G 0.159091 -3.8532e-06
4:140692082 G C 1.365022 3.4233e-05
4:140693020 C A 1.294312 2.8277e-05
4:140693870 T C 1.452214 5.7301e-06
4:140694353 A G 0.386760 1.8260e-06
4:140694724 G A 1.108142 6.5191e-06
4:140694764 T C 0.164929 -5.4703e-06
4:140696251 C T 0.078247 -5.5258e-06
4:140696301 T C 0.046605 -9.8273e-06
4:140704646 A G 0.676466 -2.0919e-05
4:140705077 T C 0.433369 -1.9527e-05
4:140705864 C T 0.417338 1.1780e-05
4:140709154 G A 0.496666 -1.4124e-05
4:140709444 A G 0.970830 1.9808e-05
4:140714775 T G 1.552090 2.4099e-05
4:140715102 C T 0.047366 -1.5328e-05
4:140718455 A G 0.061751 -4.0041e-05
4:140721565 T G 0.567726 7.7751e-06
4:140722104 C T 0.059048 -2.0256e-05
4:140722714 A G 0.621879 2.8741e-05
4:140724600 A G 1.680352 6.5998e-06
4:140726002 C T 0.177512 2.2153e-06
4:140729634 A G 0.072018 -9.2661e-06
4:140735072 C T 0.085281 -2.9381e-05
4:140741251 T C 0.052272 1.6026e-05
4:140742196 G A 0.037636 9.4402e-06
4:140744754 C A 0.859734 -1.4756e-05
4:140749745 G T 0.824256 -1.4668e-05
4:140751121 C G 0.053013 -4.4683e-06
4:140768409 T G 0.043321 -6.0662e-08
4:140770065 G A 0.029905 3.0748e-06
4:140774434 A G 0.785005 -1.2166e-05
4:140774684 G A 0.656832 -4.6547e-06
4:140782082 T C 0.912720 -8.5262e-06
4:140784867 T C 0.047502 -3.5065e-06
4:140793446 T G 0.043936 -3.9502e-06
4:140794560 T C 0.035355 -2.0174e-08
4:140798248 C T 1.518024 -4.7090e-05
4:140800012 T C 0.845080 -1.7852e-05
4:140800183 G A 1.903574 5.2882e-06
4:140802689 T C 0.244576 1.7122e-05
4:140811135 C T 1.574305 -3.3670e-05
4:140813538 C T 0.068279 -3.1296e-06
4:140821190 G A 0.710583 1.4808e-05
4:140821437 C A 1.828503 5.0421e-06
4:140826689 T C 0.081361 5.5975e-06
4:140830519 T C 0.024237 -5.4562e-06
4:140831229 C T 0.076601 -1.3367e-05
4:140831781 T C 0.969568 -2.0828e-05
4:140834736 A G 0.625401 7.7441e-06
4:140835853 A G 0.661194 -1.0028e-05
4:140837043 T C 1.211707 -4.9575e-05
4:140840215 C G 0.066351 5.2663e-06
4:140849522 G A 0.713524 -1.5355e-05
4:140849752 C T 1.883641 -1.2631e-05
4:140860512 C T 0.043236 2.8733e-07
4:140861318 G A 0.170277 6.4229e-06
4:140867514 G A 0.741104 -4.5053e-04
4:140873534 G A 0.104001 1.4217e-06
4:140875031 A G 0.053489 6.7419e-07
4:140879393 G A 0.045496 -3.3211e-07
4:140879757 T C 0.082119 5.0357e-05
4:140879985 G A 0.210809 5.8105e-06
4:140888786 C T 0.031204 1.2269e-05
4:140892589 G A 0.592997 4.5723e-05
4:140896434 C T 0.047298 -5.7240e-06
4:140901710 A G 0.099384 4.1950e-05
4:140913591 G A 0.068965 4.5266e-06
4:140918549 G A 0.050124 7.2641e-07
4:140923641 C G 0.094335 5.1112e-06
4:140929111 T C 0.876573 2.7723e-05
4:140943274 A G 0.740509 -1.3832e-04
4:140946156 T G 1.824501 -5.8387e-06
4:140949303 C T 0.212571 1.3114e-05
4:140949638 T C 0.031428 -8.7049e-06
4:140949671 A G 1.094678 9.1663e-05
4:140952449 T C 0.267719 2.6095e-05
4:140954353 G A 0.025414 -1.5725e-05
4:140963462 C T 1.266798 -7.2221e-05
4:140964809 C T 0.049631 -2.5993e-05
4:140968980 A G 0.429214 2.0195e-05
4:140970147 C A 0.030082 -7.1461e-06
4:140972264 A C 0.520771 1.3852e-05
4:140975670 A G 0.463821 1.9715e-05
4:140978577 A C 0.032326 1.4045e-05
4:140981966 T C 0.027841 2.1778e-05
4:140982001 A G 0.036558 8.2782e-06
4:140983989 C T 0.055448 -7.5451e-06
4:140985504 T C 0.040866 1.9927e-07
4:140988198 A T 0.060928 -3.8053e-07
4:140991651 C A 1.375483 8.5017e-06
4:141001765 C A 0.096252 -7.9522e-06
4:141003637 A G 0.058219 1.2046e-05
4:141005215 G T 0.036772 2.1766e-05
4:141009519 G A 0.030728 1.9730e-05
4:141011084 A G 0.171759 -1.2158e-05
4:141011869 C T 0.091707 -1.2177e-05
4:141015188 T C 0.051079 7.7997e-06
4:141016069 T C 0.579758 1.4998e-05
4:141016590 A G 0.421003 -6.2907e-06
4:141018350 A G 0.754737 -1.7426e-05
4:141022317 A G 0.492920 1.8382e-05
4:141023944 G A 0.481558 1.3290e-05
4:141024195 C T 0.043049 5.0392e-06
4:141026720 C T 0.099506 -1.9029e-05
4:141029433 A G 1.670601 -8.3143e-06
4:141029838 A G 0.021497 -2.8823e-06
4:141031185 A G 0.135034 -7.7065e-06
4:141031721 G T 0.278680 1.3606e-07
4:141035480 C T 0.806482 -1.0615e-05
4:141036126 C T 0.547229 1.9309e-05
4:141040273 C T 0.576610 8.8473e-06
4:141045673 C G 0.771593 7.8118e-05
4:141046412 A G 0.090717 -3.0322e-06
4:141048875 G A 0.408495 -4.4639e-05
4:141049184 A G 0.085482 4.1363e-05
4:141051358 T C 0.048162 2.0504e-05
4:141053848 T C 0.262599 -1.9460e-05
4:141055896 A G 0.886687 4.6632e-05
4:141061531 G A 1.258036 1.5294e-05
4:141062977 T C 0.477933 5.4597e-07
4:141066168 G A 0.195225 -2.3524e-05
4:141067516 T C 0.030714 1.0851e-05
4:141069147 T G 0.282454 1.8089e-05
4:141072503 A C 0.087797 -1.5112e-05
4:141075869 T C 0.199304 -1.6648e-05
4:141078304 G A 0.138465 -4.2002e-06
4:141079120 G A 0.082911 1.0564e-05
4:141083696 T C 0.342777 -9.9199e-06
4:141083754 C T 0.167795 -1.5301e-05
4:141084328 C T 0.090272 9.1816e-06
4:141084662 T G 0.119820 -4.1058e-06
4:141089287 C G 0.028990 -5.8041e-06
4:141093370 G A 0.167553 1.4688e-05
4:141104429 C T 0.162835 -1.3668e-05
4:141109029 C T 0.433355 2.6778e-08
4:141109742 A G 0.020559 -2.3981e-06
4:141115700 T C 0.081871 -5.8975e-06
4:141115941 A G 0.096497 2.0819e-05
4:141119914 G C 0.029177 7.9362e-06
4:141134910 G A 1.961776 -1.0176e-05
4:141151135 C T 0.297342 1.9320e-06
4:141159236 G T 0.075666 9.5945e-06
4:141163554 C T 0.032655 -1.2840e-05
4:141165630 A G 0.053823 1.7380e-05
4:141166056 T C 0.095402 6.4466e-06
4:141167033 C T 0.075020 -9.3821e-06
4:141177098 T G 0.055319 9.8928e-06
4:141179579 T C 0.151207 4.3414e-06
4:141190639 T C 0.097453 -5.7185e-07
4:141218757 C A 0.277891 3.2809e-06
4:141220470 T G 0.164681 -7.6584e-06
4:141222874 T C 0.023925 -3.5064e-06
4:141228581 T C 0.065552 -9.2653e-06
4:141228861 T C 0.479871 1.2154e-06
4:141236470 G A 1.969187 1.7762e-06
4:141237134 G A 0.150367 9.5557e-06
4:141242185 C T 0.060384 -7.2544e-06
4:141244628 A T 0.435575 -1.3987e-05
4:141245041 T C 0.149966 -6.6060e-06
4:141248763 T C 1.735212 -8.9659e-06
4:141253396 T G 0.224633 -1.0237e-05
4:141277940 T C 0.062349 4.3298e-05
4:141282233 A G 0.058331 -3.1332e-06
4:141284251 C T 1.899851 2.4456e-05
4:141294756 G C 0.071022 -1.1310e-05
4:141294814 C G 0.182856 2.0484e-05
4:141306765 C T 0.023588 -7.5367e-06
4:141317068 A G 0.155868 2.0413e-06
4:141321182 G T 0.064107 -9.6019e-06
4:141322199 T C 0.079270 -7.6440e-06
4:141323162 A C 0.079219 -8.9069e-06
4:141324420 C A 0.031846 -1.9874e-05
4:141330571 A G 0.183862 2.0358e-05
4:141333416 T C 0.050290 1.5816e-05
4:141349347 G A 0.488969 8.0174e-06
4:141349966 C T 0.066283 -1.1308e-05
4:141354299 A G 0.308167 -3.4696e-06
4:141387438 T C 0.455328 8.8928e-06
4:141388649 A C 0.330310 -1.8059e-06
4:141399285 A G 0.026553 -5.3726e-06
4:141410251 T C 0.224582 6.3375e-06
4:141419812 T C 0.052282 -7.9652e-08
4:141420648 A G 0.035151 1.2808e-05
4:141436854 T C 1.465279 -1.5583e-05
4:141463431 C A 0.028440 -1.3700e-05
4:141478040 A G 0.347652 1.0220e-05
4:141479999 C T 0.600487 1.1399e-05
4:141483471 A T 0.154808 1.4903e-05
4:141487400 C T 0.185396 2.4741e-06
4:141489068 T C 0.148565 1.1790e-05
4:141491220 T G 0.067109 -1.0529e-05
4:141493139 A G 0.041638 2.2865e-05
4:141497829 C T 0.630113 6.2614e-06
4:141497900 G A 0.498553 7.2829e-06
4:141498250 T C 0.047288 1.4671e-05
4:141499081 T C 0.111807 1.1616e-05
4:141518839 G A 0.291596 2.6858e-05
4:141520308 C T 0.446067 2.5697e-06
4:141523064 A G 0.113071 -9.7533e-06
4:141524007 G A 0.737799 2.4665e-05
4:141527047 G A 0.027879 -1.2530e-05
4:141527809 A G 1.084135 1.6154e-05
4:141532044 A C 0.268426 -9.0389e-06
4:141535145 T G 0.043854 1.6058e-06
4:141536232 C T 0.397572 3.3585e-06
4:141545867 T C 0.022408 -7.6315e-06
4:141548923 G A 1.535860 3.1177e-06
4:141549393 A C 1.231049 1.2347e-07
4:141554145 G A 0.277888 8.1251e-06
4:141555651 G A 1.829781 1.0439e-05
4:141563747 G A 0.296179 -2.3521e-05
4:141566191 T C 0.124281 -4.1771e-06
4:141568812 T C 0.690783 2.9427e-05
4:141570813 A G 0.131634 9.3486e-06
4:141574240 A G 0.295795 -1.0780e-05
4:141574423 C T 0.875910 2.0046e-05
4:141578155 T C 1.098292 4.1754e-06
4:141578253 T C 0.041920 5.9420e-07
4:141579147 T C 0.044483 6.0168e-06
4:141581830 C G 1.280768 3.1289e-05
4:141591858 T G 0.046071 -5.3832e-06
4:141592570 G A 0.942951 2.4431e-05
4:141595197 T C 0.029242 4.0379e-06
4:141611325 A G 1.345361 2.7770e-05
4:141617179 G A 1.662894 4.2438e-06
4:141620589 A G 0.091581 7.1195e-07
4:141622088 A G 0.041532 1.4062e-05
4:141622128 A C 0.618081 -8.3769e-06
4:141623785 C T 0.061564 1.2730e-05
4:141625667 G C 0.089789 7.5446e-06
4:141652922 G A 0.530240 6.0968e-06
4:141653320 T G 0.094977 -1.0107e-05
4:141654638 C T 0.092298 1.0287e-06
4:141664131 A G 0.040434 -3.2738e-06
4:141672929 A G 0.065134 1.6000e-06
4:141683664 A C 1.349940 1.5013e-05
4:141692230 G A 0.051334 -8.0773e-06
4:141692883 G A 0.141351 -2.2953e-05
4:141699567 G T 0.028946 7.4531e-06
4:141703505 T G 0.024003 -8.2337e-06
4:141712051 C T 0.576936 6.3064e-06
4:141720070 C A 0.682865 1.0894e-05
4:141723078 A G 0.566937 -1.6551e-05
4:141725133 T C 0.088066 -2.3058e-05
4:141726087 C T 0.023775 -3.7984e-06
4:141728813 C G 0.096099 5.0698e-05
4:141740700 T C 0.035970 -1.1368e-05
4:141763739 T C 0.078288 -1.4699e-05
4:141763769 G A 0.035171 -1.2443e-05
4:141764759 A C 0.031231 8.8301e-06
4:141765064 A C 0.412653 -4.7434e-07
4:141770572 T C 0.463144 -2.2508e-06
4:141773937 C T 1.407353 1.9373e-06
4:141776759 G A 0.181843 -1.2821e-05
4:141779593 G A 1.697909 3.2286e-05
4:141783364 T C 0.045911 -8.1181e-06
4:141785075 T C 1.260403 1.2428e-06
4:141785159 C G 0.112296 3.5730e-05
4:141786545 T C 1.452459 7.2657e-06
4:141787969 T C 0.882608 5.2150e-05
4:141791907 T C 0.484845 -5.4603e-06
4:141803628 T C 0.942268 3.8829e-05
4:141808674 T C 0.225854 -2.5544e-05
4:141812645 G A 0.827976 -2.0459e-05
4:141816067 C A 0.282940 6.3497e-06
4:141816657 A C 0.864027 -7.9591e-06
4:141819165 T C 0.085822 -4.5389e-06
4:141823204 C T 1.195405 -1.9453e-06
4:141824132 G A 0.876430 -5.1327e-05
4:141824394 C T 0.601745 -3.3581e-05
4:141825374 T C 1.599110 -3.7213e-06
4:141833103 T C 0.836197 -2.9424e-05
4:141835124 C A 0.029201 3.1692e-06
4:141847350 T C 0.568559 2.0930e-05
4:141848200 C T 0.143996 -4.3393e-05
4:141852342 C T 0.046469 -1.1318e-06
4:141859790 G A 0.038411 1.3041e-06
4:141864064 C T 0.155776 -1.1790e-05
4:141870965 C T 0.242411 4.0281e-05
4:141872192 T C 1.076945 3.4304e-05
4:141874558 A G 0.050120 2.2324e-05
4:141877597 T C 0.084853 -2.3486e-05
4:141879334 T C 0.040818 -3.6410e-06
4:141880666 G T 0.299875 -3.4179e-05
4:141891566 C T 0.996753 1.0422e-05
4:141898748 A G 0.027841 8.4660e-06
4:141899450 T C 0.947024 -2.4321e-05
4:141918048 C A 0.064199 3.7415e-06
4:141918315 A G 0.378268 -4.9251e-06
4:141920538 G A 0.315068 1.9295e-05
4:141926404 C T 0.029609 -2.7209e-05
4:141947698 T C 1.517650 -1.6370e-05
4:141957064 C A 0.272999 2.1891e-05
4:141958094 T G 1.352031 -9.7073e-05
4:141960841 T C 1.377289 -2.9350e-05
4:141963425 A G 0.145835 3.5174e-07
4:141969350 C T 0.422816 9.9960e-06
4:141974258 T C 0.050304 6.3972e-06
4:141974816 C A 0.131801 6.7022e-06
4:141975349 T G 1.703410 -2.5750e-05
4:141979579 G C 0.244627 -1.0059e-05
4:141980270 G C 0.036752 -5.8299e-06
4:141981670 C T 1.553916 -2.8884e-06
4:141985399 C A 0.049467 -2.2938e-05
4:141987214 T C 0.058508 -3.1945e-05
4:141993345 C A 0.557452 4.2614e-06
4:141993397 T C 1.203741 -5.5355e-06
4:141994743 C T 0.111956 1.4674e-06
4:141995561 T C 1.760194 -4.6072e-07
4:141995777 G A 1.313498 -3.1771e-06
4:141999582 A G 0.137611 -7.0840e-06
4:142002307 A G 1.558258 5.4308e-06
4:142010695 C T 0.602636 -1.3031e-06
4:142011012 C T 0.237590 1.8009e-06
4:142015696 A G 0.084299 2.1296e-06
4:142017177 C T 0.059058 7.8090e-07
4:142018265 C T 1.562664 -4.2791e-05
4:142019558 A G 0.181472 3.5916e-05
4:142024109 G T 0.352092 1.3396e-05
4:142032441 C T 0.064535 -1.0383e-05
4:142041988 A G 0.022167 -4.7527e-06
4:142042987 G A 1.501198 -1.7080e-05
4:142046828 C T 1.257475 3.2982e-06
4:142049118 G A 0.046078 2.6058e-06
4:142051931 C T 0.162325 -5.4571e-06
4:142060129 T C 0.044837 -5.5593e-06
4:142065246 C A 0.034151 -7.8856e-06
4:142066743 A G 0.101539 -1.3613e-07
4:142068855 T G 0.076421 -7.5244e-06
4:142074905 G A 1.057216 -5.7659e-06
4:142095763 G A 0.456005 -1.8040e-05
4:142100706 G A 1.020773 -1.2234e-06
4:142104211 A G 0.242244 2.7374e-05
4:142116338 T C 0.084401 -1.3929e-05
4:142117424 G A 0.520003 2.2634e-05
4:142133027 T C 0.024295 -5.5733e-06
4:142142729 G A 0.484944 1.7369e-05
4:142152686 G A 0.053068 -2.7545e-05
4:142157783 T G 0.031972 -2.4261e-06
4:142188804 C T 0.763049 2.0472e-05
4:142196289 C T 0.136425 3.2513e-05
4:142197917 C T 1.438152 1.8003e-06
4:142201780 C T 0.984419 -2.6746e-05
4:142202647 T C 0.324982 -4.4948e-06
4:142204757 T C 1.634081 -1.8466e-05
4:142205515 G A 0.665423 1.3694e-05
4:142206379 T C 0.287030 -1.9886e-05
4:142215006 G A 0.314820 -6.1324e-05
4:142216667 C T 0.144700 -2.0781e-06
4:142222274 T G 0.796412 -6.4350e-05
4:142225747 A C 0.795892 -6.3884e-05
4:142234871 T G 0.688767 -6.4278e-05
4:142246106 G T 0.023918 -2.9246e-06
4:142251881 T G 0.037493 2.1721e-06
4:142264557 T G 0.062615 2.7168e-05
4:142273942 A G 0.047747 3.3783e-05
4:142280783 C G 0.050953 5.1543e-06
4:142290920 T C 0.103807 -1.6548e-05
4:142298702 A G 1.738526 -9.8515e-06
4:142308946 A C 0.029745 -9.1326e-06
4:142316805 T C 0.346483 1.2589e-04
4:142326350 G T 0.176250 1.3191e-05
4:142326546 G A 0.038901 9.2942e-07
4:142331924 C T 0.705977 6.3916e-07
4:142334172 C T 0.200923 2.5009e-06
4:142337029 A G 0.071797 -1.4730e-05
4:142337266 G A 0.043249 -9.8534e-06
4:142338123 A G 0.033655 -3.4401e-06
4:142346123 C T 0.033556 -2.1035e-05
4:142352039 T C 0.058382 8.1659e-06
4:142352974 C A 0.170369 -6.9001e-07
4:142353425 T C 0.581009 -7.6155e-06
4:142355821 C T 0.023952 1.2122e-05
4:142356266 C A 0.077700 -1.4311e-05
4:142366851 A G 0.047805 -9.7034e-06
4:142378510 A G 0.167907 -1.5224e-05
4:142387243 T G 1.447991 -2.2519e-05
4:142391961 T C 0.094005 -2.2332e-05
4:142397204 T C 0.023591 6.7079e-06
4:142409979 A G 0.355564 -2.3286e-05
4:142418761 A G 0.056981 -3.2990e-06
4:142435919 T C 0.077876 3.9707e-06
4:142438492 G T 1.833470 -8.1619e-06
4:142441030 T G 0.057236 3.0922e-06
4:142443041 A C 0.021300 -4.9018e-06
4:142446153 T C 0.355475 -2.4437e-05
4:142462378 C T 0.100390 -2.0042e-05
4:142463074 G A 0.030394 -9.9936e-06
4:142469616 C T 0.021052 -4.0383e-07
4:142469702 G A 0.312678 -1.5122e-05
4:142487363 G T 1.367453 -1.9233e-05
4:142506694 A G 0.806054 1.3907e-05
4:142517129 A C 1.455539 -1.8518e-05
4:142538554 A C 0.147981 2.0701e-07
4:142544678 T C 0.297454 -8.8349e-06
4:142545014 A C 0.038455 -1.1920e-05
4:142558755 C T 1.441304 -1.4024e-05
4:142566493 A G 0.041536 1.3475e-05
4:142570369 C T 0.059099 -1.0083e-05
4:142570484 G A 0.065076 2.9127e-05
4:142581371 C T 0.037282 -7.3368e-06
4:142589711 A G 0.038965 1.7131e-05
4:142591200 C T 0.067347 4.1329e-06
4:142593901 T C 0.069200 -7.2115e-06
4:142600989 G A 0.038377 -1.9164e-05
4:142612150 A C 0.058290 4.4574e-06
4:142636326 G A 0.324350 -9.5870e-06
4:142640372 T C 0.039751 -1.6003e-05
4:142654084 A C 0.190373 -1.0708e-05
4:142655410 G A 0.039203 9.6969e-06
4:142672052 A G 0.912302 -3.3087e-06
4:142682437 A C 0.054027 1.7255e-06
4:142684961 G T 0.043814 4.3778e-05
4:142691317 T C 1.840572 -1.2028e-05
4:142691963 C T 1.221818 -3.3751e-06
4:142693267 C T 0.049889 -1.6791e-06
4:142693628 C A 0.098160 2.5983e-05
4:142699871 C A 0.131774 2.7546e-05
4:142709723 C T 0.118888 -1.6881e-05
4:142712165 C T 0.417104 -1.6160e-05
4:142726800 C A 0.047193 -9.5916e-06
4:142729723 T C 0.293765 -2.0357e-06
4:142732365 G A 0.866305 -9.2182e-06
4:142735505 C T 0.401369 1.7369e-05
4:142742849 G T 1.267365 2.7685e-06
4:142743173 T C 0.866666 -1.0078e-05
4:142751948 A G 0.048220 -2.3511e-05
4:142752041 G A 0.029728 -1.1675e-05
4:142766307 A C 1.265853 5.4644e-06
4:142770891 T C 0.083945 -4.6331e-06
4:142771550 G A 0.173119 4.2700e-06
4:142775478 A G 0.175009 -5.4101e-06
4:142782129 G A 0.034416 1.9780e-05
4:142782374 T C 0.028698 -1.2126e-05
4:142792211 A G 0.406986 -3.4434e-06
4:142796291 A G 0.698211 -6.0562e-06
4:142808923 C G 0.116101 1.7087e-05
4:142810258 A G 0.737656 -1.4020e-05
4:142811260 A G 0.041427 5.9307e-06
4:142820445 C T 0.550176 1.7294e-05
4:142825575 G A 0.218150 3.8503e-06
4:142833770 G A 0.071961 -5.5979e-06
4:142835419 G A 1.486453 -1.9770e-05
4:142840602 C A 0.334118 1.9817e-05
4:142847677 C T 1.036239 -1.3545e-05
4:142847945 C T 1.274083 -1.7528e-05
4:142872596 A G 0.144380 -5.2832e-06
4:142893320 G A 0.092577 -2.0153e-05
4:142900268 C T 0.335076 1.2531e-06
4:142912536 A G 0.451748 9.8507e-06
4:142917986 T C 1.891015 5.9675e-06
4:142945451 C T 1.838083 -2.1667e-05
4:142950410 T C 0.090802 3.7805e-05
4:142956066 T C 0.035392 -1.2047e-05
4:142956291 A G 0.071015 3.0315e-05
4:142962903 T C 0.063352 1.4001e-05
4:142967300 A G 1.840212 5.8865e-06
4:142969757 C T 0.037480 -8.8282e-06
4:142973823 A G 0.081980 8.3843e-05
4:142994220 G A 0.134857 -1.7531e-05
4:142999932 T C 0.058606 1.7240e-05
4:143002477 A G 0.029116 -7.0988e-06
4:143003015 C T 1.973039 -4.6678e-06
4:143013154 G T 0.464644 -3.3982e-06
4:143028337 A G 0.028671 9.2862e-06
4:143035356 A G 0.206760 -2.6504e-05
4:143043397 A G 0.165646 3.0403e-06
4:143046055 T C 0.062659 2.3436e-05
4:143046675 C T 1.346673 -6.4783e-07
4:143047308 T C 0.091428 1.5877e-06
4:143049278 C T 0.186817 -2.4973e-05
4:143054636 C T 0.118096 1.6131e-05
4:143056631 T C 0.059578 7.2660e-06
4:143056824 T A 0.152040 -1.1894e-05
4:143060448 C A 0.044531 3.0387e-06
4:143067478 G A 0.031516 -3.0235e-06
4:143077486 T G 0.148491 1.9317e-05
4:143078828 A T 0.210248 8.2194e-05
4:143086295 C T 0.213964 -8.8256e-06
4:143096232 C A 0.070659 -2.5564e-05
4:143099735 C A 0.061972 -1.6189e-05
4:143104695 A G 0.070733 9.2253e-06
4:143110432 G A 0.048203 -1.5707e-05
4:143114011 G A 1.898111 1.1660e-05
4:143114482 C T 0.023061 4.9540e-06
4:143122961 T C 0.068166 -1.9018e-06
4:143128562 T C 1.402974 4.6804e-06
4:143132579 T A 0.082136 4.5378e-05
4:143134165 T G 0.061945 -2.5106e-06
4:143134358 T C 0.219843 1.8876e-05
4:143142677 C T 0.035708 -3.5024e-07
4:143155588 A G 0.041196 -4.0960e-06
4:143160887 A C 0.113217 2.3490e-05
4:143169316 T C 0.076156 -3.1858e-05
4:143170291 G A 0.113170 -1.4120e-05
4:143173023 T C 0.104007 -1.4696e-05
4:143173258 T C 0.033532 -1.1921e-05
4:143187116 T C 0.212006 -1.0539e-05
4:143211964 C T 0.055794 -1.5611e-06
4:143220782 C T 0.069819 -2.2964e-06
4:143224296 A G 0.238423 1.5464e-05
4:143224936 A G 0.022095 -8.4466e-06
4:143226512 T C 0.024431 -8.0827e-06
4:143227742 A G 1.633737 -2.8606e-05
4:143228254 A G 0.044072 -6.2738e-06
4:143230749 T G 0.087324 6.0895e-06
4:143231117 C G 0.867567 5.8425e-06
4:143233177 C A 0.504095 6.4819e-07
4:143235865 G C 0.239246 -2.1342e-07
4:143236750 T C 0.199797 2.6660e-05
4:143239879 C T 0.071158 -8.9278e-05
4:143248733 G A 0.207899 -8.5466e-06
4:143250150 G T 0.232429 -6.4198e-07
4:143254633 C A 0.099346 1.4893e-05
4:143261510 T C 0.799013 1.7719e-05
4:143263961 T C 0.023268 -5.7246e-06
4:143265120 T C 0.064294 2.7019e-05
4:143265321 T C 0.039479 -1.6026e-06
4:143266188 C T 0.035933 6.6549e-06
4:143272775 T C 0.053262 1.8107e-06
4:143276240 T C 0.099023 -6.1024e-06
4:143291184 G A 0.051864 -2.0121e-05
4:143306688 T C 0.493872 -1.0664e-05
4:143318673 C A 1.228975 -5.4700e-07
4:143320032 A G 0.185878 9.0115e-06
4:143322905 G A 0.071811 2.2382e-05
4:143324816 T C 0.044667 -8.7576e-07
4:143328861 T C 0.081824 -3.9666e-05
4:143329202 T C 0.701754 1.8384e-05
4:143338705 G A 0.146121 6.3971e-06
4:143339095 C T 0.028355 1.5333e-05
4:143344183 A G 0.611274 4.4957e-06
4:143351366 G C 0.027998 1.3894e-05
4:143360851 G A 0.193773 1.4024e-06
4:143373829 C T 0.044470 -3.3964e-05
4:143386335 A G 0.210680 -6.0680e-08
4:143392235 A G 1.109505 9.7484e-06
4:143402986 G T 0.030887 5.9824e-06
4:143407144 C T 0.266186 -6.9462e-06
4:143407325 T G 0.069207 -1.8168e-05
4:143416900 T G 0.092764 2.1323e-05
4:143437606 T C 0.097167 7.1325e-06
4:143439638 T C 0.059657 -2.3222e-05
4:143440695 C G 0.334417 -1.5087e-05
4:143443927 T C 0.160183 -2.4706e-05
4:143450575 C T 1.004342 1.3087e-05
4:143450898 T C 0.057790 -3.6923e-05
4:143452535 C A 1.771801 -9.2293e-06
4:143463074 T C 0.147967 2.3563e-05
4:143468231 G C 0.225486 -4.3501e-05
4:143468371 A G 0.376163 -1.8018e-06
4:143470212 T C 0.041080 2.6952e-05
4:143470527 C T 0.028045 3.7303e-05
4:143472155 G A 0.037823 -8.0675e-06
4:143472350 T C 0.069693 1.3477e-05
4:143487791 T C 0.092751 1.0353e-05
4:143492922 C A 0.024033 4.7391e-07
4:143510148 G A 1.501406 1.8769e-05
4:143515444 A G 0.042063 -3.0224e-06
4:143521989 A G 0.038721 -1.1732e-05
4:143541286 T C 0.039822 3.7886e-06
4:143541665 A G 0.060697 3.0754e-05
4:143551228 G C 0.060088 -1.6261e-05
4:143552050 T C 1.688926 4.9009e-05
4:143560267 T C 0.090826 -1.9726e-05
4:143576040 C A 0.397480 1.3282e-05
4:143593544 T G 0.069724 -1.6910e-06
4:143601782 A G 0.031822 -1.2993e-06
4:143607404 G A 1.465864 2.1379e-05
4:143610293 A G 1.320671 3.7996e-05
4:143626415 T C 0.048930 1.5832e-05
4:143626811 C T 0.091102 -2.0318e-05
4:143631173 C T 0.038010 7.9264e-06
4:143636412 T C 0.045292 2.9596e-05
4:143643387 A G 1.455930 5.6779e-06
4:143645856 A G 0.044820 2.4568e-05
4:143652993 T C 0.689933 -1.5078e-05
4:143663213 C A 0.022078 1.7043e-05
4:143708495 C T 0.055074 6.5456e-06
4:143712857 A G 0.039802 -5.0526e-06
4:143735741 A C 1.194973 -1.8026e-05
4:143738630 A G 0.098398 1.1161e-05
4:143745770 A G 0.045663 1.8615e-05
4:143751647 A G 0.025393 1.8325e-05
4:143766530 C A 0.137346 -2.5864e-05
4:143768889 G A 0.039115 3.0318e-06
4:143768890 A G 0.598767 -1.7388e-05
4:143834088 A G 0.143544 -2.2730e-05
4:143842458 C T 0.450446 -3.9678e-05
4:143845034 G A 0.027515 -1.4735e-05
4:143845266 A G 0.047315 2.0505e-05
4:143848658 T C 0.038333 -7.1654e-07
4:143859956 A G 0.043446 9.1013e-06
4:143873005 A C 0.038687 -1.6056e-05
4:143879504 T C 0.476971 -3.4663e-05
4:143897600 A G 0.600123 2.2442e-07
4:143905768 C T 0.493372 -3.6533e-05
4:143920629 G A 0.032536 9.0164e-06
4:143923432 G A 0.056400 1.2679e-05
4:143937543 C T 0.043504 -7.3008e-06
4:143941341 C T 1.304124 6.4101e-05
4:143942764 G T 0.048770 -3.1547e-06
4:143965802 A G 0.037854 -3.0081e-06
4:143999929 C T 0.041202 1.4003e-06
4:144004624 G A 0.514910 -6.2339e-05
4:144005447 C T 0.141864 -4.0280e-06
4:144021142 T C 0.049573 2.2476e-05
4:144033383 A C 0.021528 -2.6097e-07
4:144039191 C T 0.023323 4.3119e-06
4:144051310 C T 0.041757 1.6330e-05
4:144105382 C T 1.373494 -6.9707e-05
4:144106040 G T 0.098646 9.0403e-06
4:144108134 G A 0.048757 5.1327e-06
4:144111732 G A 1.201117 -5.5091e-05
4:144123142 A C 0.066732 2.0676e-05
4:144130103 T C 0.144516 -5.9491e-06
4:144132537 G A 0.059075 1.2149e-05
4:144145739 A G 0.170797 -5.6079e-06
4:144150701 C T 0.167400 -1.0216e-05
4:144171887 A C 0.057722 1.0285e-06
4:144172526 G A 0.174577 1.2187e-06
4:144202138 C T 0.260868 -7.0662e-06
4:144218067 A G 0.036415 -1.1179e-05
4:144220798 A G 0.029891 -6.6043e-06
4:144228178 A G 0.025043 8.1556e-07
4:144231549 G A 0.040825 5.2799e-06
4:144232389 A G 0.044796 -3.7652e-06
4:144237895 C T 0.067837 2.0566e-05
4:144251576 T G 0.185865 -9.3549e-06
4:144255998 C T 1.274937 -5.6588e-05
4:144267780 G C 0.029286 9.0723e-06
4:144278376 T C 0.082592 2.4932e-05
4:144281231 G A 0.877970 2.8302e-05
4:144283704 G A 1.921427 1.2412e-05
4:144290735 C T 0.039401 1.2806e-05
4:144293900 T G 0.077791 6.1072e-06
4:144294388 C T 0.079155 4.0319e-05
4:144299416 A G 0.089429 -9.4290e-06
4:144308769 T C 0.054713 -6.4819e-06
4:144318841 T C 0.374630 -6.0028e-05
4:144323634 A G 0.082262 -6.5410e-06
4:144329776 T G 0.035606 -4.8442e-06
4:144330093 C A 0.091690 -8.4531e-07
4:144333832 A G 0.036871 2.6190e-05
4:144339878 G A 0.063009 -3.7327e-06
4:144340560 C T 0.627774 -4.3934e-06
4:144347239 C T 0.044463 9.9348e-06
4:144349365 T C 0.025781 1.0297e-05
4:144357737 G A 1.366212 4.3113e-05
4:144359490 T C 0.049512 3.5163e-05
4:144373109 T C 0.034556 -4.3445e-06
4:144390602 T C 0.237886 -2.3428e-05
4:144392162 C A 0.708628 5.2084e-06
4:144404516 C T 0.069907 -1.3285e-05
4:144405647 T C 0.037194 -2.7945e-05
4:144405898 C T 0.694999 4.2984e-06
4:144406937 G A 0.457031 1.1188e-06
4:144407046 A G 0.749906 6.5222e-06
4:144407627 C G 1.127028 -1.0561e-05
4:144421433 A G 0.025301 2.1272e-05
4:144434555 C T 0.076907 2.3636e-05
4:144442252 G A 0.405374 -1.1683e-04
4:144443295 C T 0.461774 -3.0976e-06
4:144445764 C T 0.069751 1.3900e-05
4:144452466 T C 0.043015 -8.7481e-06
4:144457224 A G 0.031098 1.8375e-05
4:144457987 A C 0.867699 -7.3011e-05
4:144467805 T C 0.251580 -4.6164e-07
4:144507710 G A 0.747250 -1.4570e-05
4:144508537 T C 0.331452 -1.9273e-05
4:144515896 C A 0.276351 -1.8676e-05
4:144517114 A T 0.894208 5.4814e-05
4:144518422 A G 0.026699 7.9176e-06
4:144518524 C T 0.890240 2.4291e-05
4:144524670 C T 0.027229 -1.8988e-05
4:144544947 T G 0.075503 1.3371e-05
4:144545997 A C 0.026570 6.9005e-06
4:144546275 G A 0.294091 -1.7408e-05
4:144546484 T C 0.930555 2.4953e-05
4:144554821 C T 0.706663 1.5763e-05
4:144555923 T C 0.308673 -3.1129e-05
4:144569957 A G 0.078373 -2.3716e-05
4:144574332 A G 0.072168 -3.1145e-06
4:144578084 G A 1.230743 -2.3882e-05
4:144590209 A G 0.046605 1.8365e-06
4:144592286 A G 0.043072 8.3480e-07
4:144601846 A G 0.636056 1.0518e-05
4:144612929 G A 0.051552 3.4356e-06
4:144616906 T C 0.114275 -1.2121e-06
4:144617554 T G 0.030741 9.6061e-06
4:144619314 G T 0.183757 3.6974e-06
4:144621779 G A 0.637582 4.3661e-06
4:144632221 G A 0.137244 3.9117e-06
4:144640681 T C 0.096140 1.5366e-05
4:144643574 A G 1.367507 -7.5988e-06
4:144647423 T C 0.198733 2.4433e-05
4:144649427 T C 0.046173 -1.2011e-05
4:144654246 G A 0.097837 -3.4008e-05
4:144663468 T C 0.022378 1.1862e-05
4:144673517 T C 1.052765 -1.9883e-06
4:144679566 C T 0.101791 -5.3635e-06
4:144680523 G A 0.023870 -1.9629e-05
4:144713750 G A 0.051864 -1.5133e-05
4:144742630 C A 0.048757 -5.0402e-06
4:144743928 C T 0.029126 -1.0461e-05
4:144746002 C T 0.631180 8.5269e-06
4:144779677 A C 0.079056 -3.9466e-06
4:144792505 A G 1.377465 -1.5588e-05
4:144800828 A G 0.442337 8.5544e-06
4:144803984 T C 0.036123 -1.7751e-05
4:144849546 G T 0.544913 4.8068e-06
4:144858379 C A 0.504795 -1.1519e-05
4:144878372 A G 0.067415 2.8620e-06
4:144880427 C A 0.132525 -8.8228e-06
4:144883774 T C 0.057800 1.0830e-05
4:144886733 A G 0.031822 3.8212e-06
4:144913903 G A 1.386866 -1.8717e-05
4:144918712 G C 0.442840 -1.6716e-06
4:144920596 A G 0.615548 1.6451e-05
4:144940333 C G 0.309744 -5.5029e-06
4:144950193 G A 0.142310 -8.6578e-06
4:144969891 T G 0.055101 9.2325e-06
4:144992263 G A 1.061792 1.7136e-05
4:145004634 T C 0.044980 -1.6505e-05
4:145009802 C A 1.365212 1.3205e-05
4:145011740 A G 0.622531 1.5134e-05
4:145012110 T G 0.115584 -1.1996e-05
4:145024533 G A 0.030966 -4.9618e-06
4:145024799 G A 0.676449 2.0216e-05
4:145026126 T C 0.068809 -1.1183e-05
4:145029032 T C 0.055879 1.1523e-05
4:145029161 G A 0.093560 2.3858e-06
4:145030546 T C 0.612009 1.7705e-06
4:145030701 G A 1.842751 8.7650e-06
4:145041577 T C 0.183417 5.9572e-06
4:145062271 C T 0.957121 1.9292e-06
4:145063668 A G 0.049015 1.0816e-06
4:145083914 A G 0.789993 6.1488e-06
4:145089788 G A 0.095872 -1.0462e-05
4:145092895 C T 0.069339 -1.4232e-06
4:145093316 A G 0.098088 -4.9054e-06
4:145097683 A G 0.050011 -4.9401e-07
4:145103086 A G 0.035348 -1.1014e-05
4:145103301 G C 0.071668 1.1732e-06
4:145105107 C T 0.085313 5.7332e-06
4:145111329 T C 0.770849 7.8814e-06
4:145112419 G A 0.105014 -1.2219e-05
4:145118513 A C 0.315813 -7.3512e-06
4:145124024 T C 0.775061 9.3346e-06
4:145124514 A G 0.059086 6.5366e-06
4:145126369 C T 0.060612 -3.3735e-05
4:145129246 G T 0.181622 -3.6414e-05
4:145135525 C A 1.185970 2.0655e-06
4:145150720 A G 0.079835 -3.1185e-06
4:145162256 C A 0.082735 1.2889e-05
4:145162892 A G 0.040839 -5.9302e-06
4:145174342 C T 0.802606 6.2115e-06
4:145174382 G A 0.995747 5.0803e-06
4:145185212 A G 0.091234 1.7278e-05
4:145187494 G A 0.795688 4.4345e-06
4:145192851 G T 0.120010 -3.9160e-06
4:145194762 T C 1.979723 -3.1172e-07
4:145195649 G A 0.999167 3.2141e-06
4:145196100 A C 1.417332 -5.2248e-07
4:145198834 T A 1.853706 -2.5001e-05
4:145206780 A G 0.078386 -5.6679e-06
4:145210113 A C 1.733216 1.6362e-05
4:145221669 C T 0.049879 5.9191e-06
4:145222284 T C 0.085689 1.1630e-05
4:145226422 A G 0.106010 -1.0464e-05
4:145227600 G A 1.057600 -3.7096e-05
4:145242013 A G 0.063216 -7.0001e-06
4:145256293 T C 0.075048 -1.1462e-05
4:145257268 A G 0.046608 -1.2994e-05
4:145257412 G A 1.463732 -3.1185e-05
4:145257681 G T 0.987285 -5.6538e-05
4:145260544 C T 0.051912 1.3519e-06
4:145268802 C T 0.033818 1.2767e-05
4:145273905 G A 0.056223 -1.2568e-06
4:145275039 G A 1.579830 -3.2783e-05
4:145277991 C T 0.050817 -2.3130e-05
4:145278755 G A 0.247796 2.1424e-05
4:145279054 T A 1.907797 -1.8198e-05
4:145293870 A G 0.073599 9.4707e-06
4:145296815 C T 0.032030 -9.6141e-06
4:145297419 A C 1.422360 -2.8489e-05
4:145321822 C T 0.616524 -9.2704e-05
4:145339800 C A 0.112327 8.3728e-06
4:145343010 A G 0.020141 1.8390e-05
4:145343556 T C 0.071729 -4.1217e-05
4:145346525 G A 0.069883 -5.9765e-06
4:145352305 G A 0.093179 2.2681e-05
4:145354974 G A 1.904438 -1.0096e-05
4:145370585 T G 0.082932 8.7906e-06
4:145372673 G A 0.027454 -2.2149e-06
4:145374760 T C 0.617126 -8.7449e-05
4:145375705 G A 0.083340 2.8712e-06
4:145376474 G A 0.078152 1.2225e-05
4:145377875 G A 0.022969 -7.9933e-06
4:145377899 A G 0.036463 3.5952e-06
4:145381164 T C 0.043246 -4.5724e-06
4:145411966 C T 1.373358 -1.9585e-05
4:145412991 C T 0.044225 -1.6167e-05
4:145420341 A G 0.090405 7.9425e-06
4:145423159 T C 0.053778 -1.6646e-06
4:145433452 A C 0.580139 2.9792e-05
4:145434584 G T 0.761917 -5.2885e-05
4:145434756 A C 0.075908 -3.7425e-05
4:145435933 G A 0.091149 3.0311e-05
4:145436324 C T 0.783863 -2.6696e-04
4:145440288 T C 1.069625 -1.2181e-04
4:145442663 C T 0.037962 -1.9121e-05
4:145449822 G T 0.048454 -7.5075e-06
4:145453103 A G 0.046231 7.4082e-07
4:145455765 A C 0.108312 1.6851e-05
4:145471468 T A 0.088249 -2.7000e-05
4:145475266 C T 0.037265 1.0109e-05
4:145480340 C T 0.293377 1.3450e-05
4:145480780 G A 0.787797 -1.4037e-03
4:145485560 T C 0.084071 -1.5910e-05
4:145486389 G A 0.787175 -3.0274e-04
4:145505140 T C 0.041828 1.0891e-05
4:145506456 C T 0.788592 -1.5808e-04
4:145507840 T C 0.305790 1.4170e-05
4:145511597 C A 0.088225 -2.1054e-05
4:145513053 G A 0.222345 3.7839e-05
4:145513704 T C 0.051949 -4.8012e-05
4:145514461 A G 0.086335 -2.2862e-05
4:145517578 T C 1.078587 2.1341e-06
4:145518066 G T 0.066623 -1.9666e-05
4:145518312 A G 0.053289 1.0736e-05
4:145520881 G A 0.020912 -3.0042e-06
4:145531020 T C 0.030262 -8.5953e-06
4:145531232 C A 0.040645 -5.7445e-06
4:145532047 T C 0.035134 -2.8468e-06
4:145533944 G T 0.071712 -3.0109e-05
4:145535971 C T 0.034226 7.1722e-07
4:145537850 C T 1.014704 6.0461e-06
4:145545431 T C 0.032281 3.7966e-07
4:145548939 A G 0.072362 -3.0182e-05
4:145555682 C T 0.033332 -5.2957e-07
4:145557467 C T 0.063223 -1.3515e-05
4:145562724 A G 0.038653 -5.5984e-06
4:145564527 G A 0.101791 2.7649e-05
4:145564979 C G 0.052143 -1.2132e-05
4:145565168 C A 0.035916 2.6548e-06
4:145568451 A G 0.032305 -3.4819e-06
4:145568525 T C 0.079773 -2.2622e-06
4:145568682 C A 0.032322 -5.7307e-06
4:145569832 A C 0.032448 -5.8704e-06
4:145574844 G A 1.662217 1.7492e-05
4:145575911 C T 0.034168 -1.7070e-06
4:145578667 C T 0.868451 2.3751e-05
4:145585797 C T 0.061350 1.1540e-05
4:145588971 G A 0.072525 -1.2952e-05
4:145592359 C T 0.043800 1.0084e-05
4:145593701 C G 0.072399 -1.3363e-05
4:145597075 C G 0.033682 -2.8951e-06
4:145598926 T C 0.072505 -1.2004e-05
4:145602124 A C 0.073225 -1.7287e-05
4:145606021 T C 1.125117 5.6836e-05
4:145613720 T C 0.096538 3.5702e-05
4:145613902 C G 0.072739 -1.8783e-05
4:145619413 C T 1.046023 9.1436e-05
4:145627971 A G 0.033468 5.8774e-06
4:145631599 C T 0.073559 -1.5160e-05
4:145640154 T C 0.069475 3.8176e-06
4:145643079 A G 1.145883 3.0524e-05
4:145649041 T G 0.075146 -2.2192e-05
4:145650021 A G 1.070397 5.0568e-05
4:145654698 G A 0.075755 -2.0793e-05
4:145654896 T C 0.074341 8.0354e-06
4:145659064 C T 0.191818 1.3500e-05
4:145659198 T C 0.250275 2.1549e-05
4:145661915 T G 0.074738 -2.2003e-05
4:145672568 T C 0.041226 -1.2262e-05
4:145674778 C A 0.030422 6.7216e-06
4:145687147 T C 0.119143 2.8808e-06
4:145696121 G C 0.072501 1.1886e-05
4:145706070 C T 0.201810 -7.1085e-06
4:145770167 A G 0.598518 -1.4956e-05
4:145772731 A G 0.029643 9.7073e-06
4:145774221 C T 0.028446 2.4438e-05
4:145778919 T G 0.033743 1.2746e-05
4:145780600 A G 0.166088 3.9342e-06
4:145781220 A G 0.020651 1.7018e-05
4:145782946 G A 0.043307 -9.3448e-06
4:145791471 A G 0.051154 -5.9034e-06
4:145799490 T C 0.027637 -2.7256e-05
4:145802045 G T 0.030112 8.7408e-06
4:145825151 G A 1.099615 -4.4847e-05
4:145838640 C T 0.232762 -2.9898e-05
4:145855169 A G 0.073922 -1.7451e-05
4:145858473 G A 0.867638 -1.6152e-05
4:145892000 G A 0.036817 5.9966e-07
4:145903346 C T 1.009581 -2.9146e-06
4:145923298 A G 0.054649 7.9502e-06
4:145944507 T C 0.034280 -1.2606e-05
4:145962228 G T 0.090901 -1.4366e-05
4:145969335 T C 0.047638 -6.4963e-06
4:145972521 A G 0.035005 6.1750e-07
4:145973060 T C 0.026573 -2.6002e-05
4:145982625 A G 0.053996 2.9799e-05
4:145986745 G T 0.072205 3.8021e-06
4:145997414 T G 0.024176 4.1557e-07
4:146003726 A G 0.040699 -1.7043e-05
4:146015170 T C 0.032451 -2.2989e-05
4:146022891 C T 0.159849 2.7614e-05
4:146023645 C A 0.036028 1.4008e-05
4:146042445 C G 0.106499 1.8904e-06
4:146055117 C T 0.226333 4.7633e-06
4:146059891 G A 0.028922 1.9381e-05
4:146068652 T C 0.246093 -2.6500e-05
4:146075220 C A 0.057712 1.6174e-05
4:146076285 C T 0.035508 -1.0003e-05
4:146076413 T C 0.099887 2.0771e-05
4:146080339 C T 0.075177 6.8985e-06
4:146099647 G A 0.725097 1.8193e-05
4:146102811 G A 0.048845 1.8758e-05
4:146122231 G A 0.067962 6.6223e-06
4:146129079 G A 0.132930 5.3398e-07
4:146130541 T C 0.028834 -2.9983e-05
4:146138320 T G 0.096470 -1.9918e-05
4:146139896 G A 0.648217 1.5927e-06
4:146167214 C T 0.022051 -3.0619e-06
4:146174631 C T 1.671774 3.1809e-05
4:146181723 A G 0.078543 5.8628e-06
4:146182200 G T 1.190492 -4.1660e-05
4:146182838 T C 0.805748 -6.4990e-05
4:146191109 T C 0.553943 -7.5358e-05
4:146193682 G A 0.478413 8.8212e-06
4:146197168 C T 0.021538 -1.6551e-05
4:146199256 A C 0.271891 9.5331e-06
4:146201215 T C 0.213301 5.5061e-07
4:146202510 T C 0.103865 1.0498e-05
4:146214064 T C 0.133089 -1.0391e-07
4:146214676 C A 0.031561 4.4566e-06
4:146214971 G A 0.746536 2.0922e-06
4:146220258 C T 1.717682 9.9272e-06
4:146220888 T C 0.100016 -5.1146e-06
4:146222673 G A 0.347666 6.6981e-06
4:146229049 C A 0.171062 4.6396e-05
4:146233605 G A 0.176672 2.4835e-06
4:146234605 G T 0.489306 3.8873e-06
4:146238242 T C 1.130890 1.8243e-05
4:146246008 G A 0.749144 -1.0419e-05
4:146247737 C G 0.094308 -5.0515e-06
4:146248539 A G 0.245430 -2.6893e-05
4:146249039 C T 1.396970 -5.1196e-05
4:146249178 C T 0.347200 -6.4160e-06
4:146254323 C T 0.104745 1.0892e-05
4:146256922 C T 0.632153 9.8870e-06
4:146260382 C T 1.041182 4.7996e-06
4:146261291 T C 0.030592 2.2688e-05
4:146268868 T G 1.426236 2.9972e-05
4:146270562 G T 0.380250 -8.0597e-06
4:146276195 C T 0.487643 4.6013e-05
4:146281533 C A 0.098799 -3.4816e-05
4:146281843 A C 0.020222 2.9977e-06
4:146282837 G T 1.417066 5.2309e-05
4:146303838 T C 0.035994 -8.9294e-06
4:146307650 T C 0.217745 -1.8764e-05
4:146308878 T C 0.043630 3.8152e-06
4:146309688 C T 0.458136 2.6227e-05
4:146312528 T C 0.033964 2.0793e-05
4:146325104 A G 0.515729 3.6758e-05
4:146327306 T A 1.360510 -8.8711e-06
4:146329822 T C 0.103718 -2.2959e-05
4:146330542 G A 0.159129 -1.1435e-05
4:146331376 T C 0.088127 -7.4161e-06
4:146333256 G A 0.034206 -4.7802e-06
4:146334754 T C 0.451527 -2.7994e-05
4:146343114 C T 0.189887 -2.3841e-06
4:146361594 A G 0.918863 9.4189e-07
4:146367961 G A 0.132770 1.8893e-05
4:146373890 G A 0.104218 -1.7336e-08
4:146377064 T C 0.034250 -6.7596e-06
4:146391068 G T 0.073902 -1.1254e-05
4:146404442 G T 0.107166 3.3088e-06
4:146411191 C A 1.041559 1.7964e-05
4:146428833 C T 0.090313 -3.9166e-05
4:146460209 T C 0.022996 -2.7873e-06
4:146464773 T C 1.105248 1.1594e-05
4:146466875 T C 0.059055 2.0195e-05
4:146478779 T C 1.619040 4.8129e-07
4:146482649 A G 0.028161 2.9072e-05
4:146487324 C T 1.042821 2.1123e-05
4:146488136 C T 0.087471 -1.3877e-05
4:146494595 G A 0.030041 -2.0813e-05
4:146495355 C T 0.811721 -1.0931e-05
4:146505131 C T 0.193831 1.0691e-05
4:146506880 A G 0.106686 1.1449e-05
4:146508452 G A 0.767228 2.7529e-05
4:146509970 G T 0.629297 -1.6565e-05
4:146521044 G A 0.047207 2.3198e-05
4:146524560 G T 1.196353 -1.6628e-05
4:146527135 A C 0.031506 8.8785e-06
4:146534372 A G 0.048757 1.3079e-05
4:146535759 T C 0.142480 -1.7723e-05
4:146541690 G T 0.042828 -5.2755e-06
4:146557209 C A 0.068588 -1.2304e-05
4:146562236 T C 0.085461 -7.4754e-06
4:146572227 A G 0.209262 2.5246e-05
4:146576418 C G 0.102199 4.1998e-05
4:146578950 G A 0.089885 9.9174e-06
4:146581369 G A 0.122669 -2.6660e-06
4:146583741 T C 0.106557 3.2722e-05
4:146584942 T C 0.220727 1.5212e-05
4:146585501 T C 0.118147 1.4070e-05
4:146588889 T C 0.369986 -2.1630e-05
4:146596406 G A 0.048675 3.5673e-06
4:146600989 T C 0.050358 -5.4183e-06
4:146625009 A G 1.070366 3.3782e-05
4:146630414 A G 0.053333 -1.7405e-05
4:146638127 G A 0.188445 -1.0325e-05
4:146638978 A C 0.041002 4.7078e-06
4:146640938 T C 0.456090 -1.7584e-05
4:146641715 T C 0.054761 1.4550e-05
4:146651608 T C 0.077989 -1.1424e-05
4:146653620 A G 0.244185 -8.9385e-06
4:146656069 T C 1.201426 1.3140e-05
4:146658626 C T 0.077492 -2.5060e-05
4:146660367 C T 0.061231 3.3104e-06
4:146660501 G A 0.169491 -1.0130e-05
4:146673825 C A 0.315228 -5.8284e-06
4:146675044 G A 0.187463 -9.1278e-07
4:146678607 G A 0.039985 -8.5200e-06
4:146684378 T C 0.038442 -4.3672e-05
4:146687009 C T 0.049702 3.2567e-05
4:146697063 G A 0.024710 -7.7911e-07
4:146697205 C A 1.065130 -1.1401e-05
4:146700781 T A 0.552794 1.9226e-05
4:146710345 T C 0.278758 3.6093e-06
4:146720189 T G 0.063896 4.8722e-06
4:146720570 A G 0.049151 3.0184e-05
4:146725056 A G 0.907212 -4.8662e-06
4:146731529 C T 0.189595 4.4151e-06
4:146735071 T G 0.433726 -1.5973e-06
4:146766536 C T 1.039645 -1.9375e-05
4:146767313 A C 0.591596 -2.6815e-05
4:146769437 G A 0.044497 1.8468e-06
4:146770828 A G 0.160584 -7.0342e-07
4:146773350 G A 0.044966 -2.4949e-05
4:146783506 G A 1.881744 -1.2856e-05
4:146790821 T C 0.074810 -6.4550e-06
4:146793100 T C 0.038245 -8.8346e-06
4:146794621 C T 0.330524 1.7811e-05
4:146797469 T C 0.119324 -5.3148e-06
4:146797543 T C 0.333839 2.1801e-05
4:146807997 T C 0.616565 -1.1245e-05
4:146809017 C T 0.970762 1.1064e-05
4:146820104 A G 0.060541 -2.0779e-05
4:146821410 A C 0.317268 3.2342e-05
4:146824999 A G 0.049994 -4.0430e-05
4:146825881 C T 0.068262 1.7635e-07
4:146829530 C T 0.123652 -1.4952e-05
4:146832259 G A 0.100509 1.5905e-06
4:146835819 G A 0.021113 -1.7836e-06
4:146837701 A G 0.087433 -2.5262e-05
4:146839384 T C 1.055200 -2.6459e-05
4:146840077 T C 0.801229 -2.2923e-05
4:146845631 G A 0.362220 -2.2830e-05
4:146849295 A G 0.055417 1.7245e-06
4:146853165 G A 1.781956 -2.4575e-06
4:146862084 G A 0.131747 -4.3125e-06
4:146862215 T C 0.381096 -3.7156e-06
4:146866150 A C 0.265982 -5.6049e-06
4:146867077 A C 0.039183 1.0975e-06
4:146870683 G A 0.568280 -2.3602e-05
4:146871588 T C 1.170936 -9.7250e-06
4:146872559 T G 0.050447 1.3914e-05
4:146873053 G A 1.544550 5.2199e-05
4:146873808 G A 0.657356 2.1744e-06
4:146873882 C T 0.454566 4.0455e-06
4:146876013 A G 1.701074 2.3441e-06
4:146877388 T C 0.120452 2.3026e-05
4:146880559 C T 0.056580 7.4079e-06
4:146895498 T C 0.060751 -2.7031e-06
4:146904304 T C 0.857180 -1.2383e-05
4:146906141 T C 0.031091 -1.6236e-05
4:146906144 G A 0.216290 8.1312e-06
4:146908705 A G 0.126837 8.2427e-06
4:146913554 T C 0.083986 -2.5529e-06
4:146930912 A G 0.108131 4.1326e-06
4:146932735 T C 1.722931 -1.8238e-06
4:146936847 T A 1.165221 -2.8446e-06
4:146946713 C T 0.322922 -5.0929e-06
4:146948103 C T 0.234289 1.3021e-05
4:146949558 G A 0.343943 -6.6193e-06
4:146961679 C T 1.168903 -3.2916e-05
4:146969953 C T 0.077411 -1.7993e-05
4:146974615 T C 0.047455 6.9786e-06
4:146977979 T C 0.774262 -1.8626e-05
4:146980450 G A 1.507546 -8.0106e-06
4:146981453 T C 0.072369 -3.8815e-05
4:146981497 C T 0.049797 -7.3800e-06
4:146984557 C T 0.047128 -1.9795e-06
4:146996880 T C 0.789758 -1.5658e-05
4:146999071 C T 0.435840 1.5056e-05
4:146999819 T C 0.225826 1.4741e-05
4:147013861 G A 0.086954 -1.3956e-05
4:147019583 G A 1.463923 -3.3042e-05
4:147020201 A G 0.093220 1.0976e-05
4:147021272 T C 0.129894 -9.3096e-07
4:147024985 G T 0.133691 1.8234e-05
4:147027134 C T 0.039139 2.1557e-05
4:147029884 A C 0.555868 -1.0015e-05
4:147035332 G A 1.909300 -4.0612e-05
4:147036221 G C 1.808342 -9.3836e-06
4:147044971 C T 0.627148 -9.9328e-07
4:147049648 C T 0.181982 -4.8661e-06
4:147052210 A G 0.073905 -1.5698e-05
4:147052516 C T 0.040047 -1.4931e-05
4:147056156 C T 0.133457 8.8301e-06
4:147056199 A G 0.032009 -1.7756e-05
4:147059435 G A 0.484604 -1.1286e-05
4:147066384 T G 0.075632 5.8350e-06
4:147073299 T C 0.062383 1.3887e-05
4:147075593 G A 0.061792 -9.8415e-06
4:147079249 C T 0.118528 -8.5765e-06
4:147080886 G T 0.034104 7.6967e-08
4:147082518 A G 0.055597 2.7559e-05
4:147098127 C T 0.667844 -3.1660e-06
4:147105323 G A 0.027447 -4.8880e-06
4:147112495 A G 1.765385 -1.0285e-05
4:147113489 T C 0.032601 6.8733e-06
4:147120075 C T 0.762907 -9.4555e-06
4:147122933 G A 1.952984 -2.2953e-05
4:147136730 T C 0.559281 8.2329e-07
4:147137538 C G 0.150939 8.6374e-06
4:147139794 T A 0.024734 1.2334e-05
4:147143572 G A 0.134130 -3.6803e-06
4:147151931 C T 0.254178 -1.6216e-05
4:147152811 A G 0.143360 1.1226e-05
4:147153550 A C 0.032682 1.9054e-05
4:147162483 G A 1.358338 -2.5033e-05
4:147167807 A G 0.023823 7.3404e-06
4:147174997 A G 0.177396 4.4650e-06
4:147177341 A G 0.978666 1.3329e-05
4:147177468 G T 0.429724 -7.4318e-06
4:147181775 C G 0.089001 1.5039e-05
4:147181808 A G 0.104388 -2.6371e-05
4:147185721 A G 0.047509 5.0737e-06
4:147186397 T C 0.182965 3.7362e-05
4:147193375 G A 0.036341 -7.4117e-07
4:147194839 C G 0.082072 -1.8283e-05
4:147209378 A G 0.096263 -1.5754e-05
4:147234517 T C 0.050715 6.6245e-06
4:147246257 T C 0.377384 5.3278e-06
4:147247359 G A 0.101546 -2.5559e-05
4:147249085 T C 0.088994 -5.3480e-05
4:147253995 G A 1.445649 -3.9460e-05
4:147256907 A G 1.829462 -2.7343e-05
4:147288822 T C 0.056226 -1.3260e-06
4:147307281 C T 0.026219 -1.6112e-05
4:147311357 C T 0.399462 -4.1813e-05
4:147317167 T C 0.184706 1.4229e-07
4:147327707 T C 0.032577 -1.9309e-06
4:147335331 T C 0.055325 -7.6316e-06
4:147348497 A C 0.287594 -1.3490e-05
4:147352140 T C 0.099407 6.4209e-06
4:147352558 T G 0.110314 -1.5889e-05
4:147368219 G A 0.021228 2.4568e-05
4:147376576 G A 0.494888 -3.8056e-05
4:147390124 G A 1.533109 -1.9678e-05
4:147398242 A G 0.109903 -1.0837e-05
4:147403711 C T 0.095858 9.2572e-06
4:147410292 C G 0.054581 -1.5557e-06
4:147421439 A C 1.454451 -8.7760e-06
4:147441825 G T 0.810168 -2.0641e-05
4:147443674 G T 0.578738 -5.3837e-06
4:147455044 A G 0.066966 2.7506e-05
4:147466990 C G 1.697837 1.5272e-05
4:147467161 C T 0.443809 -3.3014e-05
4:147468186 A G 0.089388 5.6831e-06
4:147469546 T C 0.472195 -5.2400e-05
4:147480762 G T 0.090571 3.3459e-05
4:147481601 C T 0.222148 2.4812e-05
4:147487776 A G 0.042093 1.5964e-05
4:147489447 T C 0.192756 -1.6024e-06
4:147490123 G A 0.253756 -1.7883e-05
4:147507651 G A 0.330106 -6.3807e-06
4:147511716 G A 0.026719 -6.2125e-07
4:147519432 C G 0.076822 -1.0721e-05
4:147535168 A G 0.629450 -9.5558e-06
4:147536998 G T 0.068231 7.6628e-06
4:147538883 A G 0.068493 2.2660e-05
4:147549811 G T 0.171902 -1.1380e-05
4:147555879 T C 0.106843 5.6369e-07
4:147562905 T C 0.028902 1.1034e-05
4:147578325 A G 0.056162 1.7660e-05
4:147591174 C T 0.031768 -2.0425e-06
4:147592101 T C 1.781602 -1.8531e-05
4:147602710 G A 0.599661 -7.2161e-05
4:147610150 A G 0.069979 -2.2039e-05
4:147616753 C T 0.069176 3.3394e-06
4:147617570 A G 0.036803 1.0007e-05
4:147619089 G A 0.239171 2.2358e-05
4:147621528 T C 0.149167 -8.9411e-06
4:147636699 G A 0.573428 -5.8660e-05
4:147648189 C G 0.034607 8.5107e-06
4:147653705 A G 0.067616 -3.2992e-06
4:147654052 C T 0.022894 -5.3251e-06
4:147658082 C T 1.320001 3.2954e-05
4:147665142 A G 0.557894 -2.2711e-05
4:147684746 A G 0.025529 -4.7012e-06
4:147684891 C T 0.143299 -5.4884e-06
4:147705771 A C 0.091149 4.7045e-06
4:147708800 T C 0.101237 -2.0449e-05
4:147720217 C A 0.326359 4.5315e-06
4:147723406 A G 0.049365 1.6850e-05
4:147723928 T G 0.220088 -6.5910e-07
4:147732785 C T 0.482843 -2.0381e-05
4:147760078 G A 0.079515 6.4818e-06
4:147767162 A G 0.039581 -2.9814e-06
4:147768206 A G 0.125521 -3.6256e-06
4:147787491 A G 0.034127 -2.7489e-06
4:147788709 T C 0.648305 -4.3224e-05
4:147802635 T C 0.068248 3.7202e-06
4:147811751 T G 0.045303 4.0374e-06
4:147817187 A G 0.141637 -2.0457e-05
4:147824864 A G 0.753132 -3.3240e-05
4:147826062 G A 0.021725 -1.0336e-05
4:147830297 G A 0.098802 -6.8149e-06
4:147842281 A G 0.022432 -4.5721e-06
4:147849754 A G 0.052276 4.6420e-06
4:147850561 T C 0.227258 1.1438e-05
4:147859226 A G 0.146736 8.3900e-06
4:147870888 G A 0.024370 -2.3251e-06
4:147879151 T C 0.045105 -2.6434e-06
4:147879797 A G 0.041981 2.2182e-06
4:147879993 T C 0.567189 -2.0424e-05
4:147896553 G A 1.006959 -4.0916e-05
4:147903927 A C 0.029235 7.8959e-06
4:147919958 T C 0.046071 -6.5400e-06
4:147922885 T G 0.042372 1.2004e-05
4:147923616 C T 0.631218 -3.7754e-05
4:147924367 T G 0.191638 8.8349e-06
4:147940161 A G 0.095861 1.3793e-05
4:147970600 A G 0.067378 2.8234e-06
4:147971950 T G 0.058654 -4.0097e-05
4:147975765 C T 1.943968 -1.0245e-05
4:147983460 C T 0.294275 -6.4320e-05
4:147990950 C T 0.975678 4.2550e-05
4:147991453 C A 0.250785 -2.3326e-05
4:147991855 A G 0.030561 -4.7226e-06
4:147993702 G A 0.183318 1.9270e-05
4:148001517 A G 0.214757 2.0155e-05
4:148002403 T C 0.033634 3.2283e-06
4:148009734 T C 0.023880 -1.1027e-06
4:148009958 G A 0.827330 4.6287e-06
4:148011420 C T 0.068272 1.9181e-05
4:148015450 A G 0.757576 3.6324e-06
4:148021522 T C 0.042365 2.4088e-05
4:148023873 A G 1.242849 2.4098e-06
4:148025013 T G 1.616524 7.2993e-06
4:148026409 G A 0.035610 6.0916e-06
4:148031154 A C 1.643923 -3.1478e-06
4:148032003 G A 0.269307 9.9682e-06
4:148041927 T C 0.037245 2.7984e-05
4:148047550 T C 1.653120 -7.8934e-06
4:148047972 C G 1.887476 1.3322e-05
4:148069540 C T 0.200379 -1.9529e-05
4:148070083 T C 0.036827 -6.8829e-06
4:148079735 T C 0.042243 1.7598e-05
4:148090368 A G 0.055257 1.9432e-05
4:148092981 G A 0.097487 -3.1830e-05
4:148097626 C T 0.485699 2.1655e-05
4:148098325 C G 0.692625 1.4652e-05
4:148101143 T C 0.055570 4.4357e-06
4:148105347 A G 0.136890 -2.5370e-06
4:148111272 C A 0.090993 -2.0287e-06
4:148122614 A G 0.046438 1.0608e-05
4:148123652 C T 0.092152 2.1981e-05
4:148123930 C T 0.067769 7.9356e-06
4:148127582 T C 1.855735 7.3345e-06
4:148144392 G C 0.033288 -1.4883e-05
4:148150207 C T 1.258040 3.1358e-05
4:148163938 C T 1.860740 5.6231e-06
4:148167466 A C 0.107254 1.1489e-05
4:148169165 A G 1.854222 5.1737e-06
4:148182446 G A 0.020032 7.0522e-06
4:148191419 A G 1.861658 9.4354e-06
4:148200205 A G 0.299575 -2.6085e-05
4:148209326 C T 0.043531 -1.4719e-05
4:148220942 C T 0.070128 3.2012e-06
4:148224508 A G 1.861566 1.1200e-05
4:148227792 A G 0.031462 8.9237e-06
4:148229540 G A 0.035188 -1.4500e-05
4:148234210 T C 0.076510 1.0828e-05
4:148235861 C T 0.036106 2.6017e-05
4:148239651 A C 0.056328 -8.8998e-06
4:148254319 A G 0.090524 3.1258e-05
4:148264673 A C 1.610088 5.6368e-05
4:148282342 C T 1.933479 1.3875e-07
4:148283140 C T 0.344810 -5.4137e-05
4:148287512 T C 1.587982 5.5272e-05
4:148287636 T C 0.110351 -7.1040e-06
4:148291697 G A 1.943509 -8.9700e-06
4:148305803 G T 0.157344 -2.9926e-05
4:148309369 C A 0.212628 1.5969e-05
4:148329024 C T 0.045768 2.7097e-05
4:148330025 G C 0.045996 -3.2111e-06
4:148330970 A G 0.439730 -3.3954e-05
4:148339025 T C 0.094093 -5.7245e-07
4:148346215 G A 1.200086 1.9239e-05
4:148362457 G A 1.295693 1.5014e-05
4:148382588 C T 1.438185 1.7936e-05
4:148386367 C G 0.117926 4.2028e-06
4:148393664 T C 0.281614 -4.9969e-06
4:148397394 C A 0.050644 -1.5552e-05
4:148399460 A G 0.043691 -1.9587e-05
4:148400819 A C 0.281383 -4.8484e-06
4:148413483 A G 0.583940 3.6206e-06
4:148429750 T C 0.175733 -2.3628e-05
4:148434146 T C 0.394179 -1.1659e-05
4:148440907 C A 0.027046 2.6762e-05
4:148446182 T C 0.181360 -1.0155e-05
4:148458654 C A 0.498880 -3.6989e-05
4:148462987 C G 0.036545 -1.1332e-05
4:148465426 T C 0.058630 9.5537e-06
4:148474766 G A 0.754808 4.5406e-05
4:148483320 A G 0.127507 -7.2297e-07
4:148486136 A C 0.119541 -2.9665e-06
4:148493882 T G 0.618411 6.9993e-05
4:148500814 C T 0.126684 -2.2403e-05
4:148503233 A G 0.030024 -1.2013e-05
4:148503864 T C 0.087484 -1.6938e-05
4:148508838 T G 0.329994 -1.3741e-05
4:148510069 T C 0.078611 -4.2065e-05
4:148510474 T C 0.620138 2.9443e-05
4:148511435 C G 0.052398 -1.0312e-06
4:148511560 A G 0.948727 1.5686e-05
4:148513881 C T 0.036382 -2.0354e-05
4:148517273 T G 0.439328 -2.3373e-05
4:148517584 G A 1.069696 1.0925e-05
4:148520832 G T 0.106197 -1.4181e-06
4:148522294 G A 1.553080 5.8576e-05
4:148528239 C T 0.128384 5.1286e-05
4:148533882 T G 1.836251 2.8228e-05
4:148534659 C T 0.069390 -5.4339e-06
4:148560193 T C 0.059208 -1.3613e-05
4:148571718 T C 0.061731 -1.8812e-05
4:148599290 C T 1.972764 -1.4324e-05
4:148612488 T C 0.111416 -7.9906e-06
4:148614032 A G 0.126072 5.8338e-05
4:148614131 G A 1.973019 -1.5118e-05
4:148618566 T C 0.087341 -7.3218e-05
4:148620586 A C 1.972305 -1.2758e-05
4:148623336 T C 0.047128 -1.9813e-05
4:148631022 A G 0.033464 -8.7272e-06
4:148632217 G A 1.831413 3.5237e-05
4:148632608 A G 0.177644 -1.4539e-05
4:148651446 T C 1.822856 3.7560e-05
4:148657944 A C 0.030721 5.1193e-06
4:148665206 G A 0.198478 -2.3103e-05
4:148673350 G A 0.053364 -2.0056e-05
4:148675193 C T 0.240102 3.2723e-05
4:148685997 G T 1.657175 -1.4624e-05
4:148686519 C A 0.153193 6.8497e-07
4:148689511 A G 1.885032 -6.7948e-06
4:148695956 T G 1.891240 -6.9142e-06
4:148696365 G A 0.066671 2.4210e-05
4:148696755 A G 0.023469 -6.7137e-06
4:148698050 C T 0.055472 -1.8807e-05
4:148724638 G A 1.874774 -6.8585e-06
4:148727008 A T 0.049947 2.0067e-06
4:148728198 C T 0.040835 -1.9293e-05
4:148734704 G C 0.164453 -4.2353e-05
4:148737690 C T 1.943260 -8.6126e-06
4:148742314 A G 1.851792 -3.8357e-05
4:148747464 A G 1.973699 -5.5789e-06
4:148751230 A G 1.828656 -2.2011e-05
4:148757067 T C 0.032047 -8.9362e-06
4:148766409 A G 0.041107 7.9719e-06
4:148776593 A G 0.120969 -1.7764e-06
4:148777581 T C 0.130332 3.4896e-05
4:148781196 A G 1.784652 -1.2150e-05
4:148783397 T C 0.029544 1.4156e-05
4:148793799 A G 0.040624 -1.0294e-07
4:148797974 A C 0.070485 1.3990e-05
4:148798090 G A 1.293571 1.6435e-05
4:148803101 C T 0.140923 3.7207e-05
4:148803305 C G 0.046163 8.8903e-06
4:148811046 T C 0.056641 5.8683e-06
4:148820201 C G 0.238929 4.0144e-06
4:148821283 C T 0.095409 1.9704e-05
4:148841996 T C 0.036076 -1.3125e-05
4:148844083 G A 0.029031 1.2327e-05
4:148851031 T C 0.090983 -8.8437e-06
4:148851639 C T 0.107043 2.0341e-06
4:148861377 G A 0.021130 -1.1584e-05
4:148866010 A C 0.033808 -6.3863e-06
4:148866490 A G 0.033842 -1.0346e-05
4:148866526 A G 1.866237 -2.2802e-05
4:148872093 G A 1.947435 -1.4454e-06
4:148872492 A C 0.043069 -2.8908e-06
4:148884189 T C 0.068806 2.2950e-06
4:148888111 A G 0.159968 2.2434e-05
4:148889868 G A 0.187810 2.3502e-05
4:148890545 C T 1.823032 1.9718e-05
4:148893328 T C 0.078169 2.0083e-05
4:148904730 G A 0.062778 -4.9660e-07
4:148905522 C T 0.055975 2.3165e-06
4:148909506 G A 0.089939 2.1742e-05
4:148909588 A C 1.516562 1.4529e-06
4:148912718 C T 0.110229 3.9054e-05
4:148915103 G A 1.380875 -1.2948e-05
4:148927351 C A 0.091200 3.2189e-05
4:148928213 A G 1.149521 1.1102e-05
4:148928372 A G 1.221410 -3.8690e-07
4:148929761 A C 1.441147 9.1784e-06
4:148947015 G T 0.213189 1.6994e-06
4:148953372 T C 0.028725 1.5587e-05
4:148954309 A G 0.112123 1.8670e-05
4:148956674 C T 0.164079 -2.1402e-05
4:148959553 G C 0.097368 -1.5423e-05
4:148964245 G A 0.030530 -1.9947e-05
4:148969619 G A 0.128099 1.2096e-06
4:148973230 C T 1.888935 1.5248e-05
4:148974602 C T 0.311281 -4.5400e-06
4:148978406 T C 1.202521 -6.1390e-06
4:148980174 T C 1.485151 -7.6743e-08
4:148983139 C A 0.784397 6.3413e-06
4:148984321 G A 0.140501 -1.0930e-05
4:148984611 C G 0.063176 1.1344e-06
4:148988795 C T 0.201256 5.8504e-06
4:148991893 T G 0.166887 3.8193e-05
4:148995995 T C 0.032414 1.6462e-06
4:148996218 G T 1.405568 -1.0770e-06
4:148997586 C T 0.038316 -8.9724e-07
4:149002409 G A 0.055788 4.9178e-06
4:149018311 G A 0.340530 -2.4793e-06
4:149022537 A G 0.432661 -1.4244e-05
4:149022928 C A 0.425066 -3.3843e-05
4:149024413 A G 0.463892 3.4990e-05
4:149032669 A G 1.427154 2.5968e-05
4:149035449 C T 0.913434 2.1099e-05
4:149036013 A G 0.042314 3.0371e-05
4:149042521 G A 0.065209 7.0369e-06
4:149045864 G T 1.090360 -1.6880e-06
4:149046315 C T 0.600619 -3.1198e-06
4:149050588 T G 0.192777 2.6107e-06
4:149055670 A G 0.115788 -4.4351e-06
4:149057979 A G 1.086396 -4.4057e-06
4:149073215 A C 0.060340 -6.4845e-06
4:149076195 G A 0.841106 -9.5535e-06
4:149079497 T G 0.143343 -2.3450e-05
4:149081992 C A 0.138992 -4.6504e-06
4:149093606 G T 0.060003 -2.0289e-05
4:149095955 T C 0.059123 -5.7621e-06
4:149103831 A G 0.100788 -1.7168e-05
4:149116728 G A 0.025179 -1.6188e-05
4:149117319 A G 0.047992 -4.9527e-06
4:149128537 T C 0.052480 2.3522e-06
4:149128595 G A 0.481109 -7.3202e-06
4:149129748 C T 1.311998 -5.0088e-05
4:149130954 G C 0.483628 -1.2635e-05
4:149134661 C T 1.757113 -1.3534e-05
4:149136734 G A 0.065654 -1.5306e-05
4:149137790 G A 0.041672 -1.1723e-05
4:149138636 G C 0.698470 1.7554e-05
4:149138873 T C 0.050855 1.2965e-05
4:149139067 A G 1.739026 -6.3445e-06
4:149140755 C G 0.035205 -3.2506e-06
4:149142485 G A 0.223559 2.5447e-05
4:149144236 A G 0.061877 -3.8809e-06
4:149145190 C T 0.061537 -3.5694e-06
4:149148578 T C 0.299752 -1.4875e-05
4:149148594 C T 0.052323 -1.9466e-05
4:149159119 T C 0.312994 -1.1713e-05
4:149160022 G A 0.416985 1.2501e-05
4:149161069 T C 0.851747 -9.4928e-06
4:149164917 C A 0.737275 -7.3979e-06
4:149168310 C T 0.082401 -1.0640e-05
4:149168929 A G 0.034127 -2.9784e-05
4:149176761 T C 0.414489 8.1845e-07
4:149179919 T C 0.416852 -1.9059e-07
4:149183100 C T 0.049872 3.1472e-06
4:149185594 C T 0.091802 5.2385e-06
4:149189885 C T 0.025203 -8.2682e-07
4:149194349 A G 0.073195 -2.8584e-05
4:149204791 A G 0.544091 1.8347e-05
4:149207900 G C 0.048505 -1.2940e-05
4:149211812 C T 0.082779 5.1995e-05
4:149219578 T G 0.066875 -5.7480e-06
4:149221110 A G 1.555500 1.3125e-05
4:149226197 T C 0.574339 4.4361e-06
4:149232339 C T 0.034930 -1.3061e-06
4:149250682 A C 0.037310 -1.1922e-05
4:149257565 T G 1.521900 2.2777e-05
4:149260061 C T 0.083666 2.8014e-05
4:149263384 C T 1.523743 2.3750e-05
4:149264255 C T 0.684374 1.0080e-05
4:149267019 C T 0.228352 -4.9882e-06
4:149273224 A G 0.069139 2.3546e-07
4:149283684 C G 0.060078 -2.6396e-05
4:149285042 A G 0.033056 6.2728e-06
4:149291219 A C 0.103620 1.0611e-05
4:149293538 C A 0.031394 -2.1403e-05
4:149293975 A G 0.079253 -3.7899e-06
4:149302867 C A 0.055611 -4.6168e-06
4:149303363 G A 0.472436 -5.3977e-06
4:149308511 C T 0.277983 1.4480e-05
4:149311728 C A 0.072046 -1.9068e-05
4:149314482 T C 0.041525 -3.1398e-06
4:149321346 A G 0.316812 -6.5448e-06
4:149327818 C T 0.028389 4.1316e-06
4:149331648 T C 0.216280 -7.4176e-06
4:149340492 A G 0.021201 -6.2794e-06
4:149347854 T C 0.894986 8.4863e-06
4:149349198 G A 0.040108 5.9994e-06
4:149351286 T C 0.059415 1.1657e-05
4:149357475 T C 1.762080 8.4896e-06
4:149358014 C G 0.975650 -1.2096e-05
4:149364780 A G 1.743378 5.3939e-06
4:149372781 G A 0.894007 1.9873e-05
4:149373347 G A 0.218578 1.3029e-05
4:149375047 C T 0.185895 4.7080e-06
4:149376196 G A 0.685663 1.6813e-05
4:149383136 T C 1.656234 -1.5773e-05
4:149384847 A G 0.081477 -6.6124e-06
4:149398316 A G 0.131594 -1.8294e-05
4:149402605 G T 0.046312 -1.7761e-05
4:149403565 T G 1.763957 -1.5044e-05
4:149404608 A C 0.664359 1.3914e-05
4:149408950 A C 0.233313 1.8123e-05
4:149410653 T G 0.089881 -1.3028e-05
4:149426562 A G 0.042494 3.1629e-06
4:149436514 T C 0.061292 2.2677e-05
4:149456265 A C 0.236427 1.3007e-05
4:149460337 A G 0.918962 -2.7319e-05
4:149481230 A G 0.238229 7.1757e-06
4:149512806 T G 0.037510 1.6983e-05
4:149523158 A G 0.892722 -3.9151e-05
4:149535231 A G 0.100472 9.8935e-06
4:149537415 G A 0.491594 -3.8900e-05
4:149540571 A C 0.055624 1.0018e-05
4:149549309 G A 0.043508 -6.8196e-06
4:149562966 C A 0.074596 -1.5877e-05
4:149570283 C T 1.976065 1.3384e-05
4:149570425 A G 0.041638 4.8152e-06
4:149570680 C T 0.939640 5.3419e-06
4:149570934 A G 0.059432 -5.9971e-06
4:149571425 G A 0.282875 9.3351e-07
4:149573988 C T 0.450289 7.1254e-06
4:149582532 C T 0.059245 -9.5277e-06
4:149586665 T C 0.034328 -9.9263e-06
4:149589461 A G 0.083802 2.7481e-06
4:149597093 C T 0.381718 -5.3875e-06
4:149597800 C T 0.195769 -1.3175e-05
4:149598929 G A 0.088960 -1.5632e-05
4:149600559 C T 0.078155 -7.5098e-06
4:149619602 G A 0.590869 1.6798e-05
4:149621475 T G 0.047217 -4.0712e-06
4:149623755 T C 0.386716 1.0169e-05
4:149630831 G C 0.049301 2.5781e-06
4:149633421 T C 0.424012 1.5261e-05
4:149649727 G A 0.051259 8.1369e-06
4:149652610 G C 0.408305 8.2517e-06
4:149660174 G A 0.024305 2.0960e-06
4:149668981 A G 0.029075 2.1478e-05
4:149677481 A G 0.042498 -2.9315e-06
4:149681828 T C 0.133300 -6.9784e-06
4:149702618 G A 0.657903 2.1636e-05
4:149703142 A G 0.354357 -3.4909e-06
4:149706058 G A 0.057712 1.4067e-05
4:149721075 C T 0.039044 -2.1641e-05
4:149729151 G A 0.411141 4.2634e-06
4:149729233 C T 0.093138 -1.8130e-05
4:149730575 T C 1.557533 4.4140e-05
4:149733522 A G 0.149626 -1.4687e-05
4:149733669 A G 0.292990 5.3108e-06
4:149748696 A G 0.078247 4.1481e-05
4:149752774 G A 0.810759 -1.7336e-04
4:149756601 C T 0.333223 -1.1002e-06
4:149765351 A G 0.099849 6.9638e-06
4:149770949 T C 0.027664 -4.2002e-06
4:149771314 C T 0.239851 3.5368e-06
4:149774572 G A 0.063672 -6.9609e-06
4:149786064 T C 0.196415 -2.2110e-05
4:149787704 G A 0.564503 -2.9114e-05
4:149791328 T C 0.029354 9.6356e-06
4:149791835 T C 0.066660 1.2831e-05
4:149793877 A G 0.023965 -6.2155e-06
4:149807313 G A 0.035433 6.9843e-07
4:149833461 A G 0.051589 -9.9205e-06
4:149838948 T G 0.030221 1.3533e-05
4:149840004 C T 0.542771 2.9629e-05
4:149847121 A G 0.123254 1.3776e-05
4:149856265 T C 1.516113 -2.6185e-05
4:149856841 C T 0.263119 -3.1871e-05
4:149863398 G A 0.403947 -3.4473e-05
4:149881041 T C 0.031210 -2.2127e-05
4:149887711 G A 0.035086 -1.4148e-06
4:149895762 C A 0.070451 6.2102e-06
4:149896531 A C 0.103365 4.2712e-06
4:149899593 A G 0.069472 -7.8673e-06
4:149901681 A G 1.057443 4.0839e-05
4:149902829 A G 0.435803 1.2324e-07
4:149914498 A G 0.143075 6.1043e-06
4:149915425 T G 0.041655 -4.1093e-06
4:149929686 T C 0.566400 1.7987e-05
4:149939071 T C 0.180038 -2.1029e-05
4:149943965 A G 0.257248 -2.5397e-05
4:149945322 G A 0.211775 -2.3798e-05
4:149946534 G A 0.824780 -1.4905e-06
4:149947914 T C 1.507675 -2.2073e-05
4:149948424 T G 0.036650 -1.4978e-05
4:149970086 A G 0.219472 7.8506e-06
4:149998477 C T 0.538399 1.2123e-06
4:149999533 C G 0.985799 -3.0518e-05
4:149999563 G A 0.067996 -1.4521e-05
4:150026731 C T 0.057569 -1.1936e-05
4:150036354 G A 0.145135 1.0380e-05
4:150042514 A G 0.043844 -3.5248e-05
4:150056895 A C 1.965057 4.8211e-06
4:150056962 T C 0.898587 -9.5060e-06
4:150057974 T C 0.113255 -1.1581e-05
4:150057979 C T 0.475044 1.3793e-05
4:150082595 G A 0.427698 -5.2693e-06
4:150084825 C G 0.188476 -1.8778e-05
4:150086214 T G 0.112191 -1.4100e-05
4:150115199 T C 0.338571 -4.7832e-05
4:150134577 A G 0.036293 2.8219e-05
4:150134653 A G 0.095127 -1.1996e-05
4:150149957 T G 0.120347 4.6269e-05
4:150156335 G C 0.034916 -1.5952e-06
4:150170067 C T 0.170848 -1.3616e-05
4:150171061 A G 0.035015 -1.1626e-05
4:150172142 T C 1.027175 1.6487e-06
4:150177249 C T 0.037378 -1.4458e-05
4:150178533 G T 0.108315 4.1246e-06
4:150181162 C T 0.166000 -1.3110e-05
4:150201307 T C 0.040315 4.4433e-06
4:150201600 T C 1.043168 -1.6129e-06
4:150202270 G A 0.030391 1.6085e-05
4:150206363 A G 0.091778 -1.1382e-05
4:150227082 A C 0.093084 3.2038e-05
4:150249156 T C 0.073960 -4.0485e-06
4:150249773 A G 0.101410 2.8101e-06
4:150255034 C T 0.613811 2.6055e-06
4:150283932 T C 0.380294 -1.2374e-07
4:150286943 T C 0.059507 1.3701e-05
4:150288078 A G 0.500104 1.3652e-05
4:150295039 C T 0.112677 -1.4976e-05
4:150297564 T C 0.022072 -7.9058e-06
4:150315677 A G 0.057073 1.5265e-05
4:150321504 C A 0.086794 5.4760e-06
4:150357552 C A 0.035817 5.0887e-06
4:150361013 T C 0.047278 -8.1960e-06
4:150366926 T C 0.060374 1.7915e-05
4:150388786 G A 0.091387 -3.1106e-05
4:150415673 T C 0.062023 4.3619e-06
4:150419365 T C 0.036599 -1.9833e-05
4:150421171 A G 0.065205 -2.3487e-05
4:150432915 C T 1.721942 4.5640e-06
4:150440211 A G 0.052520 -8.7941e-06
4:150440471 C T 1.086590 -1.6671e-05
4:150450171 C T 0.048607 -1.1860e-05
4:150451027 G A 0.266736 2.2489e-05
4:150456209 G A 0.040550 -2.2630e-06
4:150479880 G A 0.052962 3.5353e-06
4:150483071 A C 1.405432 -3.2044e-05
4:150483994 T C 0.036990 -1.0970e-05
4:150490283 C T 0.049396 3.8526e-05
4:150492346 A G 0.096643 3.5419e-05
4:150507223 A G 0.060507 2.8927e-05
4:150510460 C T 0.022779 1.0223e-05
4:150520574 G T 0.039652 -1.3776e-06
4:150523480 A G 0.198295 1.1102e-05
4:150533679 C T 0.020906 -1.5429e-05
4:150553901 G A 0.099574 -7.1463e-06
4:150560676 A C 0.037347 -1.1097e-05
4:150570106 G A 0.894823 1.8434e-05
4:150571112 A G 0.573135 2.5095e-05
4:150577904 T C 0.037493 -1.3085e-05
4:150586281 G C 0.122526 5.2771e-06
4:150595918 A G 0.039924 1.0007e-05
4:150606593 T C 0.063641 -3.2795e-06
4:150623697 G A 0.575332 3.3030e-05
4:150631879 C T 0.043083 6.8491e-06
4:150632997 A G 0.046986 1.3469e-05
4:150635006 G T 1.940772 1.4567e-05
4:150641216 T C 0.057406 3.6643e-06
4:150649198 T C 0.039506 1.8849e-06
4:150649593 A G 0.389215 -2.9724e-05
4:150659552 T C 1.582811 1.2934e-05
4:150661500 T C 0.048876 -5.0877e-06
4:150664873 G C 0.315113 -7.1862e-06
4:150668027 G A 0.096395 1.3317e-05
4:150673948 C G 0.151931 1.0203e-05
4:150683433 T G 1.238984 -1.7152e-06
4:150684391 A G 0.026604 7.1970e-06
4:150694785 G A 0.027426 -3.4230e-06
4:150700895 T C 0.290743 -1.1372e-07
4:150723244 G A 0.086158 1.1523e-05
4:150741432 A G 0.117804 1.1722e-05
4:150743080 C A 0.389773 5.5926e-06
4:150743465 G A 0.043878 4.5606e-06
4:150752375 C T 0.127612 -4.4342e-06
4:150753115 G A 0.061907 5.3658e-06
4:150756892 A G 0.083537 2.9739e-06
4:150758623 G A 0.140906 -2.8962e-05
4:150761848 G A 0.978921 -4.0143e-06
4:150784347 G A 0.633452 1.4332e-05
4:150800343 T C 0.038544 -9.1751e-06
4:150820473 C T 0.175417 1.8641e-05
4:150835593 T C 1.142102 -8.4017e-06
4:150850602 G A 1.737710 1.8773e-05
4:150853082 G T 0.138165 -2.3689e-06
4:150853271 G A 0.244349 7.0549e-06
4:150854248 T G 0.173296 1.4272e-06
4:150856144 T C 0.046278 2.7952e-07
4:150856693 T C 0.626302 -1.0407e-05
4:150864083 C T 0.033386 4.4935e-07
4:150876019 A G 0.023238 -1.4084e-05
4:150882877 G A 0.278279 1.2446e-05
4:150886158 T C 0.037180 1.4778e-05
4:150897736 C T 0.158048 -3.1206e-06
4:150901757 A G 0.156405 -5.9597e-06
4:150904284 T C 0.163232 -3.1715e-05
4:150905131 G A 0.037490 -7.2501e-07
4:150911965 A C 0.023190 1.5940e-05
4:150914174 A G 0.049148 9.5064e-06
4:150915414 A G 0.345402 1.6154e-05
4:150918981 G A 0.050821 8.7787e-06
4:150923185 G A 0.376150 -1.8258e-05
4:150924109 T C 0.732383 4.7637e-06
4:150927123 C T 0.389382 2.1886e-06
4:150929700 G A 0.123332 -2.0930e-05
4:150930752 G A 0.768747 1.9101e-05
4:150940397 A G 0.036181 -1.1901e-05
4:150945475 C T 1.776581 1.9460e-05
4:150951692 T C 0.242914 -1.9136e-05
4:150952450 C T 0.039390 6.6231e-06
4:150953848 T C 1.180306 -1.3400e-05
4:150959868 G A 1.381569 -4.1209e-06
4:150961862 A G 0.639493 -1.1892e-05
4:150969168 T C 0.029687 -2.6428e-05
4:150973222 C A 0.091843 3.0672e-05
4:150974325 G A 1.829890 1.4537e-05
4:150984020 G A 0.380311 1.1447e-05
4:150984571 C A 0.035861 1.3794e-06
4:150985745 A G 0.049406 -1.1615e-05
4:150986925 C T 0.794202 4.5568e-06
4:150987104 A G 0.045717 1.6833e-05
4:150989280 A G 0.025720 -1.2788e-05
4:150995700 A G 0.843795 5.5358e-06
4:150997031 T C 0.029527 -2.9339e-06
4:151030070 G A 0.443524 2.4796e-06
4:151045220 T C 0.134592 2.1633e-05
4:151046255 C A 0.120721 4.0618e-06
4:151048838 T C 0.157106 -1.5235e-05
4:151071601 C T 0.131250 -2.4654e-05
4:151074650 A G 0.779328 -1.9154e-05
4:151075434 T C 0.039860 -1.6509e-05
4:151075811 A G 0.674596 2.1809e-05
4:151084164 G A 0.029204 -4.5556e-07
4:151086348 A G 0.431097 -2.4891e-05
4:151088449 C T 0.468649 1.6792e-05
4:151117893 C T 1.842660 -1.3829e-05
4:151119353 A G 0.127456 5.8526e-06
4:151120468 T C 0.137281 4.0001e-06
4:151120496 A G 0.026352 1.5605e-05
4:151126635 A G 0.029599 -5.5539e-06
4:151133778 T C 0.096283 -2.0201e-05
4:151141791 G A 0.037517 -7.4250e-06
4:151148930 T C 0.616163 6.6656e-06
4:151152538 C T 0.076064 7.0650e-06
4:151154177 T C 0.116604 -1.5384e-05
4:151161342 A G 1.962867 2.5832e-06
4:151163186 T C 0.061720 -3.2972e-05
4:151168711 G A 0.086614 1.6731e-06
4:151171082 C T 0.131475 -4.6678e-06
4:151172930 A G 0.598903 3.4241e-05
4:151183352 A G 0.081079 5.3633e-06
4:151191491 A G 0.128836 1.8684e-05
4:151199080 A G 0.579197 6.2765e-05
4:151201635 G A 1.154927 -2.2916e-05
4:151202952 C T 1.894177 6.4354e-06
4:151204852 T C 0.037211 -3.7092e-06
4:151206319 C T 0.640612 5.3322e-05
4:151207127 T C 0.638517 4.4324e-05
4:151208778 T C 1.262395 -3.5359e-05
4:151215662 C T 0.067017 -7.9076e-06
4:151226634 G C 0.052167 3.1818e-06
4:151230284 G A 0.029198 5.3116e-06
4:151233261 A G 1.891937 2.0405e-05
4:151241258 T G 1.356692 -1.0047e-05
4:151242312 T C 0.512285 2.0053e-05
4:151242409 G T 0.020062 1.0186e-05
4:151245237 A G 0.084703 1.4271e-05
4:151247426 T C 0.078842 5.9548e-06
4:151259958 C T 0.044541 -3.8906e-06
4:151266196 C T 0.124644 1.7738e-05
4:151271783 T G 1.892576 2.0054e-05
4:151275797 G A 1.866659 1.3117e-05
4:151294622 G A 0.603295 1.6236e-05
4:151295085 C T 0.556000 -3.6324e-05
4:151300657 A G 0.840555 8.1553e-06
4:151315885 G A 0.021048 1.4207e-05
4:151316610 A C 0.073463 -5.2465e-06
4:151317116 T C 1.919662 2.0003e-05
4:151325244 A G 0.088518 -9.3828e-06
4:151327699 A G 0.051133 9.3885e-06
4:151340224 C T 0.040254 1.1826e-05
4:151340645 C T 0.338021 -2.1194e-05
4:151350707 C T 0.166489 1.6313e-05
4:151360912 A C 0.055421 9.1172e-06
4:151366131 T C 0.051334 5.5670e-06
4:151367855 T C 0.643172 2.5018e-05
4:151370174 G A 0.979768 2.2245e-06
4:151372954 G A 0.798802 -5.0929e-06
4:151374798 A G 0.404674 -5.1811e-06
4:151375875 A G 0.076666 9.6801e-06
4:151397340 C T 0.033260 -4.6859e-06
4:151406257 A G 0.037177 1.0724e-06
4:151406576 G A 0.088399 2.6558e-05
4:151413637 T G 1.496656 4.0767e-05
4:151418747 C T 0.340190 -2.0235e-05
4:151423133 C T 0.083462 -8.6059e-06
4:151431506 T C 0.032332 -5.7981e-06
4:151432767 T C 1.062519 2.7762e-06
4:151443988 A C 0.641067 2.3234e-05
4:151446347 C T 0.855351 5.1273e-06
4:151449814 C G 0.088477 -7.9330e-06
4:151450555 G A 0.044738 -1.9205e-05
4:151462622 C T 1.365525 1.3143e-06
4:151476381 T C 0.020576 1.5219e-05
4:151476558 T C 0.025179 -1.2257e-05
4:151477957 G T 0.028494 1.2263e-05
4:151479755 C T 0.053092 1.1341e-05
4:151481857 A G 0.971183 2.5521e-05
4:151491680 A C 0.032733 -3.8841e-06
4:151499138 A G 0.112031 1.6063e-05
4:151501441 A G 0.036711 -5.7234e-06
4:151520216 A G 0.059011 -1.0159e-05
4:151533523 C T 0.053741 2.5603e-05
4:151534448 G A 0.117987 1.6482e-05
4:151536725 G C 0.045911 2.4318e-06
4:151541239 A G 0.038421 -3.2079e-05
4:151549874 T C 0.058929 -2.3644e-05
4:151564453 G T 1.917055 1.9558e-05
4:151589256 C T 0.025203 -1.3056e-05
4:151608097 G A 0.032513 -1.2157e-05
4:151627521 T C 0.034481 -7.1521e-06
4:151647865 C T 0.028290 1.9593e-06
4:151653525 T C 1.889247 1.4038e-05
4:151654752 T C 0.028861 -1.4345e-06
4:151660527 A G 0.196126 3.0056e-05
4:151662114 C T 0.161254 3.3538e-05
4:151673310 C T 0.085594 1.2280e-05
4:151679315 A G 0.052864 2.4636e-06
4:151684787 C T 0.030656 1.0925e-05
4:151687869 G A 0.022616 -5.5681e-06
4:151692039 A G 0.024285 -1.8814e-06
4:151699798 T C 0.038200 -2.1031e-06
4:151706926 T C 0.396718 2.3321e-06
4:151719263 G A 0.503708 6.6485e-06
4:151724769 T C 0.026937 9.1050e-06
4:151726141 C T 0.036562 -2.9133e-06
4:151726971 T G 0.034501 -2.4720e-05
4:151727005 C T 0.056202 -5.3775e-06
4:151730147 C A 0.160594 2.8906e-05
4:151742349 T C 1.889258 1.2570e-05
4:151745861 T C 0.130628 2.0476e-05
4:151747432 T C 0.083194 2.1739e-05
4:151765336 A G 0.071927 7.6775e-06
4:151772410 G A 0.923854 2.4715e-05
4:151773593 C G 0.100550 -2.1537e-05
4:151775259 A G 0.128523 -6.4294e-06
4:151778354 T C 0.034420 -6.0196e-06
4:151778444 G A 0.024288 -1.1375e-05
4:151793903 C T 0.060938 -3.8092e-07
4:151805588 A G 0.044833 -1.9024e-05
4:151821607 T A 0.205679 -5.3586e-06
4:151836933 A G 0.054343 4.8228e-06
4:151843426 T G 0.370210 3.0470e-06
4:151850646 A G 1.933105 7.9344e-07
4:151860874 T C 0.054316 -6.7212e-06
4:151866627 T C 0.061771 6.4947e-07
4:151874439 T C 0.034382 -1.5635e-05
4:151898642 T G 0.036018 -4.3048e-06
4:151908291 G A 0.030248 2.0557e-06
4:151923264 A G 0.083547 -1.3777e-05
4:151936149 T C 0.292446 -5.9641e-06
4:151961655 C T 0.047047 -1.9613e-05
4:151979814 A C 0.071672 -2.3271e-05
4:151991544 G C 0.050396 -6.3293e-06
4:152016844 G A 0.140219 1.4450e-05
4:152020251 T C 1.911513 7.9318e-06
4:152029716 G C 0.044228 -1.3998e-06
4:152035299 A G 0.038666 1.8793e-06
4:152047365 T C 0.084367 -1.4103e-05
4:152050349 T C 0.051069 3.5109e-07
4:152063021 A G 1.905400 8.4200e-06
4:152065684 G A 0.883733 -3.0446e-06
4:152069566 T C 1.819449 1.3709e-05
4:152088145 G A 0.041760 3.7119e-05
4:152102925 G A 0.036793 9.6376e-06
4:152105152 T C 1.918850 7.2245e-06
4:152105348 C T 1.789456 1.1057e-05
4:152109242 T C 0.123635 -8.2741e-06
4:152113451 C T 1.918544 9.5969e-06
4:152120597 A C 0.060823 -3.8253e-05
4:152143046 A C 0.122513 -8.7604e-06
4:152144408 G T 0.020630 -1.0233e-05
4:152148145 A G 0.033631 -1.7694e-05
4:152159316 G A 0.118922 1.8982e-05
4:152159560 T G 0.081314 -1.1130e-05
4:152162118 C T 0.096259 -3.8514e-05
4:152164786 A G 0.463634 -8.6384e-06
4:152170354 C A 0.911200 4.2361e-05
4:152184264 T C 0.056257 8.1465e-06
4:152187218 C A 0.128625 -2.5870e-05
4:152206481 G T 0.037422 2.1438e-06
4:152212486 T C 0.876869 -1.3470e-05
4:152215052 G A 0.021993 1.1910e-05
4:152216154 G T 1.935720 1.8095e-05
4:152220971 T C 0.932660 4.1951e-05
4:152227218 G A 0.055441 -2.4928e-05
4:152228827 C T 0.724883 -9.7015e-06
4:152230379 C A 0.040597 -6.1144e-06
4:152235635 C T 1.827666 3.8459e-07
4:152235761 G A 0.224140 1.0627e-04
4:152238115 T C 0.714700 -1.2182e-06
4:152238252 G A 0.024972 -1.6733e-05
4:152240214 A C 0.070563 -2.7987e-06
4:152247936 A C 0.035413 -4.3018e-06
4:152259759 A G 1.124767 5.4089e-06
4:152269077 T C 0.461342 -8.3443e-06
4:152275144 T C 0.246225 9.6612e-05
4:152280642 C T 0.051354 3.6141e-05
4:152282974 G C 0.102328 2.3376e-06
4:152292015 G A 0.736908 3.1133e-05
4:152324434 T C 0.105425 -2.9271e-05
4:152331521 G A 0.247636 1.5037e-04
4:152340150 C T 0.064365 -9.9676e-06
4:152353154 T C 0.034454 -1.2209e-05
4:152364157 T C 0.022786 4.3952e-06
4:152377549 A G 0.054040 7.7826e-06
4:152378561 A G 0.060670 -9.3795e-07
4:152383533 C G 0.050770 -3.2209e-05
4:152403487 A G 0.053251 -5.3074e-06
4:152405796 G A 0.046336 -1.9397e-05
4:152417674 T C 0.041005 -3.3397e-05
4:152430178 C T 1.117760 2.1092e-05
4:152443840 G A 0.873996 -2.4009e-05
4:152453207 G A 0.030265 4.2253e-06
4:152453654 T C 0.267386 6.9817e-05
4:152467136 A G 0.028647 1.1307e-05
4:152477804 G T 0.079831 -4.8260e-06
4:152489984 G A 0.058035 7.4556e-06
4:152493988 T G 0.035358 -8.2151e-07
4:152495096 A G 0.073348 1.0239e-05
4:152503362 C A 0.684816 -1.6175e-05
4:152505856 A G 0.031938 7.1614e-06
4:152521650 A G 1.823430 1.8820e-05
4:152535973 T C 0.031455 1.3713e-05
4:152544119 A G 0.065549 2.3608e-05
4:152554986 T C 0.081983 8.3077e-06
4:152560731 G A 0.684394 -1.1188e-05
4:152569962 A G 0.052072 2.0097e-05
4:152577397 T C 0.034345 -9.9694e-06
4:152580678 C T 0.243947 1.2135e-04
4:152606198 A G 0.052816 2.7527e-05
4:152606573 C T 0.978088 2.8776e-05
4:152621237 T C 0.663190 -1.3296e-05
4:152623485 C A 0.089375 -6.9540e-06
4:152646690 A G 0.032638 1.5247e-05
4:152646991 G A 0.166109 2.2455e-05
4:152666143 A C 0.038578 4.5194e-06
4:152676350 C T 0.973917 2.6932e-05
4:152680701 C T 0.732247 -1.8412e-05
4:152682046 T G 0.233813 1.1295e-04
4:152687066 A G 1.893555 1.4305e-05
4:152688978 C T 0.034668 -2.4096e-05
4:152692936 T C 0.040060 1.2781e-06
4:152693096 T C 0.063193 -1.1429e-06
4:152711052 T C 0.127072 -2.1233e-05
4:152718396 T C 0.497992 -1.7136e-05
4:152723597 G A 0.247871 1.0160e-04
4:152732197 G A 1.287989 -4.1097e-05
4:152744583 G A 0.194888 -5.2941e-06
4:152749537 A G 0.037058 -2.1979e-05
4:152749595 C T 1.557160 9.1680e-06
4:152758184 C T 0.032115 -1.7748e-05
4:152758408 C T 1.489809 7.8837e-06
4:152763382 A G 0.048944 -1.2727e-05
4:152764439 T C 0.199131 3.3255e-06
4:152765086 A G 1.001374 -2.7879e-05
4:152774824 C T 1.199457 -2.8195e-05
4:152779838 T C 0.327760 1.5061e-05
4:152782184 T C 0.136102 2.7259e-05
4:152782639 C T 0.261443 -3.7172e-06
4:152783270 C A 0.221845 2.3137e-05
4:152785361 T C 1.092948 -9.7902e-06
4:152795579 A G 0.033430 -1.4115e-05
4:152798712 C T 1.732536 -1.9531e-05
4:152800929 A G 0.031595 2.6965e-06
4:152806187 C T 0.242149 3.6758e-06
4:152808694 A C 0.354537 -9.3877e-06
4:152811236 C T 0.032288 1.4737e-05
4:152812899 T C 0.539385 -1.2590e-05
4:152813933 G A 1.732519 -1.6257e-05
4:152814980 G T 0.028820 -6.4086e-06
4:152816474 A G 0.040954 -1.1360e-05
4:152817310 C T 1.675232 -2.3462e-05
4:152827104 A G 0.127045 -9.9397e-06
4:152844175 G T 0.118790 -6.6703e-06
4:152845665 G A 0.048009 -6.0598e-06
4:152855276 C T 0.052323 4.7663e-06
4:152861080 A G 0.035372 2.3220e-05
4:152862093 G A 0.063903 -4.8366e-06
4:152890563 T G 1.178827 -4.6948e-06
4:152902062 G T 0.040835 -1.1813e-05
4:152907700 A G 1.707194 -2.1542e-07
4:152909370 C T 0.033651 -2.0101e-06
4:152910668 A C 0.050066 -1.0579e-05
4:152911793 A G 0.146617 2.2649e-05
4:152914190 C T 0.577215 -8.5026e-06
4:152925601 T C 0.142385 -1.1081e-05
4:152926015 T C 0.129758 -5.8201e-05
4:152930221 G A 0.052911 -6.6882e-06
4:152932315 A G 0.054329 1.2381e-05
4:152935586 A G 0.025264 2.0393e-05
4:152940247 T C 0.134483 -3.7425e-05
4:152942291 G T 0.024067 1.3762e-06
4:152947377 C T 0.101373 4.4190e-06
4:152956580 G T 0.341958 1.6296e-05
4:152961050 G T 0.199267 1.0871e-05
4:152965366 G A 1.546355 9.0112e-06
4:152971355 A G 0.073582 -2.8668e-05
4:152980819 T C 1.246559 2.8494e-05
4:152982662 G T 0.044544 -5.6422e-06
4:152989810 T G 0.130254 -5.2901e-05
4:152990148 G T 0.175353 -1.4812e-05
4:153000478 T C 0.055166 1.6312e-05
4:153003263 T G 0.044538 1.1905e-05
4:153004679 A G 1.463913 4.9143e-06
4:153006446 A G 0.058446 6.2363e-06
4:153007734 G A 0.309972 1.1067e-05
4:153010485 C T 1.041787 1.4353e-06
4:153011210 C T 1.401641 1.0658e-05
4:153012841 C T 0.024265 -5.7120e-06
4:153019169 A G 0.580027 -3.6170e-09
4:153021228 A G 0.070281 1.4972e-05
4:153028696 A G 0.061452 5.3331e-06
4:153039864 A G 0.155651 -2.6277e-05
4:153053114 T G 0.856249 3.2415e-05
4:153068922 A G 0.027205 -7.9462e-06
4:153074776 T G 0.587489 4.4740e-06
4:153074842 A C 0.780276 -2.8154e-06
4:153079222 A G 0.035620 -1.8365e-05
4:153085257 A G 0.063182 8.2612e-06
4:153089952 G T 0.116046 -1.2879e-05
4:153090442 C T 1.548456 1.7537e-05
4:153095097 T C 0.151795 -1.9007e-05
4:153102015 C T 1.382191 8.8188e-06
4:153102327 C T 0.437540 -1.3385e-06
4:153102565 C T 0.900620 9.0801e-06
4:153109365 T C 0.748124 2.1377e-05
4:153113039 A G 0.066280 1.6270e-06
4:153113810 C T 0.031642 -1.6199e-05
4:153116807 A G 0.131019 9.8960e-06
4:153120982 C T 0.670408 1.4374e-05
4:153121818 G T 0.430268 -2.5567e-05
4:153123443 A C 0.297342 -1.3490e-05
4:153124019 T C 0.067299 -3.8972e-05
4:153131252 G T 0.035970 -6.7014e-06
4:153131483 C G 0.062159 5.9709e-06
4:153136125 C A 0.253049 -1.7032e-05
4:153150044 A G 0.035433 1.3700e-05
4:153151673 A G 0.059667 -1.7375e-06
4:153151801 G A 0.450714 1.3847e-05
4:153156200 C T 0.514271 2.9874e-06
4:153162522 T C 0.115404 -2.1323e-05
4:153166304 A C 0.039999 -3.9649e-06
4:153167171 G A 0.451143 6.2743e-06
4:153167888 T C 0.098472 -1.7730e-05
4:153167949 A G 0.381868 6.1940e-06
4:153168894 T C 0.051188 2.9273e-06
4:153191333 G C 0.385747 -3.4439e-05
4:153193798 A C 0.213614 -5.3435e-06
4:153196196 T C 0.033577 -2.4181e-05
4:153199663 T C 0.121071 -1.6062e-05
4:153202701 T C 0.208613 -1.2284e-05
4:153203432 A G 0.111490 4.2836e-06
4:153204376 C T 0.126082 -2.2973e-07
4:153206482 C T 0.095321 1.5668e-05
4:153207013 T C 0.046353 3.3164e-05
4:153215811 T C 0.164262 -3.0246e-05
4:153220145 A C 0.063165 -9.5317e-06
4:153224603 G A 0.121231 -3.1870e-05
4:153224978 C T 0.193181 -3.5425e-05
4:153231570 T C 0.035056 -1.9783e-05
4:153233476 C T 0.249159 9.5938e-06
4:153239288 C T 0.055669 1.5783e-05
4:153242605 G A 0.037537 -3.1849e-07
4:153245269 A G 0.135269 -1.7355e-06
4:153248578 C T 0.034505 2.5374e-05
4:153252820 G A 0.042970 -1.9004e-05
4:153265507 C T 1.411783 2.0108e-05
4:153272787 C T 0.021786 4.0155e-06
4:153276355 C T 0.024496 -5.7758e-06
4:153280988 C T 0.109090 -1.6717e-05
4:153288835 A G 0.116029 -3.8427e-06
4:153295024 A G 0.040420 -1.1804e-06
4:153296588 C T 0.043463 4.7392e-06
4:153302092 A C 0.058514 -1.3054e-05
4:153305013 A G 0.044201 -1.5602e-05
4:153309538 C T 1.170192 9.0018e-06
4:153325010 A T 0.204425 3.6052e-06
4:153328501 C A 0.233802 -1.0169e-05
4:153332380 G T 0.107071 -2.6564e-05
4:153334717 C T 0.029963 2.0524e-05
4:153347299 G A 0.078114 3.8900e-05
4:153358554 A G 0.119480 -8.4506e-06
4:153358914 T C 0.020719 4.3590e-06
4:153363612 C T 0.182448 -2.1001e-05
4:153387373 T C 0.044004 1.2306e-05
4:153399691 C T 0.204085 2.5632e-06
4:153421334 A G 0.563327 -1.4480e-05
4:153428649 G T 0.269599 3.3166e-05
4:153441000 T G 0.084169 -2.5540e-05
4:153458889 A G 0.085200 2.2023e-06
4:153476748 A G 0.020620 -1.2320e-05
4:153480419 T C 0.024071 -6.5074e-06
4:153499990 G A 0.609677 -2.7128e-08
4:153501031 A G 0.031210 -2.0793e-05
4:153509907 C T 0.057202 8.2683e-07
4:153518971 T C 0.035994 4.9972e-06
4:153525671 G T 0.076241 -1.0422e-05
4:153527399 C A 0.092033 2.1562e-06
4:153532240 A G 0.373511 4.4016e-06
4:153534250 A G 0.234074 3.7830e-06
4:153535791 C T 0.062713 -1.4092e-05
4:153540119 C T 0.093692 1.5177e-06
4:153540318 C T 0.098251 8.0072e-06
4:153541327 A C 0.034321 3.1866e-05
4:153544376 G C 0.086315 3.3125e-05
4:153550814 C T 0.030908 9.3896e-06
4:153551062 C T 0.032496 2.6878e-05
4:153553255 A G 0.722455 -4.9804e-06
4:153556810 G A 1.864976 3.0108e-05
4:153556858 G A 1.628967 1.7237e-05
4:153558074 C T 0.153295 3.4264e-06
4:153564332 G A 0.156926 -3.1058e-05
4:153565645 G A 0.526609 -4.3551e-06
4:153565838 T C 1.029782 1.0208e-05
4:153567497 T G 0.170787 8.3612e-06
4:153567842 T C 0.163756 -7.6894e-06
4:153570670 G A 0.029140 -1.2367e-05
4:153575339 G A 1.079753 2.8818e-05
4:153576321 A G 0.133331 9.3463e-07
4:153580613 T C 1.205764 3.3970e-05
4:153581276 C A 0.992044 1.5868e-05
4:153582874 A T 0.085543 1.3527e-05
4:153584632 C G 0.145931 1.5481e-05
4:153584805 T C 0.152672 2.5714e-06
4:153585984 T C 1.170950 4.7890e-06
4:153597551 A G 0.046703 1.8465e-05
4:153600872 G A 0.079124 -3.2581e-05
4:153601980 T A 1.979407 3.3545e-05
4:153602105 T G 1.828241 1.3613e-05
4:153602197 T C 0.040176 -5.4366e-06
4:153602674 C A 1.977697 3.4436e-05
4:153603030 G A 0.081871 6.5946e-06
4:153610164 G A 0.969966 1.2422e-05
4:153612543 G A 0.080729 7.3420e-06
4:153621529 C T 1.975841 6.8653e-06
4:153624201 G A 0.133987 -8.0754e-06
4:153624871 C A 0.044473 9.7359e-08
4:153626055 G A 0.115312 -5.0786e-06
4:153627330 G T 1.936872 9.4231e-06
4:153628660 A G 0.037531 -1.3230e-05
4:153632321 G A 1.906270 2.1477e-05
4:153635369 C T 0.534721 2.0138e-05
4:153638829 A G 0.033685 3.5007e-05
4:153640613 C T 1.304658 4.6858e-06
4:153641305 C T 0.060938 -2.0413e-05
4:153648003 C T 1.971584 1.0843e-05
4:153648731 T C 0.032944 -1.7913e-06
4:153650133 A G 0.498060 6.6658e-06
4:153650178 A G 1.305583 -1.4071e-05
4:153651995 G A 0.085169 8.3286e-06
4:153657991 A C 0.050083 -1.6246e-05
4:153658895 T C 0.304818 3.6495e-06
4:153659666 A G 0.083238 1.9309e-05
4:153660541 A C 0.053506 -1.5771e-05
4:153661060 T C 0.022344 2.0699e-05
4:153668328 A C 1.270582 2.8617e-06
4:153668482 G A 0.826160 -4.5244e-06
4:153669172 T C 0.040709 1.1920e-05
4:153679967 G T 0.155858 7.1387e-06
4:153690842 C T 1.243590 7.2869e-06
4:153695113 A T 0.446308 8.8102e-06
4:153698563 C T 0.163178 -3.2552e-06
4:153701130 T C 0.806618 2.1169e-06
4:153701562 T G 0.082218 1.2026e-06
4:153701613 T C 0.028681 -1.0771e-05
4:153719675 C A 0.025240 -7.5466e-06
4:153722830 T G 0.040594 2.5412e-05
4:153736657 C T 1.960093 -1.8745e-05
4:153743752 A G 0.035389 -2.2339e-05
4:153770075 A G 0.087902 1.6730e-05
4:153771376 C T 0.300259 6.7830e-06
4:153777006 A G 0.039309 -3.6245e-06
4:153798514 T C 0.086797 -1.4329e-05
4:153799603 G T 0.084020 2.3259e-05
4:153809877 C T 0.064369 -1.0887e-05
4:153811650 C T 1.258784 4.0776e-06
4:153812548 T G 0.858632 -6.7951e-06
4:153818597 C T 0.053527 -1.7671e-05
4:153823694 G A 1.220587 2.8291e-05
4:153838863 G A 0.022408 -2.5753e-05
4:153855551 T C 0.037748 -6.1022e-06
4:153863214 G T 0.373736 -1.0016e-05
4:153865930 A G 0.831331 -3.2519e-06
4:153867573 A G 0.064569 -3.1391e-06
4:153874666 A G 0.024853 6.0059e-06
4:153875116 C A 0.024944 4.2583e-06
4:153879154 C T 0.911744 7.0882e-05
4:153880875 T C 0.844863 6.5228e-05
4:153881835 T C 0.674181 4.0312e-06
4:153882002 C T 0.117338 -1.0698e-05
4:153884827 A G 0.070730 -1.4689e-05
4:153885065 T C 0.180626 7.3444e-06
4:153885783 T C 0.027858 4.2947e-06
4:153888640 T C 1.197254 2.7668e-06
4:153889265 G A 0.401699 8.8345e-06
4:153890106 A G 1.674382 7.0636e-06
4:153892938 T C 0.090068 1.8682e-05
4:153893354 A G 1.515529 3.0934e-06
4:153894199 T C 0.102685 2.7352e-05
4:153899573 C A 1.812255 6.5193e-06
4:153902011 C A 0.111783 8.1410e-06
4:153905084 G A 0.106374 2.1607e-06
4:153907879 G A 0.046853 -2.7473e-05
4:153913409 C T 0.477954 1.7851e-05
4:153913548 A G 0.087967 2.7404e-05
4:153913902 G A 0.044198 -4.0387e-07
4:153916711 C G 0.465997 -3.1362e-06
4:153917822 A G 0.933261 -1.6417e-06
4:153919893 G A 0.624231 4.1266e-05
4:153924940 C T 0.252172 -2.3420e-05
4:153928731 G A 1.307735 2.1247e-06
4:153937191 C T 0.129761 -5.8230e-06
4:153939787 C T 0.072559 -5.7633e-06
4:153940504 T C 0.036412 2.8885e-06
4:153940780 A G 0.797476 6.2217e-06
4:153940816 T G 0.518827 4.8453e-05
4:153942306 T C 0.204183 -1.4528e-05
4:153943149 G A 0.180330 -4.4981e-05
4:153943399 A G 0.313260 2.4682e-06
4:153943571 C T 0.174611 3.0991e-05
4:153946745 T C 0.064464 -1.4498e-05
4:153957789 C T 0.068982 8.6900e-06
4:153957905 T G 0.049474 -5.9955e-06
4:153961784 A C 0.640860 3.6040e-06
4:153965801 A G 0.075282 6.4380e-06
4:153967415 C T 1.518623 4.0301e-06
4:153970964 A G 1.470909 1.9823e-06
4:153973469 G A 0.058858 -1.5027e-06
4:153976397 G A 0.159710 -2.7568e-06
4:153976787 G C 0.813095 4.0700e-06
4:153979228 T C 0.064260 -6.0874e-06
4:153981824 G A 1.904768 3.8420e-06
4:153981838 A G 1.264676 -4.5782e-06
4:153982885 G A 0.081742 1.4729e-05
4:153986020 T G 0.572588 -1.1227e-05
4:153986325 A G 1.867186 1.0494e-05
4:153999455 A G 0.180061 -4.2681e-06
4:154000765 A G 0.104014 -2.3316e-05
4:154002040 T C 0.184073 -3.2616e-05
4:154002914 A G 0.050515 -7.2688e-07
4:154005768 A G 0.600704 -2.4545e-05
4:154006912 C T 0.294778 1.2150e-05
4:154011438 T C 0.129135 1.8966e-05
4:154012486 C T 0.044456 6.9941e-06
4:154013921 G A 0.487956 3.2006e-06
4:154014468 G A 0.156358 1.0266e-05
4:154015203 G A 1.124192 1.7004e-05
4:154015668 A G 0.038177 7.0585e-06
4:154016807 T C 0.354612 -3.8679e-05
4:154017964 A C 1.405439 -9.6857e-06
4:154018048 G C 0.032863 -5.9504e-06
4:154019746 A G 0.045847 1.0869e-05
4:154027852 T C 0.048060 1.4463e-05
4:154032676 C T 0.076071 -9.6133e-06
4:154033069 A G 0.068581 5.0053e-06
4:154036540 T C 0.418814 4.4147e-07
4:154038835 C T 1.507203 4.2226e-06
4:154040710 G C 0.206247 -8.1497e-06
4:154044671 G T 0.060530 -1.1105e-05
4:154045910 T C 0.034066 -6.8254e-06
4:154049231 A C 0.399194 -7.8135e-06
4:154050354 C T 0.424186 1.8764e-05
4:154055176 C T 0.360595 2.0194e-05
4:154060110 A G 0.211391 1.5938e-06
4:154065394 C T 0.404827 -1.4764e-05
4:154068710 C G 0.050086 -9.9200e-06
4:154072853 C T 0.299303 1.1613e-05
4:154077958 A G 0.058059 1.3062e-05
4:154084068 G A 1.120738 -2.8973e-05
4:154084081 T G 1.791822 1.7318e-05
4:154086155 C G 1.920516 1.9035e-05
4:154086236 T C 0.224742 8.5768e-06
4:154090525 A G 0.026253 -1.2900e-05
4:154094220 A G 0.133977 1.0473e-05
4:154097323 C T 1.089075 -1.4806e-05
4:154099728 C A 0.675229 -3.0011e-06
4:154101507 T C 0.090099 -6.0328e-06
4:154112381 G A 0.541969 -1.0863e-06
4:154115019 A G 0.087991 -2.2737e-05
4:154118168 A G 0.815485 -6.2398e-07
4:154125081 C T 0.452207 -1.4272e-05
4:154125998 C T 0.141592 1.3438e-05
4:154130439 G A 0.252569 1.5041e-05
4:154132248 C T 0.749664 1.1403e-05
4:154138511 C T 0.036348 5.6108e-06
4:154141258 G T 1.172636 2.9879e-05
4:154145540 C G 0.099003 2.2117e-05
4:154145670 A G 0.244410 -1.0749e-05
4:154154000 G A 0.549296 -6.8804e-07
4:154159417 T G 0.061700 4.8387e-06
4:154162384 T C 0.287421 -5.8128e-06
4:154167211 T C 0.279642 -1.8032e-05
4:154184848 A G 0.234408 1.6070e-05
4:154190965 G A 0.334029 -2.0132e-06
4:154191710 A G 0.578150 -2.5693e-05
4:154192978 A G 0.084900 -3.0348e-06
4:154200320 A G 1.127245 -2.7583e-05
4:154216548 T C 0.040890 1.5732e-05
4:154224048 G A 0.211139 -3.0220e-06
4:154240476 G A 1.920533 -7.5101e-06
4:154247209 T C 0.333322 -1.3899e-05
4:154254516 A G 0.447961 1.1906e-06
4:154256251 C T 0.060211 -2.8453e-06
4:154259137 C T 0.030082 -2.5542e-06
4:154264088 G A 0.138604 2.0942e-05
4:154265827 G T 0.234843 -2.4371e-05
4:154284291 C T 0.086056 -1.9373e-05
4:154299198 C A 0.037514 -6.2176e-06
4:154311117 A C 0.071400 -5.1102e-06
4:154311341 G A 0.440831 -1.2597e-05
4:154311468 G A 0.038007 -6.6413e-06
4:154313670 G A 0.314946 2.5254e-05
4:154314931 A C 0.864065 1.2552e-05
4:154320135 T G 0.072624 -9.2812e-06
4:154320701 C T 0.374154 2.0715e-05
4:154329842 A G 0.059830 -5.6507e-06
4:154354615 G C 0.048233 -2.5865e-06
4:154355066 A G 0.046513 -1.7065e-05
4:154355313 C T 0.256190 1.8222e-05
4:154357175 G A 0.120636 7.1810e-06
4:154364673 A G 0.040771 4.1646e-06
4:154367381 T G 0.441277 2.4425e-06
4:154374328 T C 0.079886 7.8032e-06
4:154378572 G A 0.496660 -4.7341e-06
4:154379959 C T 0.720171 -7.1839e-06
4:154400015 G A 0.102627 -2.4402e-05
4:154405304 A G 0.130999 2.9387e-07
4:154406794 G A 0.790228 -1.8298e-05
4:154407294 G A 0.110069 -1.5139e-05
4:154410570 A G 0.085550 -1.7379e-05
4:154412394 T C 0.085652 2.9481e-05
4:154418561 C T 0.907287 -7.5135e-06
4:154420990 T G 0.048515 -1.3849e-06
4:154424981 T C 0.061448 -2.1455e-07
4:154445607 G A 0.186086 3.9915e-06
4:154446837 C T 0.503714 -2.4665e-05
4:154450817 T G 0.064739 5.2147e-06
4:154451678 C A 0.067007 -4.8030e-06
4:154462130 G C 0.424512 -4.4554e-06
4:154463023 C G 0.221233 -2.3974e-05
4:154465574 A G 0.067095 -4.0090e-06
4:154470759 G A 0.133086 -6.3805e-06
4:154474931 A G 0.556313 -1.6814e-05
4:154477641 G A 0.124627 -3.2009e-07
4:154478222 T C 0.433926 1.0598e-05
4:154478485 C A 0.168016 1.0293e-05
4:154478736 T C 0.140865 -1.3730e-05
4:154479430 C T 0.731601 2.9267e-05
4:154479728 G T 0.436887 1.8065e-05
4:154486428 G A 0.101328 -2.5424e-05
4:154488144 T C 0.034597 -2.7163e-05
4:154491794 T C 0.020290 -2.2185e-05
4:154493146 T C 0.090014 2.4392e-05
4:154496039 T C 0.177505 4.1265e-06
4:154498556 G A 0.025094 1.6859e-05
4:154503042 C T 0.099112 -3.7137e-05
4:154506081 A G 0.153196 -1.8244e-05
4:154510843 A G 0.636862 2.6863e-05
4:154511138 G A 0.046962 1.7716e-05
4:154514653 G T 0.095504 1.6403e-06
4:154514965 C T 0.659722 1.4102e-05
4:154519764 G A 0.021242 -1.9771e-05
4:154524518 T C 0.063767 -5.4005e-06
4:154525458 T C 0.227662 -2.8696e-05
4:154527439 G T 0.067758 -1.7921e-05
4:154527615 G A 0.157252 3.2498e-05
4:154528885 A G 1.189941 -2.2615e-06
4:154535234 A G 0.045068 -2.7693e-06
4:154535573 T G 0.044266 1.7004e-05
4:154535964 G A 0.027678 1.0252e-05
4:154540056 C T 1.234414 2.4962e-05
4:154543215 T C 0.072678 -1.0699e-05
4:154543571 C T 1.274053 1.6656e-05
4:154543771 G T 1.152173 1.4004e-06
4:154544447 G A 0.052255 -4.5627e-06
4:154546701 C T 0.970303 2.2210e-05
4:154548544 C T 0.165262 -2.1564e-05
4:154549663 C T 0.961024 1.1408e-05
4:154551112 G A 0.055907 -2.9508e-06
4:154551474 C T 0.042348 -7.3307e-06
4:154553693 A G 1.223056 1.4756e-05
4:154553877 T C 0.042644 -5.6697e-06
4:154553973 A G 0.142194 4.9867e-06
4:154556095 G A 0.029439 1.2454e-06
4:154556798 G C 1.666260 -5.9226e-06
4:154557616 T C 0.027528 -2.1797e-05
4:154558964 C A 1.376092 -3.5285e-06
4:154559151 G A 1.574699 -1.0213e-05
4:154559500 A T 0.204782 -9.2665e-06
4:154564364 A G 0.382069 -3.5734e-06
4:154572113 G A 0.883685 -1.1910e-05
4:154576352 G A 0.042882 1.6291e-05
4:154577851 A G 0.150514 -8.4428e-06
4:154579616 T G 1.542788 -1.5370e-05
4:154589724 C T 0.324877 -1.1735e-05
4:154599740 A G 0.058671 6.2652e-06
4:154603862 A G 0.679941 2.6161e-05
4:154609523 C T 1.784077 1.5846e-05
4:154624656 C T 0.896846 -1.3228e-05
4:154625409 C T 0.148416 -1.9239e-05
4:154626317 A G 0.061418 1.1007e-05
4:154630501 A G 0.385703 -1.9556e-05
4:154631563 C T 0.415373 5.6325e-05
4:154631587 G C 0.415825 -1.5682e-05
4:154636163 A C 0.045279 2.2163e-05
4:154644537 C T 0.487912 -2.5467e-05
4:154646752 T G 1.918928 -3.1762e-06
4:154664462 G A 0.077397 -7.3960e-08
4:154669733 A G 0.503085 -2.6212e-05
4:154669886 G C 0.069397 2.4757e-05
4:154676555 G A 0.185960 -1.2927e-05
4:154678363 C A 1.098088 -5.9784e-06
4:154688047 G A 0.037109 -5.7165e-06
4:154698891 C T 0.051885 -1.8562e-05
4:154703596 C T 0.388739 2.7202e-05
4:154704719 T C 0.042083 -1.8641e-05
4:154706267 G A 1.415414 1.8923e-05
4:154709854 A G 0.390854 1.4255e-05
4:154711684 G T 0.030408 1.7507e-07
4:154714458 T A 0.042970 -1.2060e-05
4:154726500 G A 0.494630 -1.2878e-05
4:154737657 A G 1.481136 1.3352e-05
4:154743021 C T 0.082164 3.3045e-05
4:154743758 A G 0.088871 5.0595e-06
4:154746110 T C 0.112650 3.2165e-06
4:154757394 T C 0.080640 -2.9402e-07
4:154765293 C T 0.990572 -1.4050e-05
4:154765669 C T 0.054367 -7.8570e-07
4:154766244 A G 0.032676 8.4670e-06
4:154769052 T C 0.512081 1.7118e-05
4:154771776 C T 0.230250 1.3717e-05
4:154771820 C T 1.044578 -4.7248e-05
4:154772185 G A 0.231647 -1.0532e-08
4:154787083 G A 0.023296 4.4424e-06
4:154787090 C T 0.938871 2.6473e-05
4:154787352 G T 0.244199 -4.6823e-05
4:154799797 G A 0.495228 -2.9540e-06
4:154800414 A G 0.217595 3.3343e-05
4:154814091 T C 0.912472 2.1095e-05
4:154820073 G A 0.226017 -1.7289e-05
4:154832776 G T 0.028358 2.8301e-05
4:154843143 C A 0.029827 2.2125e-06
4:154852699 G A 0.041430 -9.8455e-06
4:154854591 G A 1.306525 8.2388e-06
4:154858698 G T 0.165435 2.4843e-05
4:154865792 T C 1.515661 -5.8247e-06
4:154867101 A C 0.063886 -6.4193e-06
4:154867947 G A 0.037881 1.2906e-05
4:154881587 C A 0.246069 3.6596e-05
4:154883022 T C 0.186592 1.8290e-05
4:154883600 G A 1.421558 -8.3317e-06
4:154891251 A G 0.179939 -1.4663e-05
4:154892552 C T 0.468598 1.2948e-05
4:154905443 G A 0.226146 -3.0992e-05
4:154911023 T C 0.282114 -2.2547e-07
4:154920797 C T 0.042005 3.2438e-06
4:154923576 T G 0.028399 -1.4116e-05
4:154925590 A G 0.319162 2.3581e-05
4:154926544 T C 0.027685 -7.7209e-06
4:154926630 T C 0.069921 -1.6010e-05
4:154927324 G A 1.341291 -4.5602e-05
4:154934664 G A 0.354231 -2.2550e-05
4:154934959 C T 0.217279 -1.9788e-05
4:154940467 G C 0.295972 5.5766e-06
4:154942525 A G 1.024023 6.3356e-05
4:154950200 T C 0.174183 -3.0129e-05
4:154951725 G A 0.590923 -1.0150e-05
4:154955311 G A 0.025781 -1.7655e-05
4:154957317 T C 0.288543 -2.7946e-05
4:154958320 G A 0.384976 1.2198e-05
4:154960908 G A 0.312365 3.2419e-05
4:154969253 G A 0.626360 6.3400e-06
4:154970751 G C 0.310105 2.9970e-05
4:154988746 A C 0.202653 -2.3870e-05
4:154989821 A G 0.087936 1.5093e-05
4:154993990 T C 0.801552 -3.9924e-07
4:155000585 T C 0.954810 -2.5106e-05
4:155003769 C A 0.206757 -1.8673e-05
4:155006950 T C 0.083115 3.7858e-06
4:155011643 A C 0.135102 -1.3003e-05
4:155012648 C T 0.032570 1.1284e-05
4:155015920 A G 0.475887 -1.0277e-05
4:155017102 A G 0.067908 -9.3857e-06
4:155021385 C T 0.111249 -1.3184e-05
4:155037117 C T 0.030075 3.4898e-06
4:155039845 T C 0.221056 -2.2576e-06
4:155040332 T C 0.293853 -1.1685e-05
4:155042617 C T 0.113469 1.1690e-06
4:155043018 T G 0.119810 -4.2940e-06
4:155047033 T C 0.557731 7.8902e-06
4:155047531 T C 0.805809 2.0686e-05
4:155047650 T C 0.029854 9.1081e-06
4:155048263 G T 0.055370 4.6325e-06
4:155050530 C G 0.051541 -2.8367e-05
4:155052013 G A 0.312719 -1.9807e-05
4:155055498 C T 1.040410 2.4700e-05
4:155062048 C A 0.019892 1.8742e-07
4:155063969 A G 0.133409 -1.0930e-05
4:155072373 C T 1.578357 4.7695e-06
4:155078715 T C 0.113948 -5.0699e-06
4:155083506 A G 1.830067 1.3048e-05
4:155083771 A G 0.035504 -1.2313e-05
4:155103453 T C 1.875488 -9.0925e-06
4:155104856 G C 0.047761 -4.5132e-06
4:155106856 T C 0.062050 2.4464e-06
4:155128688 A G 0.133154 4.4372e-07
4:155131372 G A 0.021551 -2.1018e-05
4:155135688 A G 1.851448 -6.1021e-06
4:155137879 T C 0.058650 -1.2689e-05
4:155138400 C T 0.834225 -2.9612e-06
4:155142629 A C 0.109467 -2.4083e-06
4:155143161 C T 0.081011 1.1142e-05
4:155157015 C T 0.045432 -9.3982e-06
4:155158090 C A 0.026801 -6.1492e-06
4:155165353 A G 0.104310 -1.0878e-05
4:155165357 T C 1.878201 -8.7708e-06
4:155168982 A G 0.129639 7.4604e-06
4:155171772 T C 0.024081 7.2814e-06
4:155181767 C A 1.172208 -1.3362e-05
4:155185021 T C 0.133042 -3.7106e-06
4:155185873 C T 0.072596 4.7257e-06
4:155190509 T G 0.025951 1.4822e-05
4:155195762 T C 0.046057 -5.9318e-06
4:155196961 C T 0.046493 1.0610e-05
4:155199673 G A 0.882193 7.9965e-06
4:155214311 C A 1.291576 2.7699e-05
4:155219549 G T 0.123301 4.4160e-06
4:155219662 C G 0.329429 1.8190e-05
4:155220992 T G 0.084724 -5.3805e-07
4:155229305 C T 0.086012 1.3599e-05
4:155233346 G A 1.168866 2.4557e-05
4:155241572 A G 0.670136 -2.3151e-05
4:155241735 T C 0.121431 2.9612e-06
4:155243604 C T 1.960552 1.1748e-05
4:155244475 T G 1.840800 9.8371e-06
4:155245811 T C 1.837573 4.2440e-06
4:155246469 A G 1.830158 2.7885e-06
4:155249289 A G 0.026964 -1.0838e-05
4:155250364 T C 0.833113 1.0384e-05
4:155250786 A G 0.080987 9.1894e-06
4:155258749 G A 0.075020 -1.2034e-05
4:155261814 A G 0.040546 -5.9356e-06
4:155264637 A G 0.101305 -2.7626e-05
4:155265674 T C 0.033719 -7.8688e-06
4:155266359 T C 0.867828 9.9297e-06
4:155266789 T C 0.079056 -1.1911e-05
4:155270305 T C 0.062788 -7.3732e-06
4:155279102 A C 0.673906 -2.7121e-05
4:155279774 T C 0.034719 -5.1860e-06
4:155281288 G A 1.758494 -1.6705e-05
4:155286429 C T 0.881683 8.0326e-06
4:155287535 C T 0.943923 9.7944e-06
4:155287863 T G 0.041270 5.4535e-06
4:155295076 G A 0.915531 7.6244e-06
4:155297245 G T 1.733658 -1.5377e-06
4:155300938 G A 0.695716 -3.4501e-06
4:155301059 A C 0.313644 -1.1530e-05
4:155305772 T C 0.083632 -1.1268e-06
4:155308684 T G 0.119555 -7.3296e-06
4:155312411 A G 0.356543 1.1252e-06
4:155318089 T C 0.023102 -1.0929e-05
4:155319043 G A 1.634420 -6.5739e-06
4:155324656 A G 0.107927 -7.4987e-06
4:155325096 G C 0.077203 1.8784e-05
4:155325864 A G 1.523090 -1.2315e-06
4:155332188 T C 0.049165 9.9628e-06
4:155333629 T C 0.046975 -2.6036e-06
4:155336126 T C 0.038163 -1.4555e-05
4:155336801 A G 0.100142 -4.2188e-06
4:155337212 C A 0.042664 1.0443e-05
4:155337663 A C 1.123720 -2.3692e-05
4:155347496 C T 0.702485 5.7808e-06
4:155350111 C T 1.902330 -1.3832e-05
4:155359761 G A 1.002529 -5.7424e-06
4:155363557 A G 1.448828 1.9151e-06
4:155364122 T C 0.674195 3.8285e-06
4:155368904 C T 0.315759 2.3317e-05
4:155369941 A G 0.091618 1.0076e-05
4:155371429 C A 0.074545 1.1600e-05
4:155374900 T C 0.082942 -8.6505e-06
4:155378798 C T 0.033757 3.4355e-06
4:155403593 A C 0.613916 1.2329e-05
4:155405717 T C 1.645980 1.8300e-05
4:155410667 A G 0.352293 -1.9830e-05
4:155410909 G A 0.544186 -4.1934e-06
4:155411065 C T 1.442715 3.1678e-06
4:155411883 A G 0.148797 5.3032e-06
4:155412464 T C 0.910112 -1.9715e-05
4:155418647 A G 1.536897 -1.4823e-05
4:155428355 T C 0.127939 3.2382e-06
4:155428698 A G 0.438801 -1.7825e-05
4:155431151 A G 0.475679 -1.6462e-05
4:155432059 A G 0.024448 -1.1233e-05
4:155433663 C T 1.139138 1.2289e-05
4:155441371 T C 1.376279 3.0224e-06
4:155442786 G A 0.021307 -2.5473e-06
4:155448573 A G 0.070917 -3.7420e-06
4:155451759 A T 0.394090 -1.1711e-05
4:155457073 C T 0.690569 2.7966e-06
4:155464056 G A 0.710634 5.9451e-07
4:155472220 C T 0.024455 -1.7210e-05
4:155476679 C T 0.064450 -1.8823e-05
4:155477548 A G 0.368140 4.9196e-06
4:155478877 A G 0.119660 -4.2474e-05
4:155480396 A G 0.048736 1.0751e-05
4:155482743 A G 0.381984 4.7968e-06
4:155483914 T C 0.398078 -1.0191e-05
4:155491759 A G 0.337993 8.7842e-06
4:155507590 C T 0.506937 -9.4164e-06
4:155510314 G A 0.278299 -1.0482e-05
4:155510381 G A 0.080885 -2.5792e-05
4:155511897 C T 1.253294 -4.7927e-06
4:155513276 T C 1.757688 -1.7924e-05
4:155514879 A G 0.508362 -1.1104e-05
4:155515486 A G 0.353534 -2.7241e-05
4:155525276 A G 0.481864 -3.0001e-06
4:155527225 C T 0.022194 3.1719e-06
4:155529474 T C 0.077570 4.3651e-06
4:155530250 A G 0.024951 1.8619e-05
4:155538800 T C 0.298916 -2.0037e-05
4:155542248 T C 0.485267 -5.2309e-06
4:155542859 G A 0.092669 1.2872e-05
4:155544089 T C 0.058695 7.2291e-07
4:155544958 T C 0.065226 -3.3949e-05
4:155548453 G A 0.735858 3.0922e-08
4:155549354 T C 0.269688 -9.3557e-06
4:155553541 C T 0.067503 2.7831e-06
4:155556733 T C 0.079433 1.9242e-06
4:155558918 G T 0.943118 1.7856e-05
4:155560767 A G 0.080127 -6.5680e-06
4:155561718 A G 1.903867 1.5221e-05
4:155565971 A C 0.109049 -3.8748e-05
4:155566756 C T 0.053285 -1.9465e-06
4:155576881 G T 0.026488 3.0957e-06
4:155594603 G T 0.111157 -3.2005e-05
4:155594740 A G 0.056488 2.0947e-06
4:155613174 C T 0.946256 -1.3010e-05
4:155627814 T C 0.110640 -3.6359e-05
4:155628395 A C 0.106397 1.2172e-05
4:155632570 G A 0.040611 -3.3370e-05
4:155640297 A G 0.046965 -1.9094e-05
4:155640756 T C 0.085574 8.3243e-06
4:155654421 C T 0.944107 2.2385e-05
4:155654967 C T 0.176305 -7.2237e-06
4:155678345 T C 0.404280 -2.0041e-06
4:155684990 A G 0.109821 2.7632e-06
4:155686322 A C 0.040380 9.2610e-06
4:155688990 A G 0.063080 5.1343e-06
4:155689322 A C 0.167785 -4.9128e-06
4:155689735 G A 1.871143 4.2786e-05
4:155691775 T C 0.231589 -8.3386e-07
4:155706634 G C 0.026491 1.4213e-05
4:155719189 G T 0.029334 1.6621e-05
4:155739051 G A 0.237416 -6.8373e-06
4:155739138 C T 1.927455 3.3867e-06
4:155743385 T C 0.052874 -9.6616e-06
4:155754236 A G 0.076935 -8.8002e-06
4:155754239 G A 0.535411 6.9908e-06
4:155757666 C T 0.050861 -4.6468e-06
4:155758572 C T 0.332645 1.0071e-05
4:155761735 A G 0.445659 8.8427e-07
4:155764517 C T 1.152904 -9.7761e-06
4:155766382 G A 0.053731 -1.2689e-06
4:155767907 T C 0.058786 -6.9059e-06
4:155772689 A G 0.138665 -2.0623e-05
4:155773993 A G 0.832974 3.5392e-05
4:155777654 A G 1.250618 3.3852e-05
4:155781736 G A 0.232062 1.2424e-06
4:155785663 T C 0.035355 -5.6645e-06
4:155799375 A G 0.472864 2.6820e-05
4:155803664 A G 0.051705 -3.1290e-06
4:155810865 T C 0.051290 1.2443e-05
4:155811942 G T 0.097915 1.8182e-05
4:155820286 G A 0.503150 8.7061e-06
4:155820623 G A 0.900239 6.5846e-06
4:155827610 G T 0.060969 7.4924e-06
4:155835074 T C 0.090296 -3.5021e-06
4:155837288 G A 0.061030 -7.7101e-06
4:155849300 G A 0.348540 4.4268e-06
4:155855756 T C 0.041043 -4.5346e-06
4:155859973 A G 0.057763 7.9268e-06
4:155875833 T C 0.107958 2.3707e-07
4:155885090 G A 0.150867 7.5153e-06
4:155885444 T C 0.105044 -8.1842e-07
4:155886241 T C 0.208039 3.2631e-05
4:155892598 A C 0.088344 1.3762e-05
4:155892775 T C 0.046863 -6.6789e-06
4:155897817 C T 1.099418 3.2952e-05
4:155898624 A G 0.054720 9.8662e-06
4:155900986 G A 0.056172 1.3530e-06
4:155903741 G A 0.675664 5.7027e-07
4:155916134 A C 0.046751 2.8018e-05
4:155921601 G A 0.640489 1.4305e-06
4:155922530 C T 0.478420 1.0643e-05
4:155922781 C T 0.095950 1.7659e-05
4:155925166 C T 0.034950 -2.7339e-05
4:155927800 G A 1.656251 -1.1059e-05
4:155930744 C T 0.306739 -1.3007e-06
4:155947269 G A 0.130597 -2.6393e-05
4:155950384 G T 1.030493 -3.1331e-05
4:155950417 A G 1.928420 -1.9034e-05
4:155951138 T C 0.414085 5.2498e-06
4:155951801 T C 0.200760 2.7677e-05
4:155955792 C T 0.037065 2.2922e-05
4:155957307 A G 0.787022 1.9484e-05
4:155960713 G A 0.192733 3.9485e-05
4:155964446 A G 0.025764 -1.1670e-05
4:155968931 T C 0.039826 -1.1121e-05
4:155969377 G T 1.203235 4.3582e-05
4:155969710 C T 0.067752 2.0842e-05
4:155977663 G A 0.972278 -2.8908e-05
4:155984950 A G 0.038415 -2.1340e-05
4:155989439 G A 0.044612 -5.8342e-06
4:155993544 T C 0.201283 -2.1824e-05
4:155997446 C T 0.099965 -5.0724e-06
4:156005385 C T 0.456773 7.3259e-06
4:156007879 C T 1.197587 -1.9193e-05
4:156021336 C T 0.099632 -2.2723e-06
4:156021946 A G 0.078301 1.5312e-06
4:156024958 G A 1.741848 -7.9246e-05
4:156026359 T C 0.085727 1.6639e-05
4:156029438 A G 0.352157 -6.4801e-06
4:156036650 A G 0.746054 -1.4812e-05
4:156045227 T C 1.021375 2.3203e-06
4:156047603 A C 1.174533 5.4833e-05
4:156057933 T C 0.954361 4.2262e-05
4:156058021 A C 0.128891 8.2603e-07
4:156063143 A C 0.144098 6.0454e-06
4:156063482 T C 0.023190 8.5962e-07
4:156063511 A G 0.023051 1.6996e-06
4:156081161 G A 0.211564 -1.8104e-06
4:156082372 T C 0.074446 1.3364e-06
4:156082759 A C 0.145506 -3.8613e-06
4:156084562 G T 1.102794 5.0834e-05
4:156086975 C T 0.053789 -1.3789e-05
4:156094781 G A 0.067599 3.5809e-05
4:156101686 C A 0.079933 -3.7763e-07
4:156109865 T C 0.767388 1.3193e-05
4:156109951 A G 0.048699 -3.3402e-06
4:156111912 T C 0.168080 -8.3213e-06
4:156119125 T C 0.369489 -8.4727e-06
4:156123035 G A 0.759745 3.9379e-05
4:156142112 G T 1.075898 1.0216e-06
4:156149615 A G 0.078070 1.8770e-05
4:156150407 T C 0.060292 -1.1834e-05
4:156154314 A G 0.437156 -2.2688e-05
4:156156861 T C 0.023598 -1.9187e-05
4:156159680 G A 0.105010 -7.0143e-06
4:156163758 A G 0.283229 2.1985e-05
4:156167531 T C 0.154094 -1.0367e-05
4:156174993 A G 0.202565 1.3701e-05
4:156178520 G A 0.570504 -1.2664e-05
4:156181716 C T 0.032173 1.2032e-05
4:156212790 G T 0.084054 -1.5216e-06
4:156216726 G T 0.632639 -1.0970e-05
4:156225676 G C 0.035967 5.7681e-06
4:156239958 T C 0.089857 7.2116e-06
4:156240582 T C 0.038751 -7.2080e-06
4:156241034 G T 0.044096 1.3576e-06
4:156243107 C T 0.048852 -1.4491e-05
4:156245641 A G 0.422435 -2.4088e-06
4:156267154 A C 0.024934 -1.0519e-05
4:156273768 C T 1.072943 1.7482e-05
4:156282122 C T 0.213386 2.1984e-05
4:156284407 C T 0.084639 -2.4481e-05
4:156288089 T C 0.065688 1.9863e-05
4:156289917 A G 0.436252 6.6977e-06
4:156291260 C T 0.385230 -6.7307e-06
4:156293373 A C 0.037554 4.6404e-06
4:156296821 C T 0.183335 2.3923e-05
4:156297173 C T 0.187483 -3.5979e-05
4:156320043 C A 0.045938 -1.3541e-05
4:156323139 T C 0.135769 9.6884e-06
4:156323611 A G 0.029500 4.5414e-06
4:156329098 G T 0.056964 7.6205e-07
4:156336201 T C 0.039771 2.1593e-05
4:156336325 C T 0.776213 8.4172e-06
4:156340491 G T 0.839046 -2.9863e-06
4:156359086 A G 0.040454 2.3804e-06
4:156368535 T C 0.057549 2.5623e-06
4:156369682 A G 0.116356 2.3096e-05
4:156380297 C T 0.722513 -1.6458e-05
4:156380386 C T 0.075442 3.7986e-05
4:156384635 C T 0.044646 1.3996e-06
4:156390830 G T 0.115067 4.5356e-06
4:156393641 C T 0.940863 -1.0696e-05
4:156399621 T C 1.396113 -7.2732e-06
4:156412461 T C 0.102029 -2.9880e-05
4:156413309 T C 0.130754 1.7236e-05
4:156432368 C A 1.789327 -1.4049e-05
4:156432723 T C 0.156144 -8.3221e-06
4:156434138 G A 0.025267 -1.1389e-05
4:156434622 A G 0.055370 -2.4914e-06
4:156436635 A C 0.042753 2.8492e-06
4:156444822 G A 0.471423 -1.0225e-05
4:156445276 T C 0.436717 -2.3118e-05
4:156453768 T C 0.062632 8.4548e-06
4:156455431 A G 0.030435 -2.5381e-05
4:156457523 G A 0.657587 2.0709e-05
4:156463239 C T 0.679659 2.7964e-05
4:156463923 A C 0.532569 5.7942e-05
4:156465403 C T 1.957407 -5.2688e-06
4:156469749 A T 0.312546 -4.6069e-05
4:156485346 T C 0.041590 -1.9563e-05
4:156502857 G A 1.042243 2.9245e-05
4:156506869 C T 1.084826 4.3511e-05
4:156510036 A G 0.862807 1.4490e-05
4:156510640 A G 1.959773 -1.5289e-05
4:156511459 T G 1.043613 2.5541e-05
4:156514879 A G 1.796701 -2.3817e-05
4:156516244 A G 0.036120 -2.2719e-06
4:156518677 G A 0.024676 -1.5617e-05
4:156519123 G A 1.141674 2.1823e-07
4:156523408 C T 0.120330 -3.3856e-05
4:156523813 C T 0.112459 7.1250e-06
4:156523840 T G 0.046323 -2.5301e-05
4:156523973 A G 0.724546 -2.8435e-05
4:156532829 G A 0.348254 -3.2622e-05
4:156533974 G A 0.484652 -9.9438e-06
4:156539639 T C 0.079447 8.0929e-06
4:156548599 C T 0.154529 3.7650e-07
4:156550586 C G 0.399323 -2.7066e-05
4:156550942 C T 0.647755 -1.9484e-05
4:156551392 A G 0.089133 1.1587e-05
4:156552526 A G 0.646571 -1.6491e-05
4:156553789 T A 0.214471 -1.1298e-05
4:156555835 C T 0.639496 1.2586e-05
4:156555851 A G 0.428514 1.7383e-05
4:156556703 A G 0.067656 -9.3965e-06
4:156557267 G A 0.357702 -5.6514e-06
4:156558695 A C 0.574978 2.6227e-05
4:156561940 T C 0.408910 -1.8340e-05
4:156564150 A G 0.467584 -1.2171e-05
4:156567950 A G 0.420895 5.0605e-07
4:156569802 T G 0.572408 -9.6994e-06
4:156572913 A G 0.551825 3.3348e-05
4:156574258 T C 0.025580 -2.3237e-06
4:156577025 C T 0.077853 -1.8743e-05
4:156581851 G T 0.129778 -4.2410e-06
4:156585606 C G 0.027430 -3.9007e-06
4:156586651 A C 0.125107 -1.3659e-06
4:156589382 A G 0.034559 -1.0829e-05
4:156598020 T C 1.113493 -2.7451e-06
4:156600197 T C 0.472399 -6.5467e-07
4:156601201 G A 0.545349 -3.1589e-06
4:156605109 T C 0.064291 -1.5017e-05
4:156607143 A G 0.698211 -4.0148e-05
4:156607903 A G 0.060299 1.8470e-06
4:156608832 A G 0.226336 8.8357e-06
4:156609757 T C 0.057719 -3.1181e-07
4:156610989 A G 0.090088 -1.0305e-05
4:156611962 T C 0.035409 3.0648e-06
4:156614596 G A 0.024214 -7.2841e-06
4:156621874 T G 0.092142 1.5738e-06
4:156622012 T C 0.036871 2.6420e-05
4:156627401 T A 0.133100 1.2037e-05
4:156627416 G A 0.253127 -3.9683e-06
4:156632391 G A 1.968239 -9.6965e-06
4:156633947 C T 0.871708 2.7799e-05
4:156638073 G C 0.372277 -5.4137e-05
4:156639174 A G 0.722241 -2.5567e-05
4:156639433 G A 0.035688 7.8785e-06
4:156639648 A G 0.031513 2.7186e-06
4:156645513 A C 0.467639 -3.8627e-05
4:156646960 A G 1.199529 -2.9271e-05
4:156652848 T G 0.034423 -1.1378e-05
4:156655474 C T 0.068877 -1.7198e-05
4:156661927 A G 0.040597 2.0302e-05
4:156668592 T C 0.372757 1.2515e-05
4:156668921 C T 0.037218 8.1926e-06
4:156672738 A G 0.395505 -2.8139e-05
4:156679276 C T 0.077322 -4.4803e-07
4:156681510 T G 0.890386 1.9158e-05
4:156683157 T C 0.086899 1.7379e-05
4:156685541 A G 1.654418 8.8240e-06
4:156686737 T C 0.120762 1.1865e-05
4:156687170 G A 0.219095 1.6780e-05
4:156688928 T C 1.125705 -1.6380e-05
4:156693994 G A 0.027535 -3.1216e-05
4:156699636 A C 0.279625 -9.6206e-06
4:156703084 A G 0.391544 5.2819e-06
4:156713031 A G 1.174666 -4.0569e-06
4:156717122 G A 0.047173 1.7542e-05
4:156721107 C T 0.020729 -2.8268e-05
4:156723252 A G 0.042698 -6.7052e-06
4:156723747 T C 0.178878 -2.1920e-05
4:156723971 G A 0.021164 5.5878e-06
4:156724580 G A 1.192165 -4.5407e-07
4:156727377 A C 0.433161 -5.2141e-06
4:156739530 C T 0.357896 6.4933e-06
4:156741858 T C 1.566240 1.4171e-05
4:156746984 C T 0.583675 9.3306e-08
4:156747264 G T 0.034083 4.3455e-06
4:156747477 T C 0.048556 2.1330e-06
4:156747597 G A 0.251332 3.6723e-05
4:156753541 A G 0.069788 -1.8052e-05
4:156754507 A G 0.035528 -3.7916e-05
4:156756505 C T 0.026961 -1.9896e-06
4:156761508 C A 1.963085 1.2688e-05
4:156762070 A G 0.207495 -1.0867e-05
4:156764585 C T 0.097480 1.2552e-05
4:156783384 T C 1.963622 8.2578e-06
4:156787340 A G 1.896193 2.1173e-05
4:156803962 T C 1.961694 6.1668e-06
4:156804999 T G 0.092533 -5.7175e-06
4:156810526 C T 1.771484 2.5399e-05
4:156822497 G A 1.151013 8.8694e-06
4:156824600 A C 0.065698 -1.6475e-05
4:156834361 G A 1.777852 2.2581e-05
4:156835631 C T 0.120663 1.0209e-05
4:156835952 A G 0.057267 1.3827e-06
4:156837937 T C 1.840814 2.4891e-05
4:156839697 G A 1.958910 2.4568e-05
4:156840240 A G 0.027454 -1.7026e-05
4:156844396 T C 1.958509 2.5166e-05
4:156846647 T C 0.040132 -7.2435e-06
4:156853076 A G 0.162049 2.5438e-06
4:156856659 A G 0.073399 -4.2387e-06
4:156860391 C T 0.777288 3.3338e-06
4:156867240 A G 0.038653 1.4691e-06
4:156868930 A G 0.033910 1.6717e-05
4:156870445 C T 0.059844 1.5205e-05
4:156870783 G A 1.956142 1.9860e-05
4:156875747 T G 0.063471 1.2372e-05
4:156876043 T C 0.137618 1.0235e-05
4:156880458 G A 0.103674 5.4089e-06
4:156885141 T C 0.233102 1.0769e-05
4:156889090 G A 1.958573 2.1940e-05
4:156889801 C T 0.079491 3.6350e-06
4:156893892 A G 0.282280 -1.6764e-05
4:156895663 T G 0.086400 -1.0764e-05
4:156901008 G A 0.044487 1.5426e-05
4:156908337 A C 1.355183 7.2048e-06
4:156909058 A C 0.061411 1.6215e-05
4:156916544 C T 1.953953 2.6410e-05
4:156918352 C T 0.213254 -9.9040e-06
4:156922226 C A 1.958257 1.8494e-05
4:156927334 T G 0.027216 1.3486e-05
4:156931200 G A 1.959549 2.2820e-05
4:156935570 G A 0.070281 -1.2748e-05
4:156938324 T C 1.955014 2.1176e-05
4:156946999 T G 0.181731 1.0738e-05
4:156957907 T G 0.680505 3.4560e-05
4:156974949 G A 0.041512 -7.0879e-06
4:156996867 A G 1.546151 4.0175e-05
4:156998541 C T 1.768666 2.7527e-05
4:157000410 T C 0.039003 1.9106e-06
4:157001795 C T 1.541320 4.3389e-05
4:157006919 C T 0.053588 -1.5745e-05
4:157008122 T C 0.066086 2.3422e-05
4:157015229 T C 0.043752 -3.4321e-07
4:157024390 A G 0.817671 2.2800e-05
4:157030612 G A 0.268678 -1.8404e-05
4:157031745 A G 0.074735 9.1812e-06
4:157033020 G A 0.196214 -4.0123e-05
4:157037586 A C 0.628029 -1.5376e-05
4:157055604 A G 0.026886 1.5410e-05
4:157065076 C T 0.739693 -3.1360e-05
4:157066858 A G 0.895901 1.2835e-05
4:157068139 C A 0.225554 7.7859e-06
4:157078717 C A 1.632401 -2.9070e-05
4:157086546 T C 0.178191 3.1169e-07
4:157088585 G A 0.618207 1.7634e-05
4:157088692 T G 0.020062 -2.0327e-05
4:157091069 G A 0.074477 1.9045e-05
4:157091757 A G 0.555164 1.7659e-05
4:157098666 T C 0.055159 -3.8611e-05
4:157099809 G A 0.066113 -1.8641e-05
4:157104380 A G 1.872449 1.9056e-05
4:157109424 T C 0.067255 1.2598e-05
4:157110756 A G 0.435024 2.6208e-05
4:157116213 A G 1.425950 3.7446e-05
4:157116540 T C 0.024537 -1.3353e-05
4:157118278 A C 0.092118 1.5507e-05
4:157119346 G A 0.692173 2.8902e-05
4:157124366 A C 0.991405 8.7430e-07
4:157124882 A G 0.306375 2.1162e-05
4:157127217 G A 0.041145 -1.9151e-05
4:157145475 C T 0.034155 -1.4559e-05
4:157151922 T C 1.590971 5.7354e-05
4:157154035 T C 0.053802 -3.5544e-06
4:157155564 A G 0.041216 6.6101e-06
4:157157960 C T 0.426436 -2.9332e-05
4:157158799 T C 1.052956 1.7668e-04
4:157160921 C T 1.714537 2.4595e-05
4:157162653 T C 0.038357 -8.3349e-06
4:157163798 G A 0.174917 3.2052e-05
4:157168163 A G 0.201252 -2.5472e-05
4:157171055 T C 1.839477 8.0921e-06
4:157178623 A G 0.050076 -7.4006e-06
4:157181506 C T 0.373518 1.1647e-05
4:157182630 C T 0.971693 1.1483e-05
4:157193118 C A 0.049454 -9.5009e-06
4:157213389 T G 1.642077 -6.4231e-06
4:157215618 C A 0.130628 -3.8467e-05
4:157216074 T C 0.295356 -8.6689e-06
4:157219268 C A 0.041502 1.3966e-05
4:157224487 A C 0.022850 -8.7161e-06
4:157231402 A G 0.084911 4.4868e-05
4:157232542 A G 0.046918 -2.7894e-06
4:157233505 A G 0.067809 5.4372e-06
4:157235249 A G 1.618190 7.4586e-06
4:157239481 C T 0.052544 -3.0117e-06
4:157248300 G A 1.242843 -7.9873e-06
4:157249167 A G 0.379930 1.2368e-05
4:157251977 A C 1.622144 8.1020e-06
4:157258696 A G 0.041974 1.9254e-05
4:157287660 T C 1.667317 7.7397e-06
4:157288164 T C 0.940748 -1.0550e-05
4:157294656 C A 0.291681 -7.1420e-06
4:157309545 G A 0.193232 -1.3986e-05
4:157319984 C T 0.530410 3.8093e-06
4:157330209 G A 0.061567 1.4485e-05
4:157339584 A G 0.135609 2.1401e-06
4:157352843 G A 0.778386 -1.5609e-06
4:157353756 A G 0.057511 5.8869e-07
4:157365832 A G 0.272207 -1.1810e-05
4:157370475 C T 1.405381 1.6296e-05
4:157399414 G A 1.940602 -6.2872e-06
4:157404868 C A 0.566271 -9.3392e-06
4:157418575 C T 0.260039 5.7227e-06
4:157419290 G A 0.353065 4.6091e-07
4:157424865 T G 0.422884 -1.1496e-05
4:157435209 A G 0.215202 -1.2176e-05
4:157436587 A G 0.200675 6.7534e-06
4:157457079 T C 0.259355 7.9122e-06
4:157459283 A C 0.029296 6.0320e-06
4:157459397 T C 0.517086 8.0199e-05
4:157460468 C T 0.040716 1.2712e-05
4:157465716 T G 0.237688 3.3025e-08
4:157481475 T C 0.022259 -1.9473e-05
4:157481512 G C 0.206012 -3.1377e-05
4:157485890 C T 0.056403 -2.1125e-05
4:157493099 A G 0.035855 -4.8796e-06
4:157499364 C A 0.071063 -2.8702e-05
4:157508109 G T 0.072940 -1.8939e-05
4:157510284 G A 0.716540 7.9173e-05
4:157512274 G A 0.079780 -2.3920e-05
4:157512342 C T 0.258217 -1.0132e-05
4:157528080 G A 1.856952 4.7589e-06
4:157532464 T C 0.219064 -3.8553e-05
4:157535308 A G 1.032540 -3.9759e-05
4:157539053 C T 0.510976 -3.7854e-05
4:157543947 G A 0.088079 7.7668e-06
4:157549870 G A 0.059830 2.0185e-05
4:157550126 A G 0.145839 -9.7135e-06
4:157563501 T G 0.079002 -1.5604e-05
4:157565511 C T 0.021772 -8.5492e-06
4:157567431 T C 0.086991 -1.4589e-05
4:157568422 G A 0.072539 -1.5847e-05
4:157572006 T C 0.165065 -3.0381e-06
4:157575816 T C 0.116930 -1.1809e-05
4:157586901 G A 0.026641 1.0822e-05
4:157593703 T C 1.554531 2.9640e-06
4:157594139 T C 0.242261 -5.7914e-05
4:157594249 G C 0.163011 1.1192e-05
4:157594374 A C 0.089296 -2.2271e-05
4:157594800 A G 0.081742 -1.2218e-05
4:157594916 A G 1.861814 -3.8073e-06
4:157595025 A G 0.207726 1.3122e-04
4:157595723 G T 0.028402 1.7391e-06
4:157598675 A G 0.168692 -6.8136e-06
4:157602254 C T 0.033781 -5.3859e-06
4:157602288 A G 0.041240 4.5078e-05
4:157605067 G T 1.180068 1.6555e-05
4:157607390 T C 0.081657 1.4854e-05
4:157607593 A G 0.046088 -2.3365e-05
4:157608144 G A 0.056801 9.6711e-06
4:157608794 A G 0.222328 2.3374e-05
4:157611226 A G 0.055240 1.5129e-05
4:157612259 A C 0.147916 8.5917e-07
4:157616874 G C 0.074198 1.2552e-06
4:157628603 T C 0.025839 1.1699e-05
4:157628808 T G 0.029126 7.1397e-06
4:157632777 G C 0.141830 6.0126e-05
4:157635103 G A 0.640064 1.7364e-05
4:157642351 A T 0.062251 2.1805e-05
4:157654107 A G 0.020698 4.4364e-05
4:157667643 C T 0.350692 3.4206e-05
4:157672679 A G 0.569647 -3.8598e-06
4:157682577 T C 0.032608 -2.2298e-06
4:157707073 A G 0.087304 -1.7238e-05
4:157715062 C T 0.324438 -6.3470e-06
4:157720124 T C 0.646568 1.2336e-05
4:157729264 T C 0.042902 2.1239e-05
4:157734312 G T 0.155562 5.0387e-05
4:157734652 A G 0.020606 -1.0211e-05
4:157734675 G A 0.652049 9.7561e-06
4:157744995 G A 0.092047 -1.6502e-05
4:157751111 T C 0.049002 1.8992e-05
4:157758706 C T 0.170097 -9.7473e-06
4:157759175 G A 0.046040 8.3337e-08
4:157765129 T C 0.138223 6.0030e-05
4:157772509 T C 0.033094 1.3260e-05
4:157795071 G A 0.111837 1.0446e-07
4:157807965 T G 0.031941 -4.9703e-06
4:157810413 G A 0.330493 5.2991e-05
4:157812752 T G 0.171977 8.5783e-06
4:157836610 A G 0.618149 1.3436e-06
4:157841927 G A 0.093077 -8.4316e-06
4:157842922 C A 0.061669 -7.3816e-06
4:157845436 C T 0.630970 -9.7764e-05
4:157857193 G C 0.486589 9.4342e-06
4:157861519 C T 0.032835 -1.8981e-05
4:157864361 T C 0.054149 -8.9326e-06
4:157868564 C G 0.080273 -1.1023e-05
4:157879709 A G 0.059123 -8.9560e-06
4:157887044 T C 0.663251 -9.5424e-06
4:157894041 C T 0.079658 6.7649e-06
4:157895459 A C 0.348026 7.4980e-06
4:157900134 C T 0.191682 -3.3975e-05
4:157905604 C T 1.731380 1.5665e-05
4:157922618 G C 0.029867 -1.0130e-05
4:157931023 C T 0.152326 1.7705e-05
4:157931166 G A 0.020817 1.4768e-05
4:157931688 G A 1.622178 4.1698e-05
4:157934215 G A 0.230821 6.4834e-06
4:157934396 T C 0.085472 1.4676e-05
4:157936227 C T 0.043062 -1.6105e-05
4:157958814 A G 0.040890 5.4723e-05
4:157960666 A G 0.333992 -3.6585e-06
4:157965262 T C 0.177314 2.8700e-05
4:157968618 A G 0.281617 -2.6764e-05
4:157968849 G T 0.504540 -1.5048e-05
4:157972010 G A 0.067459 1.7030e-05
4:157976038 T C 0.043028 -5.1810e-06
4:157978347 G T 0.304002 4.5734e-05
4:157978593 A G 0.031748 -1.0621e-05
4:157979956 T C 0.108590 1.0144e-06
4:157987481 G A 1.826221 -6.0795e-06
4:157987729 G T 1.803698 -7.8238e-06
4:158001048 T C 0.029470 7.8478e-06
4:158005840 G A 0.106870 -2.4833e-05
4:158007253 A G 0.311618 3.8284e-06
4:158015058 C T 0.291722 3.3469e-05
4:158018180 G A 0.282903 4.0895e-07
4:158024921 A G 0.070642 -9.2116e-07
4:158029794 G A 0.056423 3.5577e-07
4:158032727 T G 0.026944 1.6116e-05
4:158034727 C T 0.035103 -1.0598e-05
4:158035123 C T 0.021273 4.2954e-06
4:158038731 A G 0.279513 -5.0606e-06
4:158048602 C A 0.076642 1.1496e-05
4:158055423 A G 0.023894 1.2818e-06
4:158064484 G T 0.633526 -5.1946e-06
4:158064786 G A 0.046316 2.5701e-06
4:158088464 G A 0.094767 4.1128e-06
4:158092040 A G 0.093961 2.0799e-05
4:158110745 T C 0.032672 4.4511e-05
4:158113721 C T 0.118416 -1.9206e-05
4:158114105 G A 0.262772 -1.0913e-05
4:158115764 A G 0.111201 7.6659e-07
4:158129767 C G 0.051823 -3.9514e-07
4:158132602 C T 0.090734 4.0810e-05
4:158134815 A G 0.064430 1.4410e-05
4:158136890 T G 0.048400 -1.2262e-05
4:158137110 T G 0.111562 -4.1893e-06
4:158142605 C T 0.075843 -2.3406e-05
4:158142775 A G 0.032424 3.5249e-06
4:158142820 T G 0.033155 5.3790e-06
4:158143092 G A 1.604818 1.9359e-05
4:158155690 C T 0.338629 -2.2290e-05
4:158165653 T C 0.062951 -1.1440e-05
4:158168209 G A 0.032713 1.3331e-05
4:158171796 C T 0.662061 -5.6513e-05
4:158172840 C T 0.053272 2.3958e-05
4:158176114 A G 0.039690 -2.8772e-05
4:158194062 T G 0.059803 -7.0534e-06
4:158219484 A G 0.405096 -1.8028e-05
4:158220450 G A 0.155589 -1.5618e-05
4:158227266 C T 0.034457 -1.3360e-05
4:158242512 C T 0.198529 -1.5119e-05
4:158251521 C T 0.211479 -2.6023e-05
4:158252390 C T 0.086474 -1.6198e-06
4:158263582 G A 0.053768 -1.9738e-05
4:158265912 A G 0.076601 1.5113e-06
4:158286028 C T 0.025641 -9.2413e-06
4:158293773 G A 0.136765 -7.0097e-06
4:158299500 C A 0.024707 -2.0824e-05
4:158312532 T C 0.063376 -1.2705e-05
4:158317761 G T 1.295662 5.2183e-06
4:158329934 C T 0.059466 5.9109e-05
4:158334915 A G 0.041719 2.5189e-06
4:158336757 C T 0.205625 -1.3551e-05
4:158349902 T G 0.020749 -2.1160e-05
4:158355136 C A 1.617367 1.4283e-05
4:158360638 T C 0.079151 -9.2945e-06
4:158361424 C A 0.120687 -6.3664e-06
4:158361813 T C 0.285459 2.2814e-06
4:158364359 G A 0.953392 -1.7274e-05
4:158364785 T C 0.026315 -1.2737e-05
4:158380923 T C 0.091465 3.9484e-05
4:158383470 G A 0.120357 -8.7867e-06
4:158386785 T C 0.186195 7.7213e-06
4:158395409 C T 0.171038 -1.0793e-05
4:158403891 A C 0.239745 -9.3533e-06
4:158411293 C T 0.082354 1.0928e-05
4:158414402 T C 0.032591 -2.9488e-06
4:158428863 T G 0.022558 -1.5797e-05
4:158433652 G A 1.974410 -3.7651e-06
4:158433741 G A 0.169913 -9.2780e-06
4:158443622 C T 1.764362 1.6273e-05
4:158449296 G A 0.033189 -1.9321e-05
4:158452144 C A 1.798380 2.8767e-05
4:158452531 C T 0.176318 -3.2536e-05
4:158454299 C T 0.261912 -1.3595e-05
4:158455728 G A 0.119439 -2.8354e-05
4:158455795 A G 0.251046 4.6361e-06
4:158466837 G A 1.227424 -2.0831e-05
4:158475147 C T 0.956006 -2.5558e-05
4:158475705 A G 0.146818 -8.9950e-06
4:158479182 A G 1.110130 -2.8846e-05
4:158481615 C G 0.447920 -5.8436e-06
4:158486963 A G 0.048196 -9.3985e-06
4:158499971 C T 0.035419 1.1964e-05
4:158512088 C T 0.806876 1.8243e-05
4:158518992 T G 0.040886 2.3332e-05
4:158519894 A C 0.020790 6.4126e-06
4:158531155 C T 0.040509 -2.5268e-05
4:158536193 C T 0.228339 1.3887e-05
4:158549143 A G 0.035763 7.7908e-06
4:158556217 A G 1.117141 -2.2857e-05
4:158561859 A G 1.517055 -1.8613e-05
4:158569066 A G 0.062893 5.6400e-06
4:158569813 T C 1.215532 -2.0438e-05
4:158570204 A G 0.114316 6.5153e-06
4:158577666 T C 0.060782 -1.6175e-05
4:158584200 T C 0.048335 1.0715e-05
4:158587989 C T 0.121921 2.8494e-05
4:158590450 C T 0.122485 -9.4812e-06
4:158591563 C T 1.725981 1.8109e-06
4:158606585 G C 1.625105 -3.2358e-06
4:158609523 G A 0.389599 1.0334e-05
4:158609683 A G 0.075425 -1.3494e-05
4:158610225 C A 0.062298 3.2744e-06
4:158622694 T C 0.032693 -2.2276e-05
4:158630515 G A 0.387876 1.8236e-05
4:158633208 G T 0.050664 1.8935e-05
4:158640682 T C 1.965869 5.2469e-06
4:158641748 A T 1.697113 1.3742e-05
4:158653875 A C 0.113000 -9.1762e-06
4:158663069 T C 1.702390 1.1304e-05
4:158668213 A G 0.091493 1.5384e-05
4:158674788 T C 0.263568 -8.9308e-06
4:158675084 G A 0.495874 2.7729e-05
4:158685268 A C 0.084700 -6.0441e-06
4:158686872 A G 0.043538 -7.9562e-06
4:158690766 G A 0.099373 -2.5297e-06
4:158701534 G A 1.038802 -6.4479e-06
4:158712098 G A 0.150031 -1.4010e-05
4:158729559 T C 0.933527 1.6836e-05
4:158729777 G T 0.092598 4.2022e-07
4:158729998 C T 0.065892 1.0557e-05
4:158730224 A G 0.087770 -3.9081e-05
4:158731374 C T 0.150684 2.0347e-05
4:158734635 A G 0.028705 -1.7440e-05
4:158739797 A C 0.761768 -7.2604e-07
4:158740707 G C 0.360823 -2.0161e-05
4:158741699 T C 0.279727 -3.6176e-06
4:158744585 G A 0.061139 1.3909e-05
4:158753870 T C 0.214325 1.0386e-05
4:158755609 C T 0.136547 8.9083e-06
4:158756715 G C 0.058545 1.4906e-06
4:158758979 G C 1.657046 1.1780e-05
4:158765677 G A 1.656516 1.0137e-05
4:158778783 C T 0.018849 -1.8856e-05
4:158779480 A G 0.070710 2.7895e-06
4:158779509 G A 0.167258 -6.2088e-06
4:158784996 T G 0.670411 1.2872e-05
4:158785192 G A 0.069965 -1.1897e-05
4:158786410 G A 0.694992 -3.6248e-06
4:158789518 T G 0.037391 -1.0015e-06
4:158790950 T C 0.029276 8.9138e-06
4:158797272 T C 0.057491 -1.2730e-05
4:158817442 C T 1.370625 8.3732e-06
4:158827247 T C 0.024639 5.1334e-06
4:158833699 T C 0.028256 2.8110e-06
4:158834837 A G 0.028766 2.5406e-06
4:158835617 A G 0.187429 -1.9425e-05
4:158835885 T C 0.025607 3.7129e-06
4:158837863 A C 0.186909 -6.5838e-06
4:158842148 T C 1.492682 1.1912e-06
4:158842552 G A 1.129761 8.4487e-06
4:158863693 T C 0.056695 -6.7464e-06
4:158882249 T C 0.048556 8.8642e-06
4:158884289 T G 0.038017 2.1161e-06
4:158888768 C T 0.078682 1.1836e-05
4:158895468 T G 1.745431 1.4126e-05
4:158898321 C T 0.421908 -1.1680e-05
4:158903953 G A 1.183431 1.9523e-06
4:158907038 A G 0.087178 -1.1892e-07
4:158925763 G T 0.052282 2.4402e-06
4:158931796 T C 0.509882 3.5443e-06
4:158935474 A G 0.108614 1.0696e-05
4:158943515 G A 0.039669 -1.0163e-05
4:158946325 A G 0.090190 1.5508e-05
4:158955036 T C 0.075194 1.0408e-05
4:158955391 A C 0.054761 3.9654e-06
4:158955609 G A 0.087763 -3.7319e-06
4:158964617 A G 0.046703 -6.1828e-06
4:158977387 T C 0.048553 8.5754e-06
4:158983608 T C 0.053139 -6.7931e-06
4:158998024 T C 0.110984 7.8889e-07
4:159001538 T C 1.191998 -2.9382e-06
4:159001803 A C 0.171575 2.2060e-06
4:159004464 C T 0.043212 -1.1274e-05
4:159014182 G A 0.049331 4.2142e-06
4:159033327 T C 0.240201 -1.1750e-05
4:159035191 G A 1.946130 -2.5644e-06
4:159045283 G A 0.111708 -1.4432e-05
4:159061892 T C 0.069690 9.7407e-06
4:159064573 A G 0.075469 -4.2163e-06
4:159071004 G A 0.521434 1.3542e-05
4:159095077 C T 0.645327 1.5822e-05
4:159096209 A C 0.048903 5.8674e-06
4:159096725 G A 1.941333 -7.3774e-06
4:159098784 A G 1.049746 6.0851e-06
4:159101285 G A 0.053347 3.9796e-06
4:159106115 G A 0.115359 7.0251e-06
4:159116628 C A 0.054968 8.1513e-06
4:159123611 A G 0.489353 -1.4266e-05
4:159131917 C T 0.076068 -1.1263e-05
4:159136002 C T 0.051956 3.3040e-06
4:159140686 T G 0.038357 -1.0570e-05
4:159142563 T G 1.472851 1.9561e-05
4:159151851 C T 0.046703 -6.9758e-06
4:159153512 C T 0.058185 1.3706e-05
4:159158275 G A 0.532677 -3.7726e-05
4:159158677 A G 0.207889 2.9989e-05
4:159160422 G T 0.210313 2.9872e-05
4:159161483 T A 0.027562 -9.0908e-06
4:159164640 A G 1.255915 8.8326e-06
4:159175846 A G 0.049063 -5.6383e-06
4:159179641 C T 0.049399 3.3323e-06
4:159179862 T G 1.384537 2.1832e-05
4:159182779 T C 0.033866 1.5095e-06
4:159185770 A G 1.431257 -1.1758e-05
4:159192575 A G 0.243369 5.6562e-06
4:159194250 T C 0.031346 -1.1404e-05
4:159194559 G A 0.660786 2.0905e-05
4:159195760 T C 0.138594 4.8012e-07
4:159205309 A C 0.069350 3.3369e-05
4:159205984 T C 0.109410 9.1505e-06
4:159207638 C T 0.034478 -2.5745e-05
4:159210250 A G 0.034209 2.9042e-06
4:159211118 A G 0.035892 7.1785e-06
4:159217983 C T 0.483689 -1.8796e-05
4:159235664 G C 0.144659 3.9572e-06
4:159241440 A G 0.386849 3.6475e-05
4:159252006 A G 0.031690 -5.7480e-06
4:159255213 C T 1.573268 -3.7621e-06
4:159263737 T C 0.093876 -2.1255e-05
4:159267546 C A 0.059517 6.4794e-06
4:159270617 A G 0.064566 -9.0513e-06
4:159270747 G T 0.324153 3.0299e-05
4:159294431 T C 0.041563 5.4120e-06
4:159301228 A G 0.043202 -4.3089e-06
4:159306430 A G 0.124858 -3.2269e-06
4:159308652 C T 0.544893 1.0097e-05
4:159328540 T C 1.702332 -2.6672e-05
4:159360201 A C 1.653701 1.8800e-07
4:159361190 A G 0.030799 -1.7124e-05
4:159361892 C T 0.188170 5.0904e-06
4:159362752 G C 0.034522 2.1727e-05
4:159368771 T C 0.027991 -8.5646e-06
4:159381989 A C 0.539229 -1.0248e-06
4:159383791 G A 1.386985 -1.6326e-05
4:159392711 A G 0.044317 -1.1646e-06
4:159392774 G A 0.021817 2.1996e-07
4:159393078 A G 0.177253 5.7807e-06
4:159399146 G A 0.267002 2.0721e-05
4:159402512 A G 0.445061 -3.8716e-07
4:159404797 G A 0.093784 9.4265e-06
4:159419929 T C 0.046506 1.1882e-05
4:159420398 A G 0.063159 -1.9303e-06
4:159420479 G A 0.037238 2.0559e-05
4:159429037 C T 1.729738 -2.3356e-05
4:159435758 G T 1.709465 -7.2750e-06
4:159439624 T C 0.039581 1.9106e-05
4:159443231 G A 0.036014 3.8849e-06
4:159443384 A G 1.627012 -1.4722e-05
4:159444295 C T 0.291752 -2.8988e-05
4:159444880 T C 0.301877 1.0138e-05
4:159458035 A G 0.034362 -3.6391e-05
4:159476383 A G 0.114656 1.2380e-05
4:159487229 T C 0.129472 3.3930e-06
4:159491240 A G 1.699877 -1.7186e-05
4:159496706 A G 0.342155 -5.0329e-05
4:159507642 T C 0.162338 -5.8803e-06
4:159519046 T C 0.417787 -8.3440e-06
4:159521172 T C 0.090687 6.4425e-06
4:159526659 A G 0.278235 1.5041e-05
4:159527551 C T 0.033543 -7.0495e-06
4:159548786 A C 0.068727 1.1102e-05
4:159551298 A C 0.030384 -1.7411e-05
4:159567888 C T 0.050056 7.7014e-06
4:159577693 G A 0.032516 -6.0052e-06
4:159588973 C T 0.023326 3.5208e-06
4:159601676 T C 1.712151 -1.6594e-05
4:159603110 G A 0.065158 1.0684e-05
4:159608162 A G 0.930623 2.0701e-05
4:159611123 T C 0.098578 -2.0855e-06
4:159614362 C G 0.022463 2.2601e-06
4:159617934 C A 0.035980 1.9000e-05
4:159619426 C T 1.894442 -9.4951e-07
4:159628522 G A 0.080562 4.3170e-05
4:159629151 C G 1.374980 2.8585e-05
4:159631991 T G 0.607511 -2.7479e-05
4:159642576 A G 0.063648 9.0993e-06
4:159650684 C T 0.453703 -1.2222e-05
4:159653060 G A 0.052218 -1.7271e-06
4:159681903 C T 0.057630 -2.1537e-05
4:159682651 G T 1.142704 -3.9984e-05
4:159683807 A G 0.085774 1.5982e-05
4:159719539 C A 0.073341 7.1512e-06
4:159719955 G A 0.219737 -2.3750e-05
4:159729511 G A 0.107948 -2.8132e-06
4:159729953 A G 0.701142 -3.3445e-06
4:159730782 G T 0.292453 -8.4208e-06
4:159732848 T G 0.182302 6.4471e-06
4:159763130 G A 0.051222 2.6229e-05
4:159780244 G C 0.088793 1.6931e-05
4:159782889 T G 0.042943 -2.6966e-06
4:159786779 A G 0.042243 -2.7750e-05
4:159789403 C G 0.025856 1.2880e-05
4:159789441 A C 0.063498 2.1182e-06
4:159805370 G T 0.764838 2.7172e-05
4:159827807 T C 0.074211 -1.2647e-06
4:159835744 C T 0.766184 2.4444e-05
4:159836336 A G 0.057624 -3.1808e-06
4:159836467 T C 0.022269 -2.3595e-05
4:159847286 C T 0.131587 -2.1610e-06
4:159848282 A C 0.036415 -1.4248e-05
4:159853900 A G 1.313477 -1.8944e-05
4:159858276 C T 0.087277 1.8074e-05
4:159865368 T C 0.088627 1.4333e-05
4:159871231 A G 0.023721 -1.5304e-05
4:159882119 C T 1.369408 -1.0953e-05
4:159882781 G A 0.126021 1.9991e-05
4:159884401 A G 0.048237 1.2544e-05
4:159889589 G A 0.660405 -9.9378e-06
4:159892943 C T 0.041651 -1.5495e-05
4:159894277 C T 0.049029 8.2538e-06
4:159894391 A G 0.259236 -1.6084e-05
4:159894770 G T 0.711654 1.1637e-06
4:159912741 C A 0.113214 2.8277e-06
4:159915904 T G 0.111412 1.3620e-05
4:159931736 T C 0.524939 -1.0134e-05
4:159933701 G A 0.021137 -1.1498e-05
4:159941910 C T 0.682705 2.1571e-07
4:159949116 C T 0.931585 -1.3302e-05
4:159960118 C G 0.034971 -2.7003e-05
4:159962298 A G 0.320658 -1.4045e-05
4:159963161 C T 0.100356 4.4534e-05
4:159969078 T C 0.599912 8.8019e-06
4:159970288 G C 0.368058 1.8902e-05
4:159970310 A G 0.138621 -8.4637e-06
4:159979933 T C 0.101760 2.4863e-05
4:159981302 T G 0.079359 -1.0466e-05
4:159994832 A G 0.369404 2.1554e-05
4:159995989 A G 1.111463 -1.0006e-05
4:160022196 C T 0.739502 -2.9797e-05
4:160025593 C T 0.021806 2.1125e-06
4:160041052 G A 0.030881 1.7365e-05
4:160048698 T C 0.369649 2.6213e-05
4:160054470 G C 0.080297 -1.1556e-05
4:160061158 T C 0.043535 -3.2913e-07
4:160061327 T C 0.068262 -7.7134e-06
4:160079961 A C 0.620083 -2.2077e-05
4:160089815 A G 0.020991 -1.0511e-05
4:160090125 G A 0.573404 3.7037e-05
4:160096848 T C 0.051953 -1.9229e-05
4:160102608 C A 0.160101 3.6008e-05
4:160112432 A G 0.805989 -5.1293e-05
4:160118114 A G 0.059232 -9.0565e-06
4:160123063 G A 0.046533 2.1592e-05
4:160123584 A G 0.059422 2.3664e-06
4:160133952 G A 0.083231 -1.5807e-05
4:160135259 T G 0.725675 -2.9794e-05
4:160139259 A C 1.326713 -6.7275e-06
4:160141185 A G 0.589849 3.2659e-05
4:160151176 A G 1.221628 5.8821e-06
4:160166351 C T 1.858027 1.0305e-05
4:160176918 A G 0.808270 -3.9702e-05
4:160181480 A G 0.099812 -1.5519e-05
4:160185182 A G 0.038092 -1.4653e-05
4:160187828 G C 0.030765 -1.8311e-05
4:160191517 T C 0.052384 -3.0016e-05
4:160193226 G A 0.032411 -2.5230e-05
4:160195685 G A 0.035793 4.9014e-06
4:160203996 T C 0.774255 -2.0535e-05
4:160209000 C T 0.077553 -1.5025e-05
4:160209816 A G 0.392258 4.3787e-05
4:160225189 C T 0.168947 1.8137e-05
4:160247149 A G 0.025801 2.3315e-06
4:160256554 A G 1.189034 -1.8125e-06
4:160264080 T G 0.166574 1.1121e-06
4:160267737 G T 0.066759 -6.5017e-06
4:160269720 A G 0.085604 -7.7059e-06
4:160271017 T C 0.263646 1.4585e-05
4:160283563 G A 0.138288 -1.4395e-05
4:160284153 T C 1.201895 -9.4987e-06
4:160288256 C T 0.128472 -3.6280e-05
4:160314457 T C 0.052187 -3.6613e-07
4:160321481 G A 1.168570 6.9891e-06
4:160322617 T C 0.295298 -1.3573e-05
4:160327719 G C 0.023360 -1.1684e-05
4:160332735 A G 1.908497 -3.2537e-06
4:160345273 G A 1.857687 -2.8316e-06
4:160350289 C T 1.851333 -5.3843e-07
4:160350425 A G 1.860927 5.2610e-06
4:160353043 A G 0.041743 4.1307e-05
4:160358384 A G 0.089364 1.8572e-05
4:160359485 G A 0.454393 -9.1664e-06
4:160361740 T C 0.694414 1.6951e-05
4:160361747 T C 0.761808 -5.8420e-05
4:160365348 G A 0.078930 -1.1391e-05
4:160379858 C T 1.491778 -3.3329e-05
4:160383797 T C 0.055206 6.1600e-06
4:160398498 T C 1.368347 -1.4094e-05
4:160422967 G A 0.476988 -4.4453e-05
4:160424479 C T 0.045792 1.1078e-05
4:160425979 A G 0.030520 -1.7560e-05
4:160426434 A G 0.120357 4.1498e-05
4:160437242 A G 0.084299 5.6334e-06
4:160437632 A C 1.949156 2.0319e-05
4:160437883 G C 0.051626 -9.2247e-06
4:160438275 C T 0.102032 -1.4817e-05
4:160442259 T C 0.049430 5.9015e-06
4:160460062 T C 0.048692 -4.7584e-06
4:160460895 A C 0.101359 -1.5250e-05
4:160461099 G A 0.474479 -4.4482e-05
4:160464020 T C 1.797809 -6.5723e-06
4:160467092 T C 0.054064 8.5271e-06
4:160467943 G A 0.721684 9.3241e-06
4:160470049 T C 0.881860 2.0200e-05
4:160470108 T C 0.051626 7.0798e-06
4:160472433 A G 0.106295 -2.6984e-05
4:160472607 G A 0.051331 -1.0249e-05
4:160474114 A C 0.120140 3.1878e-05
4:160480533 C T 1.038231 -1.2385e-05
4:160502971 T C 0.032835 2.2471e-05
4:160511879 T C 0.714361 -6.0808e-06
4:160519720 C A 0.106860 3.9891e-06
4:160523317 T C 0.021664 -1.0931e-06
4:160525502 T C 0.360803 -1.4417e-05
4:160526085 T C 1.923603 1.2451e-05
4:160526374 C T 0.032057 1.9110e-05
4:160527111 G C 0.111909 -1.6879e-05
4:160528601 A G 0.088586 -3.5061e-05
4:160538090 G A 1.013926 -2.4440e-05
4:160538224 T C 0.032118 -3.8519e-06
4:160556497 T G 0.930616 -2.4362e-05
4:160562967 A G 0.278959 3.0863e-05
4:160564821 G T 0.177185 3.7081e-06
4:160566475 T C 0.039499 -2.1410e-05
4:160571550 T C 0.028225 -1.5014e-05
4:160583657 C T 0.988172 3.5814e-05
4:160589307 T C 1.956401 1.0643e-05
4:160595995 A C 0.208130 -8.5499e-07
4:160597528 G A 0.042063 -2.0212e-06
4:160599057 G A 1.076537 -4.9707e-05
4:160599217 A G 0.082119 -6.9035e-06
4:160602874 C T 1.071471 -5.2636e-05
4:160603426 G A 0.094416 1.3730e-05
4:160604028 A G 0.047723 -2.9082e-05
4:160607175 A G 1.964706 -8.7935e-06
4:160622286 T C 0.040002 7.5711e-07
4:160630642 C T 0.568648 -1.2114e-05
4:160637466 G T 1.107193 3.8353e-05
4:160637727 G A 0.857221 -4.8567e-05
4:160640355 A G 0.037320 1.4099e-05
4:160640609 T G 0.240990 1.4858e-05
4:160647950 A G 1.719300 -1.9436e-05
4:160665557 G A 0.966128 2.4223e-05
4:160666845 G A 1.769669 -9.1046e-06
4:160669930 G C 0.032791 7.6554e-06
4:160681846 T C 0.038445 -5.5911e-06
4:160691103 A G 0.066796 -9.2954e-06
4:160697606 C T 0.116192 -2.6744e-06
4:160698578 A G 0.130791 2.8318e-05
4:160709592 G A 0.126392 3.6576e-06
4:160711342 T C 0.042277 -1.2477e-05
4:160711891 C A 0.026117 1.0553e-05
4:160715660 C T 0.379101 2.8597e-06
4:160719510 C T 0.155277 1.4950e-05
4:160720368 T G 1.796113 -1.6790e-05
4:160722251 G A 0.057834 -6.9229e-06
4:160731770 A G 0.044266 1.0222e-06
4:160747780 G A 0.030507 6.7667e-06
4:160748172 A G 0.083326 -1.3210e-06
4:160753524 A C 0.268307 -9.2044e-06
4:160760453 T C 0.048050 -1.9434e-07
4:160761366 G C 1.953817 -9.5453e-06
4:160783176 G A 0.065015 1.9211e-06
4:160787840 G A 0.097877 1.8635e-05
4:160802363 T G 0.176247 1.1977e-05
4:160805248 A G 0.037350 1.8195e-05
4:160815010 A G 0.277698 -1.8854e-05
4:160817882 C A 0.050906 7.9137e-06
4:160817913 T C 0.313192 -1.3232e-05
4:160817968 A G 0.070784 1.3574e-06
4:160820977 T C 0.041077 -1.0159e-06
4:160821209 C T 0.102284 5.1836e-05
4:160827346 G A 0.232470 -1.0467e-05
4:160834831 C T 0.401114 3.1740e-05
4:160858977 T C 0.049229 3.1380e-05
4:160862219 G A 0.138451 5.6317e-06
4:160880648 C G 0.041400 -3.3340e-06
4:160891847 G T 0.116274 -4.2850e-06
4:160897494 C A 1.273835 9.7220e-06
4:160905205 G A 0.880336 1.9101e-05
4:160906644 G A 0.184831 5.6207e-06
4:160907442 T C 0.061775 -4.5328e-05
4:160911502 T C 0.030687 -6.3987e-06
4:160942979 G A 0.106384 3.9762e-06
4:160943226 T C 0.267386 -2.0076e-05
4:160943591 A G 0.198798 2.5149e-05
4:160948407 A G 0.055713 1.3228e-05
4:160986235 A G 0.150163 5.0649e-06
4:160999465 G A 0.555035 -1.9856e-05
4:161004169 A G 0.199247 -2.6945e-07
4:161014175 C G 0.471668 1.6414e-05
4:161018153 C A 0.578218 1.4370e-05
4:161024158 A G 1.179534 7.9134e-06
4:161026469 G A 0.069798 8.9190e-06
4:161031036 G T 0.710223 -5.7271e-06
4:161087214 T C 0.021528 -3.3737e-06
4:161088295 G A 0.642726 2.4978e-05
4:161096470 A G 1.953130 -6.9115e-06
4:161100596 T C 0.078026 -2.3641e-05
4:161101774 C T 0.420966 1.3931e-05
4:161105600 A C 1.952280 -7.7875e-06
4:161108164 G A 0.075898 6.3761e-06
4:161109431 C T 0.943747 9.8054e-06
4:161113659 T C 0.068289 -1.2038e-05
4:161114166 G A 0.549812 -3.5176e-05
4:161116677 G A 1.733634 5.8496e-06
4:161122230 T G 0.092985 8.1103e-06
4:161126212 G C 0.034270 -1.6081e-05
4:161130442 T C 0.358331 3.0959e-05
4:161137084 T C 0.682443 2.3776e-05
4:161142994 C G 0.098666 1.7418e-05
4:161153945 T C 0.028076 2.5871e-06
4:161161377 T C 0.142381 1.6312e-05
4:161168313 G A 0.031387 -2.1450e-05
4:161178567 C T 0.026692 -9.9071e-06
4:161180167 A G 0.042467 9.5048e-06
4:161191135 C A 0.046918 1.8003e-05
4:161198015 G T 1.298290 3.2704e-06
4:161215152 A G 0.258115 -1.4255e-05
4:161215513 A C 1.522101 -1.2218e-05
4:161226313 T C 0.046958 -2.8252e-05
4:161227824 T C 0.232623 4.0060e-05
4:161229808 C T 0.971873 -9.2711e-06
4:161239721 T C 0.092917 8.2014e-06
4:161248903 A C 0.028463 1.2579e-05
4:161260381 T G 0.048026 -6.0053e-06
4:161264220 C A 0.408342 9.1959e-06
4:161267468 G A 0.622453 -2.4027e-05
4:161270328 C T 1.460159 -1.8450e-05
4:161274885 G A 0.346901 -1.0102e-05
4:161275002 A G 0.303325 -1.2072e-05
4:161275341 A C 0.033539 -1.0092e-05
4:161278285 G A 0.033050 3.1468e-06
4:161279488 G A 0.071379 3.0985e-05
4:161293801 A G 0.037527 -4.9849e-06
4:161294654 T A 0.038887 4.7258e-06
4:161295132 G A 1.070526 -1.3324e-06
4:161295343 A C 0.028851 -1.8292e-05
4:161300559 A G 1.693591 1.2203e-05
4:161302701 T C 0.075938 -6.7471e-06
4:161311148 A G 0.421479 -7.6671e-06
4:161314749 C T 0.042569 -7.7309e-06
4:161327070 A C 0.155800 6.4957e-06
4:161330748 C T 0.833728 -4.9413e-06
4:161340535 C A 0.183199 -8.7060e-06
4:161342461 G T 0.029405 -1.1590e-05
4:161354487 T G 0.119262 1.4293e-05
4:161355589 T C 0.157374 -4.2280e-07
4:161356071 G A 0.099812 -1.1071e-05
4:161363695 G A 0.033645 1.3765e-05
4:161364069 G T 1.294904 -2.1426e-05
4:161366932 A G 0.187398 1.6616e-05
4:161369373 G A 0.105330 -4.4312e-06
4:161370021 C T 0.032727 -4.7816e-06
4:161386517 A G 0.314871 2.9567e-05
4:161390653 C T 1.816780 -1.0045e-05
4:161393157 A C 0.034097 -2.5438e-05
4:161402496 A G 1.093567 -2.1679e-05
4:161410722 T C 0.044976 4.0711e-08
4:161436012 A G 0.646656 -1.0374e-05
4:161457690 G T 0.369741 -5.1763e-06
4:161473092 C A 0.623922 1.2912e-05
4:161477254 G A 0.091367 3.1791e-06
4:161480719 G A 0.056440 -1.1252e-05
4:161483962 A G 0.038887 6.3537e-06
4:161491326 G A 0.047254 -1.7476e-05
4:161491422 G T 0.793614 -3.0062e-05
4:161495122 A G 0.344912 2.0318e-06
4:161506897 T C 0.259876 1.2579e-05
4:161523371 T C 0.792223 -2.4881e-05
4:161528507 T C 1.967362 8.0543e-07
4:161528713 A G 0.029391 4.7828e-06
4:161539763 T C 0.041083 6.9510e-07
4:161555795 A C 0.132855 1.4306e-05
4:161563843 C T 1.441671 6.6630e-06
4:161567560 G A 1.698269 2.0706e-05
4:161571654 G A 0.022425 6.7570e-06
4:161574799 T G 1.762522 9.5158e-06
4:161575947 T G 0.025876 -4.2158e-06
4:161578633 C T 0.355778 5.2187e-06
4:161597648 T G 0.127337 2.0350e-05
4:161598617 A G 1.261497 -1.5626e-05
4:161605736 A G 0.076469 -6.9213e-06
4:161609586 C T 1.051868 -4.2894e-05
4:161616024 T C 0.032315 -3.9511e-06
4:161618207 A G 0.243278 1.5970e-07
4:161621317 A G 1.511391 -1.5072e-05
4:161623078 C T 0.039435 2.8744e-06
4:161628117 G A 0.260511 1.1767e-05
4:161646188 A G 0.076962 -2.6976e-06
4:161662055 A G 0.193423 1.1769e-05
4:161667361 T C 0.049097 -2.8003e-06
4:161669971 C T 1.213176 -4.3869e-05
4:161677866 A G 0.064767 -6.7576e-06
4:161682941 T C 0.079886 2.1479e-05
4:161686786 G A 0.126042 -3.4299e-05
4:161697888 T C 0.060864 3.0752e-05
4:161703995 G C 0.046510 -1.0242e-05
4:161710431 G A 0.020317 -2.1618e-05
4:161724181 T C 1.482149 7.7535e-05
4:161731378 A T 0.182383 3.7234e-05
4:161733023 G A 0.058450 3.6299e-06
4:161739875 T A 0.063451 -2.1425e-06
4:161740871 G T 0.053707 4.7346e-06
4:161741784 G A 1.706480 3.3314e-05
4:161742410 G A 0.371750 1.9660e-05
4:161742630 C T 0.102797 2.1340e-05
4:161759395 G A 0.594646 2.3167e-05
4:161759735 T C 0.147664 -6.7476e-06
4:161760517 T G 0.167717 2.6840e-06
4:161760545 A T 0.217548 1.4022e-05
4:161763436 A G 0.300962 8.3180e-06
4:161764974 A G 0.170056 1.0107e-05
4:161768579 C T 0.068544 -1.6664e-05
4:161773713 C A 0.507390 1.7565e-05
4:161773959 T C 0.100125 8.5234e-06
4:161778204 T C 0.295846 8.0452e-06
4:161785781 G A 0.146696 4.4237e-05
4:161787522 C A 0.037231 -1.4972e-05
4:161791247 A G 0.320005 2.3025e-05
4:161791571 G A 0.064416 1.1185e-05
4:161793124 A G 0.047638 -5.9799e-06
4:161793743 A C 0.035436 6.7449e-07
4:161795227 C T 0.031931 -4.4343e-06
4:161796650 T C 0.099673 1.6424e-05
4:161796696 A G 0.460173 1.9404e-06
4:161797521 G A 0.352596 2.8331e-06
4:161797690 T C 0.236029 1.8901e-05
4:161798162 G C 0.166306 3.5055e-06
4:161798356 G A 0.062985 8.8588e-06
4:161802613 G A 0.096269 -4.1996e-06
4:161802644 A G 0.280220 8.0788e-06
4:161803852 G T 0.213189 -2.3690e-05
4:161811000 G A 0.169175 4.1652e-07
4:161817209 G A 0.098656 2.0785e-05
4:161818496 A C 0.076486 4.4174e-06
4:161820414 A C 0.311380 3.7600e-06
4:161824475 A G 1.470250 -1.5159e-05
4:161826517 A G 0.449419 -1.8472e-05
4:161845316 A G 0.060153 -2.7243e-05
4:161859876 C T 0.042766 1.0710e-05
4:161870628 C A 0.250074 3.0559e-06
4:161871991 C T 0.613614 -1.4641e-06
4:161873925 G A 1.893327 -1.5958e-05
4:161874401 T C 0.062924 -8.1553e-06
4:161877646 C A 0.948262 -1.1220e-05
4:161886598 C T 0.350083 2.0143e-05
4:161887654 T G 0.059024 -8.2347e-06
4:161896968 T C 0.661483 -1.2052e-05
4:161897744 G C 0.189629 -1.5802e-05
4:161907067 A C 0.332156 -8.6901e-06
4:161911640 C T 0.258013 1.1410e-05
4:161923192 C A 0.078957 3.5577e-06
4:161932037 T C 0.277589 -1.1001e-05
4:161945337 G T 1.393818 4.5149e-06
4:161947396 T C 0.267882 1.7135e-05
4:161952583 C T 0.446645 1.8272e-06
4:161953637 T G 0.040329 -3.4393e-07
4:161953713 A G 1.724795 6.3235e-06
4:161965069 T C 0.330687 1.5376e-06
4:161972059 C T 0.030881 -4.3256e-07
4:161995593 A G 0.038299 -1.9720e-05
4:161997950 T G 0.028341 -2.4264e-07
4:162002577 C T 1.374881 1.6377e-06
4:162008155 A G 0.437493 3.1035e-06
4:162011913 C T 0.198754 -1.1737e-05
4:162019188 C T 0.022850 -3.8236e-06
4:162020740 A G 0.150782 1.5953e-07
4:162023452 T G 0.859315 1.2310e-05
4:162033002 C G 0.160111 1.1753e-05
4:162044368 T C 0.422710 1.5738e-05
4:162051131 C T 0.305522 -1.0763e-05
4:162068982 T C 1.170583 -9.8068e-06
4:162082725 C T 0.442422 1.2592e-05
4:162083069 T C 0.032965 -9.7057e-06
4:162094020 A G 0.044837 1.5903e-05
4:162099158 T C 0.290848 -3.4966e-06
4:162104377 C T 0.056539 -4.4751e-06
4:162107120 C A 0.745234 2.4934e-06
4:162112840 T C 0.057284 4.8400e-06
4:162145633 T C 0.436337 7.2068e-06
4:162151565 T C 0.154753 -9.1924e-06
4:162153936 T C 1.460690 1.4626e-05
4:162154053 G A 0.978190 -4.9525e-06
4:162155869 G C 1.053092 -2.0118e-05
4:162158095 G C 1.127558 2.9778e-05
4:162163105 A C 0.355604 1.9002e-05
4:162165538 A G 0.214352 -2.7759e-05
4:162168911 T G 0.029296 -2.2896e-05
4:162211898 T C 0.530298 -8.4696e-06
4:162217737 A G 0.646548 -1.5566e-05
4:162219444 G T 0.138958 1.7338e-05
4:162220155 G A 0.157949 -1.2670e-05
4:162220823 C T 0.960412 -2.3024e-06
4:162224890 A G 0.252437 -1.5822e-05
4:162228564 G A 0.048050 9.3235e-06
4:162230375 C A 0.432172 -2.5513e-05
4:162232676 G A 0.028548 7.1456e-06
4:162234913 T C 0.447634 8.6625e-06
4:162236246 A C 0.230233 2.1659e-05
4:162236898 C T 1.010128 -7.7367e-08
4:162237869 C T 0.380328 -3.4120e-07
4:162237990 A G 0.072862 -7.4878e-06
4:162238142 A C 0.037242 1.0203e-05
4:162238309 C G 0.488833 -1.1250e-05
4:162241789 C T 0.066752 1.5048e-07
4:162244065 T G 0.039662 -1.7251e-05
4:162248478 A G 0.089188 2.4425e-06
4:162249966 T C 0.417991 -1.1878e-05
4:162251143 G A 0.061319 1.4232e-06
4:162255732 C T 0.550265 3.3015e-05
4:162255856 T C 0.649815 -1.0414e-05
4:162257409 T G 0.071563 -2.1058e-05
4:162258793 G A 0.188639 -5.2123e-06
4:162273994 A C 0.064787 1.1903e-05
4:162274024 G A 0.692540 -1.6518e-05
4:162279385 A C 0.300255 -4.1891e-07
4:162281186 A C 0.023445 1.3115e-05
4:162292678 G A 0.315708 -2.9776e-05
4:162296419 C A 0.457018 -5.3207e-05
4:162297490 C G 0.035453 -5.5931e-06
4:162300498 A G 0.072641 -1.9793e-05
4:162303329 A G 0.148565 -6.9052e-06
4:162307000 C T 0.031965 9.8493e-06
4:162307312 A C 0.190278 5.3804e-06
4:162307678 A G 0.081161 5.7202e-06
4:162311913 T G 0.267899 7.7683e-05
4:162311986 T C 0.512326 -8.6910e-06
4:162312599 T C 0.098530 3.1900e-05
4:162312601 A C 0.114747 -1.2106e-05
4:162320867 C T 0.094294 8.8630e-06
4:162325547 C T 0.117474 -1.9496e-05
4:162325617 C T 0.022775 9.0611e-07
4:162326950 A G 0.228376 8.0341e-06
4:162359671 A C 0.167319 -7.4675e-06
4:162365875 G T 1.901912 -9.6304e-06
4:162375797 C G 0.029861 2.0242e-05
4:162376046 G A 0.059361 -1.4677e-05
4:162388657 A G 0.443401 -2.0632e-05
4:162389197 T C 0.058882 -9.3667e-06
4:162405752 G T 0.159418 -1.3688e-06
4:162426149 G A 0.601667 1.4278e-05
4:162431015 C T 0.233333 1.6502e-05
4:162437007 G A 0.289036 4.3408e-07
4:162442585 G C 0.795732 3.2350e-05
4:162446258 T C 0.039180 -7.1749e-06
4:162458750 T G 0.060789 -1.4972e-06
4:162467971 A G 0.760506 -4.4468e-06
4:162473603 T C 0.038806 -9.1489e-06
4:162474832 A G 0.121418 4.3125e-07
4:162479473 T C 0.109321 -5.4233e-06
4:162482731 T C 1.823746 8.2143e-06
4:162487042 C T 0.036596 2.0744e-05
4:162497877 C A 0.219795 1.7017e-05
4:162499004 G A 1.061612 1.4128e-05
4:162501251 C T 1.190383 2.6157e-05
4:162503769 C T 0.525293 2.2280e-05
4:162516061 T C 0.039271 6.8645e-06
4:162520441 T C 0.026563 -1.3271e-05
4:162521533 A G 0.604349 -3.0243e-05
4:162524408 T C 0.408499 -3.9688e-06
4:162533917 C A 0.044793 1.4345e-05
4:162534328 A G 0.028919 6.2510e-06
4:162551363 G A 1.284943 1.8857e-05
4:162552501 T C 0.072114 8.6859e-06
4:162556751 G A 0.468152 2.7484e-05
4:162565291 A G 0.499917 6.2417e-06
4:162569005 T C 0.065351 -9.7755e-06
4:162571040 C T 0.034019 -1.1528e-05
4:162595018 C T 0.066388 -2.6301e-06
4:162602209 A G 0.081807 -4.0323e-05
4:162602646 G A 0.084846 -9.8679e-07
4:162611980 T C 0.024309 7.5458e-06
4:162621266 G A 0.045738 1.4546e-05
4:162634026 G A 0.090626 9.7601e-06
4:162635553 G C 0.072913 5.7319e-06
4:162637981 G A 0.059589 1.4141e-07
4:162642094 A G 0.565241 3.0906e-05
4:162642780 C T 0.316217 -1.3858e-05
4:162643733 A G 0.038024 1.1376e-05
4:162645525 T C 1.961633 -1.2474e-05
4:162647296 C T 1.950730 -5.7896e-06
4:162650107 C T 1.753863 -8.2471e-06
4:162655736 C T 0.037442 9.4256e-07
4:162670011 G A 0.084377 7.9913e-06
4:162682983 C T 0.127480 7.4933e-07
4:162686356 G A 0.049811 3.7871e-06
4:162697058 T C 0.058667 1.3607e-05
4:162699899 C T 1.524436 1.8306e-05
4:162715124 T C 0.062642 -4.6091e-07
4:162725973 C T 0.065338 -1.2793e-06
4:162726611 T G 1.524950 2.0196e-05
4:162729018 C T 0.153526 -3.0472e-05
4:162733928 T C 0.876529 -5.7941e-06
4:162734835 T G 0.578388 1.1089e-04
4:162737045 A G 0.031214 4.9783e-06
4:162751037 A G 0.086427 4.6951e-06
4:162751850 A G 0.292371 4.9379e-05
4:162761829 G A 0.145767 -2.2707e-05
4:162775637 G A 1.502331 -3.4499e-05
4:162780079 G A 0.056580 9.5729e-06
4:162781170 A G 0.087148 -1.7573e-06
4:162783607 T C 0.076146 4.7742e-05
4:162784621 A G 0.070869 -1.1670e-06
4:162797048 C T 0.026542 1.6181e-05
4:162801055 C T 0.033077 -1.8284e-05
4:162802898 A G 0.606688 1.2305e-05
4:162812065 C T 1.796167 5.2638e-06
4:162812408 A G 0.110447 8.7651e-05
4:162817269 C T 0.071590 2.4805e-05
4:162820671 G A 0.195857 -2.0968e-05
4:162821944 C T 0.150473 -3.0936e-06
4:162827306 A C 1.126059 -5.9278e-05
4:162840561 A G 1.943934 8.5134e-06
4:162842540 G A 1.321616 -1.6063e-05
4:162855981 T C 0.828727 2.6957e-05
4:162865134 C T 0.054945 -2.4786e-05
4:162878253 G A 0.167594 -2.5492e-05
4:162880195 C T 1.224048 6.1075e-05
4:162885361 C T 0.037456 -1.1025e-06
4:162903375 A G 0.022068 -4.4910e-06
4:162903994 C G 1.607055 -1.9448e-05
4:162907985 T C 0.109311 7.2933e-05
4:162912807 T G 0.058171 1.1418e-05
4:162914967 T G 0.164154 -1.8580e-06
4:162917536 T C 0.087556 1.8503e-05
4:162919313 A G 0.136486 2.7257e-05
4:162919963 C T 0.158313 3.1142e-06
4:162925724 A C 0.402464 1.1067e-05
4:162935612 T C 0.026760 2.4007e-05
4:162936487 C T 0.049722 4.9528e-06
4:162944041 G A 0.085992 -9.2176e-06
4:162955805 A C 0.253185 -1.3611e-05
4:162956556 A G 0.810813 -2.5392e-05
4:162970379 G A 0.593942 2.4172e-05
4:162982961 G T 0.114248 1.8762e-05
4:162985559 A G 0.180820 4.8464e-06
4:163005371 A C 0.113731 -8.2489e-06
4:163012287 T C 0.364679 -1.3310e-05
4:163023259 G A 0.209728 -1.6443e-05
4:163028540 T C 0.054067 2.3894e-05
4:163028579 G A 0.573723 6.4502e-06
4:163028973 A C 1.710940 7.4967e-06
4:163030973 T C 0.084302 2.4343e-05
4:163035056 A C 0.079025 8.4771e-06
4:163043855 A G 0.107992 5.3387e-06
4:163048051 G A 0.127946 3.5926e-06
4:163059091 G T 0.045258 -8.7408e-06
4:163064855 A G 1.649223 -1.7691e-05
4:163070187 A G 0.086070 -3.3674e-05
4:163070217 A C 0.020770 2.1368e-06
4:163077001 T C 1.112517 -8.6841e-05
4:163084887 A G 0.414265 3.9992e-05
4:163089467 G A 0.050321 -1.0093e-05
4:163096374 G A 0.025958 -1.7137e-05
4:163112101 C T 0.232572 7.1557e-06
4:163133974 G A 0.093485 6.0187e-06
4:163152705 C T 0.041570 -7.9941e-06
4:163155088 A G 0.047230 8.7421e-06
4:163158156 T C 0.062203 -2.6357e-05
4:163159793 T C 0.465589 7.3524e-06
4:163162169 C T 0.037680 -1.0701e-05
4:163162187 C T 0.051925 -2.7289e-05
4:163174933 C T 0.512098 -4.7284e-05
4:163177311 A G 0.107349 5.5405e-06
4:163183341 C T 0.112633 -1.5253e-06
4:163186335 A G 1.511432 9.0202e-05
4:163190862 T G 0.644127 1.4636e-06
4:163192224 C T 0.184573 2.8486e-05
4:163200708 C T 0.147539 2.4641e-05
4:163205958 T C 0.097102 1.7999e-05
4:163206205 A G 0.107757 1.2378e-05
4:163215456 T C 0.174333 -7.1879e-06
4:163216057 G A 1.138356 1.4440e-05
4:163219276 G A 0.084506 3.0279e-05
4:163221169 G T 0.563762 1.5413e-06
4:163222542 C T 0.580669 -1.5261e-05
4:163225132 T C 0.296587 -1.0542e-05
4:163226607 C T 0.068517 -2.8733e-05
4:163236956 C T 0.054118 -9.5259e-06
4:163238579 G C 0.883644 -1.3750e-05
4:163242041 A G 0.530559 4.3792e-06
4:163242735 T G 0.764644 1.8584e-06
4:163243244 G A 0.999691 1.4496e-05
4:163244789 C T 0.357597 1.8734e-05
4:163255610 G T 0.592246 9.2028e-07
4:163258722 T G 0.041835 -3.3166e-06
4:163260144 G A 1.643083 6.2153e-06
4:163263852 C T 0.100635 3.6768e-05
4:163264769 G A 0.694863 -1.6193e-05
4:163267463 A G 1.625523 1.1161e-06
4:163274313 C G 0.091897 5.5141e-06
4:163275055 A T 0.141259 4.5961e-06
4:163275732 G A 0.110436 4.5134e-06
4:163280761 T C 0.071835 -8.7242e-07
4:163284891 G A 0.046241 -2.1301e-07
4:163290062 T C 1.637423 3.3378e-06
4:163290295 A G 0.079114 -4.4369e-05
4:163292285 T C 0.036473 1.8670e-05
4:163293398 T C 0.114295 -1.5207e-05
4:163301657 A G 0.717958 9.2095e-06
4:163310299 T C 0.033311 1.7100e-05
4:163310962 C T 0.553022 -4.1063e-06
4:163315563 A G 0.359681 6.1267e-07
4:163324646 C T 0.884739 -1.4692e-05
4:163325411 G A 0.213114 2.6561e-05
4:163325659 G A 0.089208 -3.9300e-05
4:163325856 G A 0.029735 -1.8438e-05
4:163334468 T G 0.153434 -1.3345e-05
4:163339210 C T 0.922001 3.1180e-06
4:163340698 G A 0.872663 -2.0474e-05
4:163348076 A G 0.349189 -3.1262e-06
4:163353481 G T 1.247058 -9.2489e-06
4:163355527 A G 0.076958 -5.9960e-06
4:163359251 G A 0.118032 -7.0777e-06
4:163360467 C T 0.041417 -1.6608e-05
4:163367848 A G 0.080831 -1.0176e-05
4:163370862 A G 1.106316 1.5382e-05
4:163385985 T C 1.290899 1.2023e-05
4:163390933 T C 1.511265 5.5644e-06
4:163391920 G C 0.555249 1.8382e-07
4:163398062 C T 0.405402 -9.2241e-06
4:163403791 T C 0.949417 5.7190e-06
4:163406113 A C 0.882176 -1.0420e-05
4:163406237 G T 0.145543 2.4837e-05
4:163407349 T C 0.101345 -5.1502e-05
4:163408044 T G 0.112555 3.4466e-05
4:163413310 A G 0.551315 6.1725e-06
4:163414028 G A 1.916786 -1.4295e-05
4:163414902 A G 1.285289 9.7250e-06
4:163425313 T G 0.372148 7.9155e-06
4:163428113 C T 0.070662 1.1439e-05
4:163430816 A G 0.057127 -3.5866e-06
4:163430899 T G 0.161277 -2.5833e-05
4:163432112 G A 0.069611 -5.4859e-06
4:163434339 C T 0.108148 -4.1068e-05
4:163434713 A G 0.681596 5.6938e-06
4:163437888 T C 0.088188 -9.4993e-07
4:163443708 G A 0.338643 1.3333e-06
4:163454114 C T 0.676388 9.9027e-06
4:163459120 G T 0.381249 2.9469e-06
4:163471758 C T 1.047927 -3.5538e-05
4:163476846 C A 0.027369 9.8813e-06
4:163484779 A G 0.233459 1.3580e-05
4:163486514 C T 0.033974 3.6315e-06
4:163488462 A G 0.186446 -3.0093e-05
4:163493092 C T 1.902799 2.0288e-06
4:163495288 A G 1.902333 5.2947e-06
4:163505033 G T 0.057627 8.3242e-06
4:163510804 G A 0.930922 -3.7012e-05
4:163513654 G T 0.425294 3.3161e-05
4:163513747 C T 1.902850 2.9873e-06
4:163522448 C A 1.704103 1.5833e-06
4:163524151 T C 0.082174 1.3439e-05
4:163531604 G T 0.414704 3.3660e-05
4:163534998 C T 0.135554 1.5801e-05
4:163537561 C T 0.066218 1.5453e-05
4:163542996 C A 0.070104 1.4642e-05
4:163556195 T G 0.071556 1.4841e-05
4:163557975 A G 0.045694 7.5004e-08
4:163576403 T G 0.537114 2.4615e-05
4:163579229 G A 0.056206 2.0523e-06
4:163584669 T C 0.609779 -1.4203e-05
4:163595971 T G 0.037578 -9.7580e-06
4:163610045 C T 0.141181 -3.9892e-05
4:163615887 T C 1.536196 1.1257e-05
4:163626393 T C 0.129618 -2.0633e-05
4:163627160 C T 0.204924 1.9110e-05
4:163641767 G A 0.036167 1.0585e-05
4:163652385 T C 0.060160 2.1514e-05
4:163653694 C T 0.074840 -9.8368e-06
4:163654591 A G 0.058164 6.5268e-06
4:163656439 A C 0.133195 1.7753e-05
4:163664174 C T 0.083517 -1.6376e-05
4:163666842 G A 0.052840 -1.3848e-05
4:163669061 C A 1.828248 -2.4359e-05
4:163679615 A G 0.031632 -2.8940e-06
4:163704859 A G 0.070934 1.2307e-05
4:163708088 C T 0.033532 -2.4742e-05
4:163710501 G A 0.674205 -7.5496e-06
4:163711613 C G 0.044255 -7.3141e-06
4:163714881 T G 0.038530 -1.0572e-05
4:163723933 T C 0.580040 -2.1375e-05
4:163728153 G A 0.045133 7.1077e-06
4:163731230 C T 0.063026 1.0418e-05
4:163731498 T C 1.617908 -1.1926e-05
4:163732372 C T 0.244029 6.9386e-06
4:163734128 G A 0.051589 1.9760e-05
4:163745634 T C 0.049352 2.6052e-06
4:163750721 C T 0.297056 -1.7999e-05
4:163752425 A C 1.633251 -1.0698e-05
4:163758401 C T 0.757188 3.1845e-06
4:163761081 G A 0.141259 -3.2215e-06
4:163763286 G A 0.068377 -4.2194e-06
4:163773627 T C 0.038761 -5.3358e-06
4:163785647 C A 0.099693 -1.1374e-06
4:163791706 C T 1.031108 -9.3336e-06
4:163791766 G A 0.038738 -5.0744e-06
4:163793257 T C 0.263303 -1.6860e-05
4:163793400 T C 0.071971 -1.9035e-06
4:163795808 G A 0.197815 -1.6609e-05
4:163797211 G C 1.388607 -5.7199e-06
4:163797943 T C 0.045218 -7.6776e-06
4:163811930 C T 0.114710 -2.7386e-05
4:163813666 C T 0.055672 -2.5175e-06
4:163817354 G A 1.286867 -9.2133e-05
4:163819334 A G 0.078002 -2.2017e-06
4:163830516 A G 0.703331 6.7024e-05
4:163837003 A G 0.090789 5.4357e-06
4:163841103 T G 0.103008 -1.3309e-05
4:163841351 C A 0.068959 8.0903e-06
4:163843547 G A 1.207552 9.8933e-06
4:163858185 G A 0.065103 8.5408e-06
4:163866954 T C 0.026049 -7.5003e-06
4:163878798 T C 0.021783 -1.9596e-05
4:163879822 A C 1.057872 7.2523e-06
4:163907132 G A 0.020491 -1.0959e-05
4:163909972 T G 0.178086 -1.8150e-05
4:163911169 T C 1.268559 -4.2682e-06
4:163929092 G A 1.293279 6.8755e-06
4:163938599 T C 1.054227 1.7114e-05
4:163944263 G A 0.126545 3.9852e-05
4:163948181 C T 0.076404 -1.3633e-05
4:163948955 C T 1.180976 1.2410e-05
4:163966626 T C 0.149116 -2.0608e-05
4:163967596 T C 0.072039 -7.6218e-06
4:163967815 A T 0.105966 -3.9029e-05
4:163968422 C T 0.108380 -3.8502e-05
4:163969316 G A 0.131662 -1.0687e-05
4:163973796 A G 0.829179 -2.3109e-06
4:163974581 C T 0.154049 5.8646e-06
4:163980435 G A 1.134929 -7.2832e-06
4:163981499 G A 0.061724 -2.9428e-06
4:163986418 A G 0.071763 -6.8589e-06
4:163987067 T C 0.802209 -8.6919e-06
4:163990008 C T 0.390857 -6.3213e-06
4:163994438 C T 0.054727 1.5096e-05
4:163999153 C G 0.458446 -8.5421e-06
4:164002552 T C 1.419453 -9.7229e-06
4:164004746 A G 0.171484 -1.1140e-05
4:164012901 T C 1.555623 1.4071e-05
4:164025049 A G 0.188231 9.6124e-06
4:164030282 G A 0.064376 -1.6689e-05
4:164034998 A C 0.756607 -2.5685e-06
4:164036306 C G 0.076860 -3.6056e-06
4:164037795 C G 0.111956 3.7182e-05
4:164059657 C T 0.508481 2.6633e-05
4:164059760 T C 0.040937 -2.3970e-05
4:164062754 T C 0.102420 -3.1591e-05
4:164063461 G A 0.078702 -9.8156e-06
4:164066649 C T 0.096018 -1.2512e-06
4:164085925 C A 0.099367 1.7393e-05
4:164105247 A C 0.068659 -1.5094e-05
4:164122243 G A 1.926645 -1.3084e-05
4:164123026 G A 0.517082 4.9776e-05
4:164139325 A G 0.286860 -1.1828e-05
4:164139429 G A 0.071481 8.6733e-06
4:164151720 C T 0.191305 1.8264e-05
4:164164036 T C 0.026763 -1.3885e-05
4:164167435 T G 0.029470 -9.8136e-06
4:164170681 G A 0.044844 4.2160e-06
4:164172811 C A 0.026114 -7.0357e-06
4:164181615 C G 0.482802 9.4455e-06
4:164184117 C T 1.853396 3.5939e-05
4:164191605 A G 0.140035 1.0549e-05
4:164193701 A G 0.096232 -7.3850e-06
4:164194101 A C 0.107628 -2.8870e-05
4:164202452 C T 0.040696 -1.1024e-05
4:164206969 T G 0.162600 1.2076e-06
4:164223816 G T 0.036997 9.4144e-06
4:164223877 C T 0.388722 1.2867e-05
4:164227149 A G 0.053921 -3.9769e-06
4:164231410 T C 0.537532 -7.0752e-06
4:164236635 C T 0.031374 -2.1545e-05
4:164240926 G C 0.031819 -2.7491e-05
4:164242989 A C 1.960429 8.0487e-06
4:164245405 C T 0.532300 -7.0510e-06
4:164254333 A T 1.367062 3.0767e-06
4:164254422 A C 1.810558 2.2541e-05
4:164258349 T C 1.790173 3.4284e-06
4:164260276 A G 1.506441 1.6034e-05
4:164264346 A G 1.761122 9.4811e-06
4:164276951 T C 0.145438 5.6845e-05
4:164284539 C A 0.190859 8.2153e-06
4:164288538 A G 1.498584 1.5220e-05
4:164289024 T C 1.949798 -2.1779e-06
4:164289116 T C 0.222325 -9.1266e-05
4:164289119 A G 0.113027 5.1158e-06
4:164308011 T G 0.091136 4.4064e-05
4:164324139 T C 0.074143 -1.2223e-05
4:164325064 T C 1.578504 -2.6081e-05
4:164328085 C A 0.163807 3.0100e-06
4:164328503 C T 0.028178 5.9222e-06
4:164332309 A G 0.099084 -2.0462e-05
4:164339143 A G 0.028688 -1.1357e-05
4:164339589 G A 0.070577 -9.6299e-06
4:164350705 C T 0.184590 -4.2452e-05
4:164354385 A G 0.077312 -1.9443e-05
4:164364422 G C 0.073627 1.8793e-05
4:164366080 T G 0.036534 1.1281e-05
4:164377126 C T 0.032196 -3.1011e-05
4:164378054 G A 1.076156 1.3565e-05
4:164388286 A G 0.510973 -2.7002e-05
4:164390685 C T 0.132800 -1.3795e-05
4:164393117 A T 0.381793 -1.4460e-05
4:164394545 C G 0.027535 3.0272e-06
4:164399153 T C 0.669677 1.9684e-05
4:164404480 C A 0.027528 3.4471e-06
4:164406281 A C 1.954072 2.5625e-06
4:164424799 A G 0.195323 -4.3504e-05
4:164440581 C T 0.959172 7.8466e-05
4:164447003 C T 1.232371 1.7349e-05
4:164448049 T C 1.233935 2.1239e-05
4:164459980 G A 0.048339 -1.2572e-05
4:164464549 G T 0.973502 6.3438e-05
4:164466970 T C 1.425637 9.1474e-06
4:164470397 C T 0.142636 -6.8928e-06
4:164473300 G A 0.051861 8.1553e-06
4:164474468 C T 1.097276 5.5254e-05
4:164474591 G A 0.144897 -4.3640e-05
4:164478999 G A 1.601860 -3.3130e-07
4:164479197 C T 0.026767 -4.1897e-06
4:164481025 T C 0.083741 -1.7279e-05
4:164490018 A G 1.778141 -1.8937e-05
4:164491183 A G 0.074718 -1.3996e-05
4:164505266 C T 0.093856 3.1874e-05
4:164505954 T C 0.881754 -9.3211e-06
4:164507052 T C 0.020334 3.1947e-05
4:164519380 G C 0.623191 -9.6432e-06
4:164524865 A G 1.740872 -1.4201e-05
4:164525424 C T 0.034841 -1.0391e-05
4:164525546 G A 0.160271 1.0964e-05
4:164527427 G T 1.703202 -1.4883e-05
4:164530260 A G 0.075401 -1.4559e-05
4:164530943 C A 0.118443 2.2256e-05
4:164532801 C T 0.029402 7.0624e-06
4:164538488 A G 0.091108 9.8478e-06
4:164560459 G A 1.556918 -1.5969e-05
4:164565527 G T 0.838090 2.4177e-06
4:164570327 C T 0.916313 -1.0876e-06
4:164570672 A G 0.553427 -8.0048e-06
4:164570931 T C 0.045456 2.0471e-05
4:164571086 A G 0.073950 6.9779e-06
4:164571149 T G 0.157551 1.3069e-05
4:164571263 T C 0.072127 -1.7343e-05
4:164572108 T C 0.469097 -9.3622e-06
4:164574090 T C 0.212149 2.6041e-07
4:164574409 G C 0.448879 -2.0693e-05
4:164584391 A G 1.256204 -6.8547e-05
4:164585566 A C 0.099064 -7.2795e-06
4:164589328 C G 0.173653 -1.3364e-05
4:164593338 G A 0.217140 -9.3750e-06
4:164594318 T C 0.089568 5.0064e-05
4:164600389 T C 0.099370 1.8841e-06
4:164604870 T C 0.054727 -2.7941e-06
4:164609977 C T 1.030887 -2.2260e-05
4:164610661 G A 0.139457 -1.8770e-05
4:164616687 T C 0.052187 3.2926e-05
4:164617481 G A 0.024299 1.8098e-05
4:164620215 A G 0.825501 3.2508e-05
4:164651342 G T 0.044368 -1.0256e-05
4:164652784 T C 0.109750 2.3331e-06
4:164652926 T C 0.974471 -1.6000e-05
4:164656903 A C 0.236209 1.0345e-05
4:164661205 G A 0.035919 -1.6851e-05
4:164661252 C A 0.183828 -2.2532e-05
4:164669428 T C 0.727208 5.3694e-06
4:164670738 T G 0.025703 2.7157e-05
4:164672357 C T 0.951260 -1.0692e-05
4:164675031 T C 0.714510 1.6321e-05
4:164678672 T C 0.050457 -1.5647e-05
4:164681261 A G 0.037884 -1.6439e-05
4:164685284 A C 0.062887 -1.7944e-06
4:164693725 A G 0.035287 -6.6253e-06
4:164700200 C T 1.763216 -2.6800e-05
4:164701659 A G 0.905611 -1.3790e-05
4:164708668 T C 0.021249 -1.2351e-05
4:164710968 C T 0.023115 5.1829e-06
4:164718775 A C 0.485257 -9.8878e-06
4:164727107 C T 0.074443 -7.0867e-06
4:164730139 A G 0.049066 3.0658e-05
4:164747629 G A 1.761982 -9.9784e-06
4:164748523 A G 0.826830 -9.4800e-06
4:164750654 G A 0.031462 -4.1963e-05
4:164752195 G T 0.109654 2.5500e-05
4:164757235 T G 0.150786 -1.1192e-05
4:164760995 A C 0.028501 1.7787e-06
4:164769577 G A 0.021286 9.4259e-06
4:164777197 T C 1.034855 -4.4535e-08
4:164777336 C T 0.113438 -1.2124e-05
4:164778284 T C 0.073905 9.1230e-06
4:164779320 C T 0.485134 -1.0303e-05
4:164779494 G C 0.199559 -4.2502e-05
4:164780120 C T 1.020698 2.5666e-05
4:164781691 C T 0.072290 -2.1536e-05
4:164784772 G A 0.496140 8.8535e-06
4:164790801 G A 0.177729 -1.4950e-06
4:164790991 G A 0.029840 -1.5485e-05
4:164794781 A G 0.029187 -3.4129e-06
4:164797054 C A 0.903533 1.0286e-05
4:164797407 A G 0.493739 9.4110e-06
4:164802818 T A 0.120102 -4.9623e-06
4:164803647 C T 0.889098 1.1786e-05
4:164812880 T C 1.103521 -1.9724e-05
4:164820892 A C 1.337874 -1.2989e-05
4:164824584 C T 0.051929 -1.0034e-05
4:164829751 C T 0.495337 1.0156e-05
4:164837377 C T 0.181221 -2.7400e-05
4:164837787 T C 0.034294 3.0573e-06
4:164856265 G A 0.251352 -1.8558e-06
4:164859283 G A 0.035647 -1.1927e-05
4:164861703 C T 1.767758 -4.9453e-07
4:164862703 T C 0.030741 -1.6532e-05
4:164866544 T C 0.028834 1.3352e-06
4:164880328 A G 0.030156 -1.2820e-05
4:164886773 C T 0.084846 -1.0913e-05
4:164888739 C T 0.036222 -1.4589e-05
4:164891993 T C 0.034937 -3.4385e-05
4:164897353 C T 0.047237 3.0353e-05
4:164905621 A G 0.034964 6.8261e-06
4:164907092 G A 0.040468 3.8262e-06
4:164908481 T C 1.236736 8.1708e-06
4:164910097 C T 0.053659 -4.1425e-06
4:164918571 G A 0.101641 -1.1068e-05
4:164922836 T C 1.037626 -4.0945e-05
4:164922905 C T 0.109733 6.8631e-06
4:164923676 A G 0.024241 1.3661e-05
4:164927536 G A 0.078135 4.7106e-07
4:164934874 A G 1.628804 2.6023e-06
4:164940856 T C 0.195418 6.2758e-06
4:164941510 C G 0.023163 -6.8551e-07
4:164964952 A G 0.038952 7.1906e-06
4:164970129 A G 0.191050 1.8403e-05
4:164971729 T C 0.289162 7.7759e-06
4:164977302 A G 0.210187 -2.0490e-05
4:164977604 T G 0.031693 1.0207e-05
4:164977749 T C 0.041202 -2.2893e-06
4:164982999 A C 0.035504 -5.7886e-06
4:164984886 A G 0.022711 5.8055e-06
4:164985378 A G 0.074368 2.1636e-05
4:164991575 G A 1.577351 -1.4920e-05
4:165000471 G A 0.084601 6.1126e-06
4:165020121 A G 1.797054 -9.7882e-06
4:165033229 G A 1.668388 -1.7034e-05
4:165046587 C T 1.142935 -4.9320e-06
4:165050022 T C 0.057868 2.2456e-05
4:165057027 G A 1.007605 -1.4807e-05
4:165062590 C T 0.142364 3.6660e-05
4:165071072 T C 0.096871 1.2484e-05
4:165074452 T C 0.058688 -1.3369e-05
4:165077921 G A 0.144118 3.3895e-05
4:165097529 C A 1.793145 -1.0842e-05
4:165102399 T C 0.135483 2.9086e-05
4:165110371 T C 0.137618 1.0676e-06
4:165118253 C T 0.135588 3.5921e-05
4:165118796 A G 1.028708 -2.5634e-05
4:165130601 A G 0.091255 1.9091e-05
4:165132797 A G 0.040628 -3.0193e-06
4:165137238 G A 0.071230 -3.9304e-05
4:165140204 T C 1.291450 2.2813e-05
4:165144578 C A 1.854375 -1.0464e-06
4:165147509 A G 0.422639 2.1321e-05
4:165160898 C A 0.350600 7.2976e-06
4:165172241 T C 0.066548 -2.3780e-05
4:165172763 A G 0.119912 -1.0669e-06
4:165180126 G A 0.027430 3.9359e-06
4:165202662 T C 1.940044 5.9587e-06
4:165202724 T G 1.408645 6.5809e-06
4:165205985 T C 0.025189 1.1465e-05
4:165210773 A G 1.873408 1.5044e-05
4:165216163 T C 0.021888 1.7083e-05
4:165221155 T A 0.065583 -2.6493e-05
4:165221971 T G 0.216011 1.1550e-05
4:165222216 A C 0.352660 1.0384e-05
4:165223275 T C 0.391578 -3.0121e-05
4:165224350 A G 0.044646 -4.9325e-05
4:165224402 C T 0.027236 1.1832e-05
4:165225302 C T 1.230301 9.0708e-06
4:165226613 C T 0.118579 1.2385e-05
4:165228232 G A 0.026376 1.2245e-05
4:165247830 C T 0.047502 1.3605e-05
4:165253473 C T 0.126545 7.1465e-06
4:165257978 T C 0.992323 -5.7574e-06
4:165267978 G A 1.015309 2.1294e-06
4:165284574 G A 0.085934 6.0424e-07
4:165291777 C A 1.340105 -2.4936e-06
4:165302850 G A 0.061921 1.5845e-05
4:165315996 A G 0.976861 -9.1006e-06
4:165325028 G A 0.238028 4.7896e-06
4:165327530 G A 0.363478 2.7361e-05
4:165329484 T G 0.338779 1.5168e-05
4:165334599 A G 0.254803 -5.4348e-07
4:165339694 A G 0.048067 5.5728e-07
4:165360965 T G 0.238929 6.1980e-06
4:165362075 C T 0.093839 -1.3225e-05
4:165383521 C T 1.655340 1.4177e-05
4:165385743 G T 0.102396 -1.6293e-06
4:165399369 T C 0.296733 -1.1142e-05
4:165401629 C T 0.750960 1.1204e-05
4:165425726 G T 1.116794 4.2541e-06
4:165427519 T C 0.043552 3.3699e-06
4:165430450 T A 0.058909 -1.2008e-05
4:165431054 C T 1.279996 1.8836e-05
4:165433472 C G 1.084567 7.0701e-06
4:165435806 C T 0.101587 -7.0977e-08
4:165443742 C T 0.604458 -3.3665e-05
4:165444573 G A 0.106819 -3.6753e-06
4:165445575 A G 1.111490 4.7483e-06
4:165449448 G A 0.800050 -1.9767e-05
4:165451309 T C 0.210517 -2.2706e-06
4:165451344 G A 0.058290 -2.0017e-05
4:165452533 G A 0.204482 5.0629e-05
4:165453053 A G 0.193650 -2.0822e-05
4:165458952 C T 0.102953 -1.8055e-05
4:165458971 T C 0.175438 2.5638e-06
4:165460752 A G 0.040519 -1.0993e-05
4:165463652 G A 0.095569 9.1545e-06
4:165465192 T C 1.075292 8.5110e-06
4:165465802 C T 0.055716 -8.8159e-06
4:165471368 A G 0.042454 3.5799e-05
4:165472446 T C 1.038581 -1.9532e-05
4:165472510 C T 1.364485 5.1282e-06
4:165473139 A G 0.036337 -2.6603e-05
4:165473423 C T 0.206995 -2.2037e-05
4:165473826 T C 0.248507 -9.6561e-06
4:165474066 C T 0.222015 3.0732e-05
4:165483847 T C 0.365559 -2.8639e-05
4:165484115 A C 1.469985 -3.3921e-06
4:165506231 T C 1.771739 -1.8057e-05
4:165510722 C T 0.149579 2.0634e-05
4:165512813 A G 0.035351 -2.6861e-05
4:165516071 C T 1.775887 -1.4904e-05
4:165531314 C T 0.036392 1.6879e-05
4:165535658 G T 1.939079 -1.5712e-05
4:165536099 C T 0.247748 -1.8413e-05
4:165544483 T C 0.067333 7.8762e-06
4:165559995 C T 1.504571 -9.6184e-06
4:165560063 T C 0.220376 -4.4745e-06
4:165560959 G T 0.234258 1.9230e-05
4:165561062 C T 0.051021 -1.8437e-06
4:165561295 C T 0.169311 4.4897e-06
4:165565503 C T 0.040737 -1.9351e-06
4:165565756 G A 1.526650 9.6070e-06
4:165566318 A G 0.050382 -1.7933e-05
4:165569551 T C 0.094301 -1.5175e-05
4:165577608 C T 0.045262 -1.6363e-05
4:165581759 T C 0.152649 1.3569e-05
4:165585563 G A 1.019427 2.7441e-06
4:165587216 C T 0.348849 -1.3248e-07
4:165599172 C A 0.078179 -4.9632e-06
4:165605028 T C 0.023999 -1.6351e-06
4:165609979 T G 1.247340 -6.5328e-06
4:165615429 G A 1.087063 -1.2712e-05
4:165619147 A G 0.171348 -1.3672e-05
4:165620792 A G 0.049535 4.7405e-06
4:165623964 T G 0.074082 6.0432e-06
4:165624309 C T 1.879439 5.2391e-06
4:165629196 C T 1.291168 -6.3045e-06
4:165630542 A G 0.039462 -2.1895e-05
4:165633094 C A 1.289648 -4.8607e-06
4:165642091 G A 0.428048 1.4019e-05
4:165644643 C T 0.156422 2.1701e-06
4:165652169 T C 0.078798 4.3294e-06
4:165661265 T C 1.007014 -1.2444e-05
4:165663855 C T 1.089001 -1.3452e-05
4:165667744 A G 0.191403 2.6655e-05
4:165678228 A C 0.156276 2.0940e-05
4:165683354 A T 0.057433 1.9788e-06
4:165686212 T G 0.022619 -4.2770e-07
4:165693667 T G 0.071440 3.2313e-05
4:165693707 T C 1.474969 -2.5301e-05
4:165697405 C T 0.049121 7.5760e-06
4:165698208 G A 1.037208 -5.2031e-06
4:165700408 T C 0.123669 1.5308e-05
4:165701031 G A 0.035532 -7.5345e-06
4:165702921 G T 0.041274 3.6615e-06
4:165707728 C A 1.144200 -1.4379e-06
4:165708174 A G 0.045972 -1.2256e-05
4:165713139 G A 1.250305 -1.8986e-05
4:165717677 T C 0.137829 1.8301e-05
4:165718132 A G 1.615320 -2.2002e-05
4:165718470 G A 0.079093 -2.2347e-06
4:165724356 T C 0.124417 1.6334e-05
4:165725531 G A 1.729663 -2.8091e-05
4:165729293 A C 1.146743 -4.2597e-06
4:165730714 A G 0.993969 7.5774e-06
4:165730769 A C 0.153818 -1.9344e-05
4:165734182 T C 0.083833 -5.2287e-06
4:165737055 C T 0.940704 1.1990e-05
4:165739740 T C 0.117216 -6.9988e-07
4:165739878 A C 0.661694 -2.8974e-05
4:165740292 A C 0.053765 1.8207e-05
4:165740870 A G 0.524861 -2.2517e-05
4:165743174 T C 1.132491 1.4462e-05
4:165748731 T C 0.081739 -3.2084e-05
4:165749303 G C 0.126555 -2.2516e-05
4:165752283 C G 0.040291 -2.3009e-05
4:165755826 A G 0.172062 2.8923e-06
4:165761391 G A 1.745418 -2.5604e-05
4:165761928 G A 1.193368 -3.8770e-05
4:165765352 G A 0.097337 -2.1518e-06
4:165767146 A G 0.032519 6.9398e-06
4:165767472 T C 1.093033 -1.9056e-05
4:165767677 T C 0.517089 1.5495e-06
4:165769720 A G 0.137740 1.0426e-05
4:165770255 C T 0.054122 1.9032e-05
4:165771319 C T 0.505815 -1.3381e-05
4:165772557 C T 0.370479 1.1278e-05
4:165777992 T C 0.051436 -1.8264e-05
4:165778127 C T 0.113466 8.5039e-06
4:165788675 A G 0.083585 -1.6610e-05
4:165796146 G A 1.174061 -9.1096e-06
4:165798690 C T 0.070801 -4.0639e-07
4:165799931 C T 0.247364 1.9532e-05
4:165802660 T C 1.273835 -7.8391e-06
4:165805049 G A 0.954089 -2.4076e-05
4:165814359 G A 0.600007 -1.0561e-05
4:165818546 T C 0.027450 -7.2378e-06
4:165821831 A G 0.377027 3.1349e-05
4:165823333 T C 0.460074 7.3185e-06
4:165823437 G A 1.246950 1.2460e-05
4:165823867 T C 0.424315 9.9475e-06
4:165827632 T C 0.868321 -7.5259e-06
4:165835522 C T 0.199349 -3.0142e-06
4:165837436 C T 0.476451 -1.2806e-05
4:165839963 T C 0.052214 -3.9769e-08
4:165843693 A G 0.114989 8.4172e-07
4:165845582 G A 0.559944 1.5005e-05
4:165849828 C T 0.075772 -4.2510e-05
4:165849854 A C 1.079593 -8.2053e-06
4:165853339 G A 0.056991 1.6756e-05
4:165854123 C T 1.208413 -1.8242e-06
4:165859951 C T 0.532657 5.4589e-06
4:165864753 C T 0.056019 8.4268e-06
4:165870235 G C 0.062557 -4.8103e-06
4:165871040 G A 0.095824 -1.5438e-05
4:165873110 T C 0.050974 -1.2482e-05
4:165878335 G A 0.299871 -1.4578e-05
4:165893383 A G 0.046238 -9.5886e-06
4:165898682 T C 0.109022 2.4019e-05
4:165904767 A G 0.064668 -1.0787e-07
4:165905118 G A 0.297665 -1.3268e-05
4:165906141 T C 0.927567 -1.9377e-05
4:165906523 A G 0.065249 2.3099e-05
4:165908890 G C 0.049444 -1.1745e-05
4:165910944 C T 0.570395 -5.6891e-06
4:165926222 A G 0.694414 -3.6922e-05
4:165930299 T G 0.337273 -1.7618e-05
4:165932420 A G 0.063451 1.1867e-05
4:165933062 C T 0.101991 1.6099e-06
4:165944299 A C 0.708860 -6.7717e-05
4:165964290 A G 0.137332 -1.3285e-05
4:165968073 C T 0.113948 -1.3164e-05
4:165969648 A G 0.096728 2.5387e-05
4:165972940 T C 0.709778 1.3968e-05
4:165979548 G A 1.913400 -2.2795e-05
4:165981670 G A 0.112062 -2.5626e-06
4:165982775 G A 0.910625 8.6746e-06
4:165983981 A G 0.136778 1.6009e-05
4:165984395 G C 0.112551 -1.7301e-06
4:165993109 C T 0.835285 2.1169e-06
4:165994160 G A 1.846172 7.6870e-06
4:166000281 T C 0.040315 -4.7652e-06
4:166012560 T G 0.588224 1.8273e-06
4:166013836 C T 0.089749 2.0460e-05
4:166014766 A G 1.806662 5.7577e-06
4:166017994 G A 1.102508 2.7743e-06
4:166021811 C G 0.442983 1.3448e-05
4:166023126 C A 0.037068 3.0084e-05
4:166027530 T C 0.432012 -1.7673e-05
4:166030171 G A 0.054186 4.3897e-06
4:166030858 T C 0.067775 -1.6979e-05
4:166035174 A G 1.406534 1.6042e-05
4:166038634 C T 0.077645 -1.9587e-06
4:166039979 G A 0.704311 -2.1874e-05
4:166044729 C T 0.439084 -1.7397e-05
4:166045556 T C 0.172038 -8.9713e-06
4:166050559 T C 0.048250 2.7322e-05
4:166052268 C T 0.271024 -5.1012e-05
4:166052580 T C 0.150857 -9.1135e-06
4:166053814 T C 0.257479 -9.8657e-05
4:166054879 T C 0.045071 -5.5426e-06
4:166055934 T C 0.531549 -4.8500e-05
4:166064955 T G 0.049250 1.2008e-05
4:166083655 A G 0.266750 -1.9376e-04
4:166089111 C T 0.372774 -3.3394e-05
4:166098647 G A 0.555993 -3.2055e-05
4:166104429 C T 0.074816 4.6627e-05
4:166112950 A G 0.259502 1.3166e-05
4:166114257 T C 0.068095 -1.6770e-05
4:166127875 A G 0.045751 -1.6273e-05
4:166132731 G C 0.458327 -1.6713e-05
4:166162799 A G 0.051433 1.2539e-05
4:166180003 T C 0.809981 -7.1325e-06
4:166191143 T C 0.170426 -1.5860e-05
4:166196175 T C 0.052830 1.3499e-05
4:166215850 A G 0.127283 -1.2557e-05
4:166223134 T C 0.036113 1.0551e-05
4:166226094 T A 0.038921 7.8659e-06
4:166231528 G A 0.135248 -4.2707e-05
4:166234051 G A 0.663863 -1.5061e-06
4:166246322 T C 0.035572 2.0826e-05
4:166252950 C T 0.343413 -1.8976e-05
4:166253109 T C 0.890876 8.5925e-06
4:166255557 A G 1.278092 -1.0865e-05
4:166255704 A T 0.680859 -1.3992e-05
4:166258219 C T 0.036429 4.8176e-06
4:166260186 T C 0.036647 -4.3034e-06
4:166268252 G A 0.132488 1.6615e-06
4:166270485 G A 0.202599 -5.4055e-06
4:166281629 G T 0.237100 1.6234e-05
4:166287317 A G 0.049199 2.1081e-05
4:166299487 C T 0.665852 -1.5455e-05
4:166304266 C T 0.257302 2.0938e-05
4:166304912 T C 0.151224 -4.9712e-07
4:166309759 G A 0.568274 -1.8863e-05
4:166312559 C T 0.087739 -1.0262e-05
4:166318604 T G 0.033220 -9.7844e-06
4:166321799 T C 0.161937 4.2853e-06
4:166322170 A C 0.904149 7.5384e-06
4:166328196 G A 0.044102 1.7135e-05
4:166330318 A G 0.083955 -2.5099e-05
4:166332685 G T 0.036344 7.0997e-06
4:166334391 C T 0.641135 -4.1104e-06
4:166350400 G A 0.612264 -3.1457e-06
4:166359629 C T 0.733943 -3.3934e-06
4:166361814 G A 0.124423 -2.0658e-06
4:166370757 C T 0.424859 1.5248e-06
4:166377386 A C 0.030568 -9.5057e-06
4:166379034 T C 0.028188 1.6575e-06
4:166381223 A G 0.181877 -5.8931e-06
4:166383995 A C 0.024074 -1.0681e-05
4:166390355 T C 1.425148 1.2369e-05
4:166390495 A G 0.093849 4.0124e-06
4:166390858 C T 0.028168 -3.2590e-06
4:166392139 A G 0.203350 7.3574e-06
4:166395416 C A 0.372525 5.0600e-06
4:166399268 C A 0.047887 1.1408e-05
4:166407157 A G 0.585154 2.0369e-05
4:166408302 T C 0.223579 -1.1316e-05
4:166418413 G T 0.180888 -1.9442e-05
4:166419797 G A 0.028297 3.0491e-05
4:166422487 C T 0.079410 2.2553e-05
4:166424971 A G 0.036436 8.5029e-06
4:166427306 G A 0.243213 -1.5575e-05
4:166429654 T C 0.027467 -5.9313e-06
4:166434074 T C 0.867315 1.4636e-05
4:166437743 A C 0.071733 -1.6954e-05
4:166440213 A C 0.115502 -1.5625e-05
4:166441213 A G 0.234282 1.0536e-05
4:166446086 A G 0.650233 -7.1229e-07
4:166449282 G A 0.045299 4.5848e-06
4:166453573 C T 0.113612 -1.3395e-05
4:166453634 A C 0.209742 -3.3962e-05
4:166453722 C A 0.811228 -2.9695e-05
4:166457742 G T 0.292701 1.1639e-05
4:166466381 C T 0.029810 1.5625e-05
4:166467661 A G 0.021701 2.4149e-05
4:166473287 A G 0.381443 -7.8813e-05
4:166473571 C T 0.516447 -7.5060e-05
4:166481984 A G 0.114285 -5.7390e-06
4:166484229 G T 0.040111 -5.6138e-07
4:166487203 A C 0.052782 -2.0226e-05
4:166495142 A G 0.471776 2.0603e-05
4:166495534 A G 0.053506 1.0454e-05
4:166502271 T G 0.955422 7.2914e-06
4:166506917 G A 1.970853 2.7254e-05
4:166510280 T C 0.057899 1.2862e-05
4:166512648 G A 0.821132 2.1086e-07
4:166512796 A G 0.091659 4.5389e-05
4:166520423 T C 0.028443 -3.7139e-06
4:166535078 G A 1.970949 2.7200e-05
4:166535079 C T 1.971221 3.4521e-05
4:166538834 A G 0.107271 3.2702e-06
4:166543575 C A 1.341720 -6.1246e-06
4:166545642 C T 0.175410 3.2882e-06
4:166546180 C T 1.265778 -1.5510e-05
4:166547939 G A 1.962650 3.1548e-05
4:166554832 C T 0.072868 -1.7686e-05
4:166556994 C A 0.164426 -1.7785e-05
4:166564046 G C 0.021351 -2.4180e-05
4:166565830 A G 0.060731 -1.0238e-06
4:166570061 G A 0.043810 -1.0880e-05
4:166574267 G A 1.686645 1.3609e-05
4:166586098 G T 0.024132 2.0818e-05
4:166588048 C T 0.617102 1.8437e-05
4:166594188 G A 0.713548 1.3947e-05
4:166594506 G A 1.467788 1.1354e-05
4:166594879 C T 0.108692 1.4473e-05
4:166596984 T C 0.032859 1.0436e-05
4:166604001 A G 1.291848 1.0270e-05
4:166606890 G A 0.813846 6.1469e-06
4:166609852 A C 0.549085 -1.7833e-05
4:166617975 T C 0.085812 2.1467e-05
4:166619628 G A 0.115438 2.5532e-06
4:166619708 A G 0.029116 9.2982e-06
4:166619712 T G 1.611101 3.6609e-05
4:166621498 A G 1.445907 3.9619e-05
4:166638085 A G 0.023211 3.9789e-06
4:166646557 G T 0.302989 -2.4500e-05
4:166646756 C T 0.214512 3.2080e-05
4:166647782 C T 0.230617 4.2442e-05
4:166650444 G T 0.797690 9.2705e-05
4:166664618 C A 0.335715 5.4567e-07
4:166665840 C T 0.905148 -3.5948e-06
4:166666938 G A 0.041678 2.8614e-05
4:166667602 G A 0.298858 -4.9172e-06
4:166670491 G A 0.023153 -6.9270e-06
4:166674093 A G 0.463722 3.0622e-05
4:166674512 A G 0.849544 -4.2620e-05
4:166685779 C T 0.858044 -4.0355e-05
4:166686496 A G 0.781310 -4.9991e-05
4:166693220 T C 0.190502 6.7780e-06
4:166698970 A G 0.044969 1.3581e-06
4:166699421 G A 0.239300 -2.2442e-06
4:166703385 A G 0.044340 -9.9446e-06
4:166705514 C T 0.077543 -2.5261e-05
4:166710850 G A 0.046479 -1.5379e-05
4:166719381 A C 0.060768 -2.0088e-05
4:166723955 T C 0.327852 -1.8846e-06
4:166726280 T C 0.034212 1.6303e-05
4:166729527 C A 0.349893 5.9312e-06
4:166731429 T C 0.166200 3.5556e-05
4:166731693 G A 0.307018 2.1735e-07
4:166734327 T C 0.148824 -4.9807e-06
4:166734530 A G 0.224351 -2.5501e-05
4:166748758 A G 0.030541 1.5605e-05
4:166750013 A G 0.047859 7.1586e-07
4:166752881 A C 0.363434 -9.5644e-06
4:166758637 T C 0.040801 3.9987e-06
4:166758903 C A 0.271285 -3.2519e-06
4:166759746 T C 0.033352 -5.1938e-06
4:166759750 G C 0.021235 -2.2859e-05
4:166769167 G C 0.247599 4.4371e-05
4:166772071 G C 0.076646 2.3206e-05
4:166772855 C A 0.877875 -1.1791e-05
4:166776504 T C 0.116614 -8.3602e-06
4:166808248 C T 0.226020 4.1314e-06
4:166834680 C T 0.149279 6.8633e-06
4:166838056 A G 0.048760 -1.0337e-05
4:166838542 C T 0.041729 -9.6324e-06
4:166838696 C T 0.835132 3.4853e-06
4:166848992 T C 0.065494 1.1012e-05
4:166854660 G A 0.115281 1.8058e-05
4:166855471 C T 0.205002 -5.1733e-06
4:166862215 A G 0.031465 -1.6228e-05
4:166869373 A G 0.026740 4.5164e-06
4:166872783 T C 0.060853 4.9305e-05
4:166878809 T C 0.146971 1.5360e-05
4:166901205 T C 0.059735 -2.3914e-06
4:166910425 T C 0.242628 4.1401e-05
4:166911850 C T 1.393563 -2.2610e-05
4:166916842 A G 0.078556 -3.9479e-06
4:166923310 C T 0.025325 6.9711e-05
4:166923314 T C 0.055077 -8.2032e-07
4:166927036 T C 0.105072 -2.3521e-05
4:166927168 C T 0.880598 -5.9921e-05
4:166927567 C T 0.033900 1.7291e-05
4:166929102 A G 0.059531 -1.2256e-05
4:166933791 T C 0.442266 -1.2885e-05
4:166941381 G T 0.264081 -1.2888e-05
4:166944581 T C 0.063128 -1.6075e-05
4:166949650 G A 0.063114 -8.0461e-06
4:166954342 A G 0.477100 -5.5288e-05
4:166956392 A G 0.078859 -2.6016e-05
4:166957857 C T 0.222481 -9.2154e-06
4:166960481 T C 0.060541 1.1523e-05
4:166967504 T C 0.630813 -1.1856e-05
4:166967999 T C 0.847681 -1.8509e-05
4:166970579 C T 0.030993 -1.1621e-05
4:166971927 A G 0.084356 -1.6491e-05
4:166976749 C T 1.114744 -2.0322e-06
4:166981519 G A 0.683205 2.6479e-05
4:166986194 A G 1.763362 -1.3431e-05
4:166996347 G A 0.743137 1.6851e-05
4:166996703 A G 0.033978 -7.0660e-06
4:166996774 G A 0.032699 -1.1594e-05
4:166999015 C T 0.028803 1.2903e-05
4:167000676 G A 0.341386 2.5840e-05
4:167001064 C T 0.064195 -1.5234e-05
4:167001986 G A 0.155042 1.4874e-05
4:167011894 A G 0.317639 7.3699e-06
4:167015333 G A 1.364747 1.9950e-05
4:167015529 G C 0.362441 -1.9201e-05
4:167018097 C G 0.324734 5.7050e-06
4:167018571 G A 0.898838 2.9775e-06
4:167019072 C T 0.564017 1.4256e-05
4:167020644 G A 0.087437 -5.5455e-06
4:167021750 G A 0.133888 1.3295e-05
4:167022173 G A 0.106316 -2.4399e-05
4:167023255 G A 0.241846 2.4781e-05
4:167024715 G A 1.122336 -2.3665e-05
4:167026146 C T 0.153764 3.7142e-05
4:167026976 A G 0.054523 -1.2877e-05
4:167027707 A C 1.353483 -5.5759e-06
4:167032102 C T 0.056468 -1.0789e-05
4:167035237 A G 0.116104 -1.6637e-05
4:167039167 G A 0.247986 -1.2876e-05
4:167039582 A T 0.043749 1.2892e-05
4:167042848 A G 0.475703 -1.4946e-05
4:167043979 T C 0.670404 7.5515e-07
4:167056325 A G 1.849748 -3.0525e-05
4:167062249 A G 0.100138 3.1632e-05
4:167062815 A G 0.053136 1.5455e-05
4:167064636 A G 0.071859 3.5891e-05
4:167066654 A G 0.186001 -1.0957e-05
4:167076765 G C 0.085210 1.5422e-05
4:167076850 T C 1.019977 2.2432e-05
4:167081391 A G 0.079328 5.8800e-06
4:167081486 C T 0.665087 -2.1981e-05
4:167089201 A G 0.118038 -1.4083e-05
4:167095414 A G 0.921648 1.4329e-05
4:167096369 T C 0.031554 -1.4573e-05
4:167097683 C T 0.864405 3.6068e-06
4:167099442 C T 0.413677 -1.3971e-05
4:167099676 G T 0.057562 -9.2642e-06
4:167099687 G A 0.230749 7.7531e-06
4:167102485 G A 0.088535 -3.0474e-05
4:167106176 G A 0.192073 -1.2448e-05
4:167106956 G T 0.141120 7.5166e-06
4:167118729 C T 0.725410 -5.1511e-06
4:167120342 A C 0.082368 3.8962e-05
4:167131578 T C 0.049678 -5.0476e-07
4:167136486 C A 0.193929 -5.7582e-06
4:167169918 G A 0.079848 2.9274e-06
4:167176602 A C 0.031700 6.5153e-06
4:167186124 T C 0.081892 8.3355e-07
4:167196318 G A 1.841986 9.1089e-06
4:167199719 T G 1.898546 2.5078e-05
4:167209321 G A 0.026859 -6.4078e-07
4:167213134 C T 1.662292 1.9922e-05
4:167218904 G A 1.581570 1.1366e-05
4:167231532 A G 0.318295 9.8723e-06
4:167231551 T C 0.044228 1.1036e-05
4:167244536 T C 0.038904 4.3059e-06
4:167259223 A C 1.100540 1.1695e-05
4:167266207 T C 0.061435 -1.1102e-05
4:167269763 A G 1.897693 2.7098e-05
4:167279318 G A 0.202595 2.6524e-05
4:167279522 T G 0.043389 -1.4874e-05
4:167281877 C T 0.331139 -4.1461e-06
4:167284000 G T 0.074361 9.1239e-06
4:167299071 G A 0.184923 -2.6231e-05
4:167300345 A G 1.611652 -2.9295e-06
4:167301739 T C 0.089796 -1.6853e-06
4:167305492 A C 0.105310 -2.6685e-05
4:167314761 T C 0.070438 1.0713e-05
4:167319941 G C 1.690949 -1.2169e-06
4:167321551 C A 0.105510 -2.6996e-05
4:167321607 C A 0.024027 -8.1620e-06
4:167330906 T C 0.106911 -7.0004e-06
4:167341667 A G 0.126980 -4.7760e-06
4:167341714 T C 0.037075 -1.7322e-05
4:167357841 T G 0.088793 -1.4613e-05
4:167366750 C T 0.701193 -6.1542e-06
4:167374232 A G 0.049355 -7.4491e-06
4:167381038 C T 0.110807 -1.9524e-05
4:167381061 T G 1.806870 -8.9112e-06
4:167390713 T G 0.046737 -8.0636e-06
4:167406311 A G 0.077111 4.2467e-07
4:167418403 T C 0.941384 1.0700e-05
4:167421860 A G 0.040747 1.6096e-05
4:167423288 G T 0.041855 -1.0197e-05
4:167428692 T A 0.034518 -1.4023e-05
4:167436581 T C 1.007884 -5.2404e-06
4:167441699 G A 0.094869 -2.6545e-05
4:167455493 A G 0.096191 -2.1651e-05
4:167462402 A G 0.094029 -2.6218e-05
4:167466146 T C 1.008979 -5.3514e-06
4:167468064 A G 1.948948 -8.5540e-06
4:167485564 A G 0.060054 7.3415e-06
4:167486791 T C 0.071434 1.7883e-05
4:167498755 A G 0.054581 -1.2040e-05
4:167500157 T C 0.035498 -1.1178e-05
4:167500499 T C 0.082558 1.7176e-05
4:167531129 G A 0.075908 1.4793e-05
4:167531876 C T 0.080392 -1.8340e-05
4:167532883 C A 0.066259 -1.5400e-05
4:167539778 G A 0.047281 9.3039e-06
4:167540460 T C 1.157323 7.7480e-06
4:167556784 C T 0.030105 1.6051e-05
4:167559605 G A 0.063335 -1.1439e-05
4:167561167 C T 0.065368 9.3375e-06
4:167566167 T C 0.830427 -1.1833e-05
4:167569482 G A 1.244852 1.5753e-05
4:167571420 A G 0.109229 4.7706e-06
4:167600366 G A 0.075575 -7.1968e-06
4:167601556 T G 0.095555 -3.5476e-05
4:167606051 C T 0.105724 7.9958e-06
4:167613188 G A 0.036280 -1.0472e-05
4:167617754 G A 0.067075 1.1451e-05
4:167619504 A C 0.020970 -9.8737e-06
4:167633134 G T 0.539518 -1.2143e-05
4:167635674 A G 0.499454 -4.6714e-06
4:167636826 C T 0.060816 1.8167e-05
4:167644949 T C 0.104674 -1.7103e-05
4:167645134 A G 0.046612 -5.7863e-06
4:167645237 A G 0.067211 -4.0440e-06
4:167648055 C T 0.782602 -3.8400e-05
4:167654104 G A 0.058922 2.4809e-06
4:167655790 G T 0.051188 -6.4924e-06
4:167656823 A G 0.072916 6.7856e-06
4:167658259 A G 0.407836 4.1307e-05
4:167658622 G A 0.044344 -4.8254e-06
4:167659314 C T 0.072579 5.4527e-07
4:167659338 T C 1.638976 -2.5035e-05
4:167666748 T C 0.106238 -1.8105e-05
4:167671211 C T 1.640374 -2.7623e-05
4:167672408 T C 0.149429 4.4963e-05
4:167675395 G C 0.961779 6.6797e-06
4:167683916 C G 0.098999 4.5410e-05
4:167684049 C T 0.678911 -2.8737e-05
4:167695360 C T 0.034964 -1.3910e-06
4:167696109 C A 0.563412 -2.9143e-05
4:167697017 T C 0.065521 -7.0064e-06
4:167700120 A G 0.440627 1.6413e-05
4:167701888 C T 0.381742 7.7890e-06
4:167707552 A G 0.045704 -1.1994e-05
4:167711481 G T 0.509861 9.2285e-06
4:167712471 G C 0.034750 -2.6710e-06
4:167720627 A G 0.107162 -1.2067e-05
4:167722308 T C 0.526592 -2.2018e-05
4:167723597 A G 0.116641 -5.8196e-06
4:167730244 T C 0.035872 -3.8027e-06
4:167733075 C T 0.092326 -1.5695e-05
4:167749440 C T 0.094916 1.5123e-05
4:167753460 C A 0.280101 -2.8304e-05
4:167755738 C G 0.184182 2.7597e-06
4:167770109 A G 0.048566 1.6159e-05
4:167776603 T C 0.085111 -1.8826e-05
4:167778165 G A 0.132464 -1.3364e-05
4:167801478 C T 0.210089 1.0068e-05
4:167804226 T C 0.039326 4.5368e-06
4:167809058 C T 0.064954 8.8983e-06
4:167818410 A G 1.524307 -1.9989e-05
4:167824912 T C 0.029680 6.7250e-07
4:167829957 C T 0.037493 -7.1718e-06
4:167830721 T C 1.888761 1.3531e-05
4:167839898 G A 0.063801 -3.6397e-06
4:167840222 G A 0.050892 6.7372e-07
4:167843124 T C 0.077101 -7.6778e-06
4:167843507 C T 0.474265 -2.4206e-05
4:167847652 T C 0.560512 -7.3891e-07
4:167851419 A G 0.102705 -1.5285e-05
4:167851901 A G 0.060207 1.8308e-06
4:167852982 C A 0.519551 -7.7891e-06
4:167856420 T C 0.068098 -2.9952e-05
4:167862624 A C 0.223501 1.0937e-06
4:167864439 T C 0.045853 -2.1100e-06
4:167865491 G A 0.021840 -8.8267e-06
4:167869220 G T 0.205023 1.8947e-05
4:167876114 C A 1.280754 -9.2402e-06
4:167879595 C T 0.104045 5.4877e-06
4:167880346 C A 0.187864 -8.6486e-06
4:167882233 T C 0.555035 7.2755e-06
4:167897673 C T 0.031431 -1.4036e-05
4:167901033 G A 0.140882 -7.0543e-06
4:167909280 A G 0.033128 -1.0418e-05
4:167913177 A G 0.114931 1.9018e-06
4:167914952 C T 0.077159 -9.0639e-06
4:167932140 G T 0.045860 -6.7119e-06
4:167932509 T C 0.323476 -1.3639e-06
4:167946487 T G 0.139648 2.0186e-06
4:167954614 C T 0.697188 -1.3761e-05
4:167964906 C T 1.148837 -5.9495e-06
4:167968263 A G 0.293058 -5.6460e-06
4:167968335 A G 0.031363 -4.8334e-07
4:167983397 A C 0.068428 -1.5532e-05
4:167987446 G T 0.106387 -9.3269e-06
4:167992004 C T 0.370713 -9.9585e-08
4:168002917 T C 0.055995 7.2482e-06
4:168004158 C T 0.076894 -1.3572e-05
4:168007122 A G 0.032462 1.9923e-05
4:168019978 C T 0.196309 1.8857e-05
4:168034319 A G 0.227907 -5.5868e-06
4:168039224 G A 0.232051 8.2749e-06
4:168043811 C T 0.070013 3.3018e-05
4:168061273 T C 0.075666 1.9271e-06
4:168065580 A G 0.068673 -3.7184e-06
4:168073317 A G 0.029752 -1.5671e-05
4:168073690 T G 0.353643 1.4630e-05
4:168087865 T C 0.100580 -1.4882e-05
4:168091481 G C 0.653028 1.0733e-05
4:168098186 C A 0.104871 1.8483e-05
4:168116774 T G 0.140243 1.0665e-05
4:168125825 A G 0.027896 -1.6377e-05
4:168131448 A G 0.345517 -1.0144e-05
4:168134849 T C 0.169522 2.7572e-06
4:168140368 T C 0.080640 -1.3515e-05
4:168155178 G A 0.218401 9.0484e-06
4:168164902 A G 0.091411 -3.9651e-06
4:168166788 G A 0.700547 5.4868e-05
4:168172998 C T 0.066246 -9.5945e-06
4:168175697 C A 1.355023 2.4099e-05
4:168191092 C A 0.387301 6.6563e-05
4:168211119 T C 0.141735 5.7682e-06
4:168214407 T C 0.140018 4.6914e-06
4:168215607 A C 0.030197 -8.9984e-06
4:168219869 A C 0.068081 8.0089e-08
4:168222889 G A 0.030581 -1.4792e-05
4:168224994 G T 0.034117 -3.6310e-05
4:168226309 G A 0.212795 7.5034e-06
4:168231967 C T 1.024268 5.4569e-05
4:168232131 T G 0.050868 2.3662e-05
4:168237207 A G 0.110137 -3.0178e-05
4:168251190 T C 0.193504 -5.0156e-06
4:168251992 T G 0.146121 -3.0914e-06
4:168257214 A T 0.096739 -1.0137e-05
4:168277239 A C 0.056644 4.0520e-05
4:168283047 A G 0.241088 1.3653e-05
4:168283181 C T 1.819435 4.0160e-05
4:168286099 T G 0.048264 5.9390e-06
4:168288641 C A 0.121941 8.8501e-06
4:168293418 G A 0.047509 2.2177e-05
4:168293581 A G 0.720878 -1.1086e-05
4:168294218 A C 0.932544 1.8425e-05
4:168295352 A G 0.047417 1.6471e-05
4:168299800 T C 0.076469 -2.6847e-05
4:168299957 G A 1.912665 1.4120e-05
4:168324025 T C 0.026111 -1.0516e-05
4:168326873 T G 0.690195 1.6574e-05
4:168330080 C T 0.066946 1.1680e-05
4:168343094 T G 0.121731 1.1095e-05
4:168345213 T C 0.043933 2.0317e-05
4:168346568 G A 0.035705 -1.1482e-05
4:168352047 A G 0.032948 -9.2698e-06
4:168356020 T C 0.230253 -2.4468e-05
4:168356099 C T 0.476591 -1.1600e-05
4:168363398 G A 0.826956 -3.6968e-05
4:168363857 C G 0.098432 -1.5632e-05
4:168376165 T C 0.064318 -1.4142e-05
4:168377326 C T 0.711457 -2.7495e-05
4:168382012 A G 0.060228 1.3257e-05
4:168382809 C T 0.100567 -7.7433e-06
4:168385251 A G 0.042508 1.0738e-05
4:168387452 G A 0.072341 -1.6619e-05
4:168390248 C T 0.276355 8.9098e-06
4:168391112 C T 0.097344 -1.7450e-05
4:168393631 T C 0.023017 -4.5616e-06
4:168400843 G T 0.475696 8.1574e-06
4:168403671 G T 0.662564 -1.6122e-05
4:168406561 T C 0.065515 -3.2413e-05
4:168406760 G C 0.049274 -1.9988e-05
4:168414883 A G 0.058487 1.3105e-05
4:168414993 A G 0.282440 -2.8685e-05
4:168420893 G A 0.073066 -8.7921e-06
4:168428870 T C 1.225456 4.2583e-05
4:168437544 T C 0.045819 -5.8075e-06
4:168438248 T C 0.071862 -1.3051e-05
4:168439865 T C 0.256670 1.6637e-05
4:168449807 G C 0.030364 5.7128e-06
4:168451332 G A 0.044255 5.4851e-07
4:168453685 C A 0.112684 -1.6592e-06
4:168462798 C A 0.295468 -3.3631e-05
4:168472046 G T 0.273642 5.6627e-07
4:168473188 T C 1.448783 1.4539e-05
4:168485751 G A 1.721181 1.8498e-06
4:168490750 G A 0.113972 1.0785e-05
4:168492137 C T 1.260270 2.7852e-05
4:168498340 C T 0.043674 1.2912e-05
4:168498575 T C 0.458238 -3.4365e-05
4:168499605 A G 0.350318 5.9390e-05
4:168508673 T C 0.107645 -6.5241e-06
4:168514878 A G 0.148902 -9.8525e-06
4:168516421 G A 0.038309 -1.3330e-05
4:168521642 G A 0.025332 -1.5721e-07
4:168526925 A G 0.068540 -4.4447e-06
4:168528140 A G 0.028263 4.7999e-06
4:168530370 A C 0.047302 9.1619e-06
4:168534413 C T 0.172415 -9.7497e-07
4:168536816 G A 1.717478 1.2464e-05
4:168546900 C T 1.373226 2.2256e-05
4:168553304 T C 0.103555 -1.3682e-05
4:168554789 C A 0.978615 -1.0114e-06
4:168560438 A G 0.369163 8.7359e-06
4:168562354 A G 0.026529 5.6998e-06
4:168573801 C T 0.935352 -3.8601e-06
4:168576098 T C 0.724206 3.7390e-06
4:168587074 A C 1.659613 -3.1610e-06
4:168587317 A G 0.046785 -1.1150e-06
4:168596887 T C 1.321348 -2.0724e-06
4:168597087 C A 0.108594 5.7250e-06
4:168599351 G A 0.061826 -4.9779e-06
4:168609264 T C 0.094719 2.0605e-06
4:168610140 C T 1.174333 2.2363e-06
4:168612287 G A 1.672084 -7.8120e-06
4:168617513 C T 1.436313 2.7274e-06
4:168620320 C A 0.221981 -2.1013e-05
4:168620546 C T 1.594602 1.3974e-05
4:168622517 C A 0.195418 -4.0402e-06
4:168626675 T C 0.032050 -4.0443e-07
4:168627573 C G 1.208668 -1.1878e-05
4:168632638 C T 0.161920 -6.5884e-06
4:168633403 T C 0.042151 -1.0141e-06
4:168635614 T G 0.413670 -3.1478e-05
4:168637382 C A 0.373413 -7.1394e-06
4:168638170 T C 0.113863 -8.6157e-06
4:168656018 G T 0.451129 -7.3370e-06
4:168658737 T G 0.087073 2.0860e-06
4:168659520 T G 0.028616 4.6038e-06
4:168660769 T C 0.046081 3.5242e-06
4:168663035 G A 0.308843 1.8384e-06
4:168685541 A G 0.054363 3.2422e-05
4:168686778 A G 1.164752 7.4043e-06
4:168691017 T G 0.108808 -1.2169e-05
4:168706638 T G 1.941356 7.1655e-06
4:168708073 G C 0.856235 -1.0653e-06
4:168713900 C T 0.046778 1.9837e-06
4:168715976 C T 0.053177 1.2982e-05
4:168716283 A C 0.034654 6.9272e-06
4:168723360 T C 0.103361 -1.8461e-06
4:168734480 A G 0.113602 5.8919e-06
4:168737612 T G 0.919842 -3.9679e-06
4:168738669 A G 0.210826 -7.6597e-05
4:168758989 A G 0.033934 -1.1335e-05
4:168761329 T C 1.946606 5.9127e-06
4:168776791 A G 0.317965 8.6468e-06
4:168777785 A G 0.069224 -2.6993e-06
4:168789572 A G 0.102736 -2.7251e-06
4:168796774 T C 0.042365 3.0856e-06
4:168804437 T C 0.058895 -1.5518e-05
4:168807526 T C 0.611098 1.8615e-05
4:168807727 T C 0.936165 -1.6130e-05
4:168810233 C G 0.448868 2.1260e-06
4:168829491 A G 0.051429 -5.2722e-06
4:168831808 G T 0.036490 -1.9802e-05
4:168832595 G A 0.541537 -1.5538e-05
4:168838142 C G 0.314365 4.1836e-06
4:168841128 A G 0.061197 -4.3055e-06
4:168849812 C T 0.056267 -8.7969e-06
4:168850375 A G 0.453931 4.7054e-05
4:168855062 G T 0.182030 1.2038e-05
4:168856235 T C 0.050447 1.9296e-05
4:168856615 T G 0.119344 2.2178e-05
4:168856814 C G 0.039067 3.2688e-06
4:168857960 T C 0.047934 -6.9821e-06
4:168859773 T C 0.210996 6.3138e-06
4:168862531 G A 0.028674 -2.1704e-05
4:168866182 C T 0.619512 -1.3284e-06
4:168884458 T C 0.044075 1.5973e-06
4:168887281 A C 0.089079 -1.7789e-05
4:168888373 A C 0.129945 -3.6827e-05
4:168919328 A G 0.203296 -2.3375e-05
4:168931064 G A 0.032196 -3.8420e-05
4:168967966 T C 0.133820 -7.1486e-06
4:168968218 A G 0.798999 3.4715e-05
4:168974265 T G 0.068948 -1.3299e-05
4:168974561 A G 0.509344 -6.7074e-06
4:168977253 G A 1.553104 7.9220e-06
4:168985670 T C 0.755923 -7.5245e-06
4:168991763 T C 0.040961 3.6406e-06
4:168998431 A G 0.122275 -8.5087e-06
4:169017774 G T 0.444173 -1.8722e-05
4:169023386 C G 0.088640 -1.0110e-05
4:169033613 A G 1.327270 -4.3930e-06
4:169035804 C T 0.411011 2.1935e-05
4:169041179 G A 1.240619 2.1322e-06
4:169045286 T C 0.024169 3.4289e-06
4:169046909 G A 1.283715 -3.6485e-06
4:169049597 G A 1.190863 -2.1163e-06
4:169049772 A G 0.726365 1.9426e-05
4:169056059 C T 0.045789 5.6396e-06
4:169071034 T C 0.180412 2.6712e-05
4:169073737 A G 0.097102 7.9511e-06
4:169084949 C T 0.036708 1.0907e-05
4:169090807 G A 1.191900 -1.2981e-05
4:169105563 G A 0.536659 -4.4590e-06
4:169121238 A G 0.081385 -1.0365e-05
4:169147951 G C 0.078189 2.9070e-06
4:169158471 G T 0.114945 -5.0976e-06
4:169162130 G T 0.023027 -1.5510e-05
4:169172520 C A 0.112262 3.4878e-07
4:169180519 A G 0.057879 -7.9093e-06
4:169182465 G T 0.141048 -7.5975e-06
4:169188780 C T 0.164310 -2.2769e-05
4:169189454 C T 0.060680 -1.4949e-05
4:169190383 A G 0.129975 1.8800e-05
4:169197297 T C 0.131539 -1.2118e-05
4:169208334 T C 0.102477 -1.4916e-06
4:169215390 T C 0.717862 -1.0624e-06
4:169226923 C T 0.045088 1.3490e-05
4:169227787 C T 0.029728 -9.0797e-06
4:169229660 G A 0.123087 -2.4059e-05
4:169234840 A G 0.099611 -6.2236e-06
4:169240643 C T 0.101689 3.2111e-05
4:169247011 T C 0.098843 -1.3942e-05
4:169253176 A G 1.288822 -5.4157e-06
4:169253686 T C 0.043113 6.0610e-06
4:169254470 C G 0.188340 1.5068e-05
4:169276741 T C 1.282930 4.4713e-07
4:169276976 T C 1.588298 -1.5399e-05
4:169277040 C T 0.128051 -1.5510e-05
4:169278400 C T 0.091686 7.9935e-06
4:169282355 C T 1.313110 -3.2104e-06
4:169299528 C T 1.031309 -2.0301e-05
4:169300938 T C 0.101576 1.0565e-05
4:169309779 A G 0.022626 -1.8852e-06
4:169315487 T C 0.089902 -2.6371e-05
4:169316026 G A 1.178412 -4.9554e-06
4:169323396 C T 0.033774 -1.4969e-06
4:169328289 C T 0.280907 -5.0739e-05
4:169329930 A G 0.150408 -5.1127e-06
4:169330845 C T 0.265400 3.4932e-06
4:169339134 C T 0.373137 -1.1495e-05
4:169340639 A C 0.855372 -5.1791e-06
4:169340888 A G 0.344929 1.1750e-06
4:169343044 G A 0.401638 -5.2028e-06
4:169348404 T C 0.095851 -1.3484e-05
4:169349568 T C 0.364570 8.7592e-07
4:169349648 G T 1.686621 -2.2032e-05
4:169356281 A G 0.662717 -8.3319e-06
4:169357199 C T 0.555531 -1.1229e-05
4:169358090 A C 1.582335 -1.6971e-05
4:169369920 T C 0.663639 -7.8666e-06
4:169370190 C T 0.366987 5.6362e-06
4:169381615 T C 0.091846 -1.6639e-05
4:169390345 T C 0.146580 1.6712e-05
4:169390664 G T 0.073185 4.1337e-05
4:169391577 G A 0.048277 -9.8692e-08
4:169394314 T C 0.053289 -4.3841e-06
4:169399823 A C 0.688552 -1.5211e-05
4:169404377 C T 0.037616 3.0491e-06
4:169409958 C T 1.610901 -1.1804e-05
4:169413768 T C 0.251101 -5.6628e-06
4:169417371 C T 0.370747 -9.1278e-07
4:169418432 C T 0.216341 2.8427e-05
4:169419648 C A 1.383466 -5.7294e-07
4:169419849 A G 0.567539 -3.1691e-05
4:169422705 C T 1.341084 -7.9433e-06
4:169424025 G A 0.297726 -2.5978e-05
4:169424856 T C 0.079954 -2.5375e-06
4:169427647 T C 0.884838 4.0845e-06
4:169432673 T C 0.409369 -1.5909e-05
4:169433326 C T 0.649890 9.3391e-06
4:169433444 T C 0.256224 -2.0200e-05
4:169436803 G A 0.147824 1.3629e-05
4:169439108 C T 0.185294 -1.3439e-05
4:169440545 T C 1.387138 8.0475e-07
4:169440817 C T 0.389660 2.1250e-06
4:169449260 C T 0.241823 3.1933e-05
4:169459400 T G 0.677224 1.3557e-05
4:169467832 T C 0.045564 1.5161e-06
4:169471312 T G 0.326740 2.5943e-05
4:169478537 C T 0.704943 -2.6213e-05
4:169482107 G A 0.077570 -7.4439e-06
4:169483274 A C 0.023840 1.1260e-07
4:169493196 A G 1.254623 -2.0059e-06
4:169496704 G C 0.081705 -4.0225e-05
4:169501273 G A 0.256092 4.2282e-05
4:169505810 G A 0.049386 1.5675e-05
4:169511139 T C 0.051436 -7.9203e-06
4:169511832 T C 0.069571 -1.3978e-05
4:169515675 C G 0.273169 -2.0350e-06
4:169525224 C T 0.249459 3.1643e-05
4:169525998 A G 0.077064 -8.6505e-06
4:169527905 T G 0.159156 -1.4732e-05
4:169529802 A G 0.380903 -3.8094e-05
4:169536933 C T 0.458099 -1.8171e-05
4:169540632 T G 0.019988 -2.1552e-05
4:169540670 A G 1.559502 3.4502e-06
4:169541268 G T 0.155753 1.8650e-05
4:169542447 C T 0.061278 1.2028e-05
4:169544824 A C 0.021456 -1.1717e-07
4:169548834 T C 0.301309 -4.4609e-06
4:169550855 A G 0.196129 2.7806e-06
4:169551542 G A 0.600800 -2.8480e-06
4:169552640 C A 0.036871 -9.5518e-06
4:169560222 T C 0.084526 -1.4266e-05
4:169560318 G A 0.025291 -6.0166e-06
4:169560665 G A 0.384296 -7.5730e-06
4:169561298 A G 0.068510 -1.4352e-06
4:169563229 T C 0.032971 9.1942e-06
4:169563449 A G 1.079535 -7.1311e-06
4:169563994 T C 0.183135 1.1947e-05
4:169566309 G A 0.317737 5.1744e-06
4:169569729 T G 1.570715 7.6446e-06
4:169570431 T G 0.027736 9.9897e-07
4:169571481 T C 0.397273 7.0251e-06
4:169572843 G A 0.068455 1.2642e-05
4:169576254 G A 0.118191 3.6744e-06
4:169582373 C T 0.086152 9.1695e-07
4:169583642 A G 0.163661 -8.4709e-06
4:169584060 A G 0.997287 -5.2782e-06
4:169585678 G A 0.212642 3.6439e-06
4:169587714 C T 0.062574 -6.4482e-06
4:169592669 G A 0.921009 -1.8997e-05
4:169593299 A G 0.646792 -2.9748e-05
4:169598158 A G 0.131828 2.5239e-06
4:169598214 A G 0.026434 -1.9991e-06
4:169606649 A C 0.160353 1.6355e-05
4:169608790 T C 0.086253 4.3449e-06
4:169610287 G A 0.087542 -2.2041e-06
4:169612528 T C 0.386050 -7.6336e-07
4:169618128 G A 0.516096 7.4962e-07
4:169619772 T C 0.177246 1.8572e-05
4:169622650 G A 0.218289 2.9531e-05
4:169622967 T G 0.035086 9.5388e-06
4:169636525 T C 0.107132 2.4955e-05
4:169639326 A G 0.875335 1.2172e-05
4:169641509 C T 1.584990 2.5599e-05
4:169641883 C A 0.602595 5.0397e-06
4:169644844 G A 0.286156 6.6274e-07
4:169646289 T C 0.022891 1.4364e-06
4:169647456 A G 0.060945 -1.4440e-05
4:169651736 A G 0.022813 -1.2243e-05
4:169657096 G T 1.061904 1.8338e-05
4:169662201 T C 0.201480 -6.0667e-06
4:169669854 A G 0.081215 6.0307e-06
4:169675887 T C 0.167924 -1.2837e-05
4:169677032 A G 0.095532 1.3663e-05
4:169677213 C T 0.043722 -1.5067e-05
4:169677613 T C 1.248405 -7.7372e-06
4:169677950 A G 0.072664 4.1066e-05
4:169679449 A G 0.374773 8.1871e-06
4:169685036 T C 0.381096 2.5314e-05
4:169688565 T C 0.075748 -4.8534e-06
4:169691444 A G 0.046394 -7.2851e-06
4:169693473 C T 0.856592 -3.2251e-05
4:169695524 A G 0.530519 1.1783e-05
4:169702367 A G 1.260984 -6.6151e-06
4:169702511 G A 0.832912 -3.3730e-05
4:169704667 G A 0.028830 -1.7194e-05
4:169707180 G A 1.259563 -7.3642e-06
4:169715915 A G 0.198295 -2.0809e-05
4:169717641 C T 1.844343 -5.9578e-06
4:169718437 G T 0.045870 -7.9410e-06
4:169722992 G A 0.359912 1.9541e-05
4:169731061 G A 1.260233 -1.5735e-05
4:169738543 T C 0.314463 3.0267e-05
4:169740178 A G 0.131985 9.7893e-06
4:169747957 T C 1.402420 -1.6973e-05
4:169752285 C A 0.084574 8.6838e-06
4:169754013 T C 0.257999 1.1785e-05
4:169754572 G A 0.136768 3.1893e-05
4:169754632 G C 0.068034 -5.4440e-06
4:169755422 C T 0.918142 -9.2140e-06
4:169756094 G A 0.315711 -1.3861e-05
4:169756615 C G 0.197400 -3.0771e-05
4:169758996 A G 0.034083 2.3716e-06
4:169760004 A G 0.189119 1.8226e-06
4:169764489 T C 1.317571 -8.5314e-06
4:169764631 C T 0.566353 -3.7241e-06
4:169766963 A G 0.269337 -1.7545e-05
4:169769793 C T 1.249799 -7.3897e-06
4:169770112 G A 0.231416 -1.0603e-05
4:169771612 A G 0.186025 1.0199e-05
4:169773960 C T 1.486467 3.1799e-06
4:169784122 C T 0.097075 5.4724e-06
4:169785081 T C 1.790564 5.5132e-06
4:169785694 G A 0.047305 -3.1301e-06
4:169786002 C T 0.080685 7.9574e-06
4:169790241 A G 0.029922 5.1216e-06
4:169791513 T C 0.020028 -4.4212e-06
4:169799448 G A 1.263330 1.3989e-05
4:169800943 A T 0.045452 3.2602e-06
4:169800952 A G 0.239691 -5.5741e-06
4:169803382 G C 1.266237 9.5794e-06
4:169805702 A G 0.098098 8.2841e-06
4:169806502 G T 1.225265 1.6025e-05
4:169806784 T C 0.050402 4.3038e-06
4:169812249 T C 0.051446 -5.8318e-06
4:169820130 T C 0.079399 1.2350e-05
4:169828862 C T 0.204496 -9.7511e-06
4:169832544 A G 0.068493 1.8627e-05
4:169835134 G A 0.204707 -1.0256e-05
4:169841678 T C 0.186266 -2.5392e-06
4:169864449 T G 0.022670 -1.1284e-05
4:169875999 C T 0.080062 -7.4902e-06
4:169879474 T C 0.047785 -6.8695e-06
4:169885629 T C 0.101379 -1.5288e-06
4:169891240 T G 0.069686 3.5921e-06
4:169899023 C T 1.501647 4.9225e-06
4:169899721 G C 0.099305 1.4881e-05
4:169918054 C T 0.040971 -1.3193e-05
4:169923544 T C 0.051324 -8.1111e-06
4:169928842 T G 1.503286 2.9156e-06
4:169933903 C T 0.175730 -7.9873e-06
4:169934459 T C 0.227322 4.7173e-06
4:169936789 A G 0.085489 4.5732e-06
4:169939749 G A 0.040628 -1.8101e-05
4:169939843 G A 1.583967 -4.5944e-06
4:169943794 G A 1.780552 5.9884e-06
4:169945343 A C 0.061880 5.2982e-06
4:169946617 G A 0.086927 9.6729e-07
4:169950716 T C 0.041080 1.4788e-05
4:169954705 A G 1.759847 -3.8708e-06
4:169960224 C T 0.068489 5.1809e-06
4:169962604 A G 1.921015 3.7008e-06
4:169964810 C T 1.693669 1.3296e-05
4:169967051 T G 1.795348 7.4840e-06
4:169969166 C T 1.495582 5.0530e-06
4:169971671 A G 0.051259 -8.9294e-06
4:169973465 T C 0.157194 1.4678e-05
4:169974291 A G 0.036847 -7.4266e-06
4:169974633 C T 0.211955 3.4644e-05
4:169977902 A G 1.471800 1.0223e-05
4:169978362 C T 0.273829 -1.6510e-05
4:169981279 T C 0.054237 -1.3333e-05
4:169985115 T C 0.821414 -2.6904e-05
4:169989549 T C 0.096150 -1.0680e-05
4:169989993 C T 0.865884 -1.2518e-05
4:169990206 C A 1.092013 -2.9099e-05
4:169990660 C T 0.741097 -4.1643e-05
4:169991401 T C 0.181639 1.1223e-05
4:169992794 G T 0.193294 2.6193e-06
4:169992949 C G 1.941421 -9.3876e-06
4:169993004 T C 1.282185 2.5548e-05
4:169995491 C T 0.032125 -3.1604e-07
4:169996896 G A 0.349213 -3.8209e-05
4:169998230 A G 1.052898 1.9090e-05
4:169998906 T C 0.134562 -1.5129e-05
4:170001257 T G 1.919237 -1.8905e-05
4:170002041 T C 1.938783 -1.7453e-05
4:170002523 G A 0.164483 6.3373e-06
4:170008947 G A 0.193780 -9.0878e-06
4:170009108 A G 1.193345 -6.8006e-06
4:170016133 A C 0.028174 4.5813e-06
4:170018489 G A 0.247470 9.8155e-06
4:170018781 C T 0.359065 6.5876e-07
4:170019539 G C 0.026114 3.9456e-06
4:170037572 A G 0.282566 4.0129e-06
4:170038576 T A 0.811942 1.0007e-05
4:170038894 G A 0.024234 -1.4727e-05
4:170039555 G C 0.094627 8.8957e-06
4:170046762 A G 0.311159 2.0213e-05
4:170066113 T C 0.061666 -1.0309e-05
4:170074703 C T 0.057760 -2.4910e-05
4:170086146 C T 0.618237 4.2685e-05
4:170097008 G A 0.054924 -8.6551e-07
4:170101917 T C 0.051524 7.1923e-06
4:170102081 T C 0.110749 -2.4955e-05
4:170103027 G T 0.087926 1.0701e-05
4:170106235 T G 0.024550 -3.5453e-06
4:170114335 C T 0.053809 3.1006e-05
4:170123060 T C 0.068486 1.1972e-06
4:170130884 A G 0.050290 8.4566e-06
4:170132743 C T 0.042090 -4.8342e-06
4:170133836 G T 0.232208 1.4770e-05
4:170146155 G A 1.066997 -5.6130e-05
4:170154039 C T 0.058089 -9.5877e-06
4:170157611 C T 0.509239 4.1736e-05
4:170159301 T C 0.111977 -2.5316e-05
4:170168198 G A 0.030802 -1.6149e-05
4:170171994 G T 0.063934 -2.3565e-05
4:170179359 A C 0.032370 1.2005e-05
4:170183856 A G 0.050793 4.0050e-06
4:170188917 G A 0.187429 -1.7373e-05
4:170198039 C T 0.264523 -1.0193e-05
4:170226274 C T 0.402699 -6.4408e-06
4:170237660 A G 1.007697 4.3464e-07
4:170238293 A C 0.065453 -2.1248e-05
4:170266714 G T 0.488663 4.6577e-06
4:170267785 T C 0.026624 1.3070e-05
4:170271309 A C 1.670190 1.6539e-05
4:170277015 T C 0.032849 -1.2440e-05
4:170297709 A G 1.021222 1.2353e-05
4:170305037 A G 0.034505 -1.3950e-05
4:170318864 T C 0.077621 3.1091e-05
4:170331148 G A 0.124767 -1.5949e-05
4:170334675 T C 0.169165 -3.7002e-07
4:170343212 A G 0.090704 -9.4322e-06
4:170350815 G T 0.049396 -6.6835e-05
4:170362151 C T 0.221186 -2.2812e-05
4:170363721 A G 0.034250 -5.4164e-06
4:170378579 G T 0.020385 1.8499e-05
4:170398454 C T 0.222872 -2.6334e-05
4:170400075 C T 0.055200 1.7503e-05
4:170403308 T C 0.189411 3.7359e-06
4:170410589 G A 0.054843 4.0106e-05
4:170428901 T C 0.158303 3.9483e-05
4:170435017 T C 0.028745 1.5911e-05
4:170476233 A G 0.122560 -1.2167e-05
4:170477125 A G 0.135599 4.9318e-06
4:170505218 T C 0.034359 -3.1009e-06
4:170525543 C A 0.343800 -3.0253e-05
4:170526514 A G 0.044476 -3.3355e-06
4:170534100 C A 0.417597 1.9625e-05
4:170557709 T G 0.117940 -6.7568e-06
4:170561116 G A 0.043229 5.7906e-06
4:170564316 G A 0.117607 -1.1077e-05
4:170569172 T C 1.393954 -9.3075e-06
4:170578249 G A 0.037204 -3.6723e-06
4:170580818 C T 0.277089 -8.5045e-06
4:170582468 G A 0.069435 -2.9463e-05
4:170584603 T C 0.056525 -1.2927e-05
4:170590940 A G 0.163202 -3.3154e-07
4:170594328 G A 1.976885 -1.7711e-05
4:170601172 G A 0.497302 7.5331e-06
4:170611981 G A 1.035256 -4.6967e-06
4:170625819 T A 0.023187 -1.5606e-05
4:170627045 A G 0.043331 1.6716e-05
4:170648732 A G 0.089874 -1.3272e-05
4:170651174 T C 1.190509 3.8942e-05
4:170662275 T C 0.316187 -2.1435e-05
4:170662627 C T 1.948003 -1.3146e-05
4:170668418 T A 0.028443 1.0021e-05
4:170678993 C T 1.584912 3.7539e-05
4:170679611 T C 0.051273 -1.8760e-05
4:170680720 A C 0.066854 -4.7971e-06
4:170681015 C A 0.856956 -2.4343e-05
4:170685867 C T 0.140725 -3.4795e-06
4:170687057 T G 1.217674 -1.9141e-05
4:170687949 C A 0.058358 -1.5397e-05
4:170694017 G A 0.059208 -1.9149e-05
4:170698024 T C 1.566519 -7.7546e-07
4:170712012 T C 0.085499 -1.5131e-05
4:170713532 T G 0.243733 2.0983e-06
4:170719215 T C 0.804007 2.4524e-05
4:170721853 T C 0.073661 -2.9346e-06
4:170739694 T C 0.080219 2.6925e-05
4:170743258 A G 0.087773 -2.9414e-06
4:170744772 C T 0.249200 5.6115e-05
4:170745616 C T 0.265098 -4.9665e-06
4:170753739 T C 1.102702 -1.9041e-05
4:170769477 A G 0.034488 -5.6319e-06
4:170770963 C T 0.211707 6.9607e-06
4:170773712 G A 0.390599 4.0050e-05
4:170774448 C T 0.047088 1.6373e-06
4:170777554 A G 0.255626 3.1186e-06
4:170781385 T C 0.836156 -1.9800e-05
4:170786834 G A 0.565302 1.2410e-05
4:170788280 A G 0.041053 -1.7319e-05
4:170788949 T C 0.031074 -1.0039e-05
4:170789897 A G 0.051025 5.7429e-07
4:170793724 G T 0.917599 2.0362e-05
4:170804310 C A 0.047686 -2.2030e-05
4:170809568 T G 0.916276 2.2037e-05
4:170810895 T G 0.032710 1.0837e-05
4:170818443 T C 1.554715 -1.1787e-06
4:170818509 A C 0.109467 2.8384e-06
4:170819405 G T 0.053336 -1.8838e-05
4:170831630 C T 0.039958 9.8128e-06
4:170835054 A G 0.083955 -2.6332e-05
4:170837329 G A 0.700506 -6.6425e-06
4:170838145 T C 0.098571 1.1866e-05
4:170840593 C T 0.223583 9.8244e-06
4:170850283 C G 0.238331 -2.1262e-06
4:170857478 G T 0.993612 1.8785e-05
4:170859164 G A 0.107611 2.7294e-05
4:170864673 C T 0.235696 -1.5332e-06
4:170870305 C T 1.101128 3.7998e-07
4:170877882 A G 0.094665 -5.3543e-06
4:170885428 A G 1.135673 1.2341e-05
4:170887367 C T 0.222787 1.9187e-06
4:170890276 T C 0.986659 1.2696e-05
4:170890726 A C 0.148215 -2.3573e-05
4:170893105 A G 0.068683 6.5363e-06
4:170902274 T C 0.217759 6.4255e-06
4:170906519 C T 0.482411 5.4146e-05
4:170906940 C A 0.160149 9.5231e-05
4:170909739 T C 0.031465 -7.8098e-06
4:170910850 G A 0.041984 -2.1186e-05
4:170912049 C T 0.163157 3.8027e-06
4:170933203 T C 0.859169 1.0605e-05
4:170933517 G T 0.199974 -1.2556e-05
4:170939595 T C 0.059959 1.1002e-05
4:170946654 C T 0.051208 -3.7097e-06
4:170955013 G C 0.120925 3.1362e-05
4:170959515 G A 0.223137 4.3280e-05
4:170965709 T C 0.523753 -1.6256e-05
4:170970843 A C 0.036028 -3.8157e-06
4:170975963 C A 0.856810 -8.2659e-06
4:170978003 T C 0.135208 -2.7701e-05
4:170984749 C T 0.029973 5.8246e-06
4:170990645 G A 0.196952 -1.5086e-05
4:170992725 A G 0.035297 -1.7466e-05
4:170995313 T C 0.194762 -6.2190e-06
4:170995777 T C 0.031030 -1.9430e-05
4:171008696 A G 1.933295 -8.0620e-06
4:171011932 C T 0.176583 9.3433e-06
4:171027909 C T 0.084316 -2.1085e-05
4:171030695 T G 0.108920 -3.1825e-05
4:171030807 C T 0.215596 -2.6574e-06
4:171046119 G A 0.575179 -4.1109e-05
4:171057113 C T 1.038714 -1.3241e-05
4:171059900 G A 0.028168 4.1838e-06
4:171061632 A G 0.192189 -2.7330e-05
4:171062443 C T 0.062931 3.1537e-05
4:171067299 G A 0.137594 2.7724e-06
4:171073969 G C 0.070920 -3.3523e-06
4:171089927 T C 0.066348 2.4433e-05
4:171093905 A G 1.003781 -2.6193e-06
4:171100339 C T 0.081875 1.2864e-05
4:171150092 G A 0.031115 1.2241e-05
4:171163418 G A 0.094695 -2.8439e-06
4:171180171 T C 1.166653 1.1847e-05
4:171180198 A G 0.029191 -3.4983e-08
4:171180685 G A 0.025502 -2.9530e-05
4:171181046 G A 0.229984 8.4149e-06
4:171190901 A C 0.135765 4.0219e-06
4:171192391 A G 0.062159 -1.4205e-05
4:171203364 G T 0.046666 1.7506e-05
4:171203926 T G 0.690562 -1.0798e-05
4:171204291 T C 0.105898 -3.8446e-05
4:171210763 C T 0.224919 2.2350e-05
4:171214432 G C 0.046537 -3.7557e-06
4:171215453 A G 0.109433 -2.3414e-05
4:171215671 A C 0.846257 -4.9229e-05
4:171216548 A G 0.135031 1.6032e-06
4:171226332 T C 0.108356 2.3268e-05
4:171229083 G A 0.112361 6.6214e-07
4:171229497 G A 0.024305 -9.0021e-07
4:171234177 C T 1.072301 -2.7807e-05
4:171252603 G T 0.351562 1.2674e-05
4:171266307 T C 0.060003 -4.3603e-06
4:171267339 C G 0.036725 4.4143e-06
4:171284966 A C 0.037765 -9.8905e-06
4:171288473 G A 1.417525 3.7951e-05
4:171292925 G A 1.912373 -1.0186e-06
4:171311973 A G 0.072600 1.9291e-07
4:171315011 G A 0.302683 -1.7203e-05
4:171321801 G A 0.113857 1.7449e-05
4:171334911 G A 1.059582 -1.2961e-05
4:171341655 A G 0.064600 1.7032e-05
4:171346234 A G 0.037170 1.5239e-05
4:171348754 A C 0.238753 1.5838e-05
4:171351306 C T 1.832467 -2.4168e-05
4:171370014 T C 0.073899 -4.3452e-07
4:171387355 A G 0.038248 1.2277e-05
4:171398224 C T 0.078077 -8.9680e-06
4:171411222 T C 1.275056 1.6785e-06
4:171423121 T C 1.951546 -2.0215e-05
4:171426165 A G 0.544482 2.1351e-05
4:171433978 C G 0.102212 4.5823e-05
4:171442665 T C 1.378961 -3.0302e-05
4:171447647 A G 0.033951 3.3028e-06
4:171452618 T G 0.067650 1.4432e-05
4:171461190 A G 0.022850 -1.3767e-05
4:171471949 G T 0.029334 -4.7123e-06
4:171481928 A G 1.324918 -4.8103e-05
4:171510180 A G 0.091302 7.4779e-06
4:171521999 T C 0.477015 1.5327e-05
4:171523453 T C 0.052214 -7.0256e-06
4:171536492 G A 0.084741 4.3484e-07
4:171536995 C A 0.067092 1.8077e-05
4:171552262 G A 0.196680 3.6779e-05
4:171552439 C T 0.067378 8.1550e-06
4:171557388 T C 0.069550 1.9799e-05
4:171567726 G T 0.073066 4.8928e-05
4:171576648 C T 0.084282 1.6299e-05
4:171577495 T C 0.023217 2.9315e-07
4:171581210 T C 0.091214 1.5939e-06
4:171586926 G A 0.033005 1.6575e-05
4:171587613 T G 0.055791 9.6889e-06
4:171592467 A G 0.175621 2.4780e-05
4:171595443 G T 0.587180 2.2291e-05
4:171612524 C T 0.151489 1.6344e-06
4:171613916 A G 0.360612 -5.8618e-06
4:171617001 A G 0.093329 8.2047e-06
4:171627133 G A 1.120310 -6.2232e-06
4:171631092 T C 0.067786 2.9269e-05
4:171637350 C T 0.040689 -5.9388e-06
4:171642070 A G 0.484638 3.8890e-05
4:171649768 T C 0.062553 -8.1036e-06
4:171650081 A G 0.136911 5.9000e-06
4:171654183 A G 1.679978 6.0729e-06
4:171657400 C T 0.094682 -9.2185e-06
4:171659358 T C 0.058368 2.3284e-05
4:171668919 A G 0.153556 2.2603e-05
4:171672038 A G 1.035158 -4.7734e-05
4:171678312 C T 0.038000 2.4816e-06
4:171682791 C T 0.108016 3.4676e-06
4:171683345 G A 0.033345 -2.3210e-05
4:171685476 A G 0.024037 -2.9132e-06
4:171692211 C G 0.227078 9.4348e-06
4:171701110 C A 0.114037 1.8915e-06
4:171702467 A G 0.068136 7.0772e-06
4:171703399 A G 0.113279 1.7680e-06
4:171714742 G T 0.103066 7.2718e-06
4:171717933 C A 0.113908 -6.0733e-08
4:171748874 A C 0.044799 -4.3325e-06
4:171752248 T C 0.050348 1.3194e-05
4:171764738 A G 0.079416 -8.8776e-06
4:171766823 C A 0.237416 8.5768e-06
4:171786339 T C 0.374368 -4.0139e-06
4:171787558 C T 0.047903 -1.2636e-05
4:171790114 C T 0.031870 9.5496e-06
4:171797326 T C 0.106074 -1.3785e-05
4:171807374 A G 0.038540 2.4746e-05
4:171812512 A G 0.022197 3.9221e-06
4:171828638 A G 0.194103 3.4732e-06
4:171830503 A G 0.047737 -2.1050e-05
4:171839609 T C 0.574074 -1.5495e-05
4:171840021 G A 0.100387 -2.2508e-05
4:171853545 C T 0.846182 -1.3302e-05
4:171857637 G T 0.156558 -7.6606e-06
4:171864506 C T 0.049641 -1.8543e-05
4:171866958 G C 0.131651 -4.3347e-06
4:171869645 T C 0.770859 -6.0384e-06
4:171872559 A G 0.066504 -1.8673e-05
4:171878690 C T 0.074562 -1.7711e-05
4:171885533 C T 1.429520 1.6889e-06
4:171888656 G A 0.194541 2.1248e-06
4:171926575 C T 0.047737 2.4040e-06
4:171935262 G A 0.036127 5.4543e-06
4:171936205 G A 1.419657 2.9102e-06
4:171941635 G T 0.022272 1.5222e-05
4:171960641 G A 0.056658 4.3357e-05
4:171982488 T C 0.105357 1.1302e-05
4:171982931 A G 0.097300 -2.1625e-05
4:171983285 T C 0.036983 2.5395e-05
4:171996239 A C 0.064824 -2.0603e-05
4:172006998 T C 0.154335 -1.4844e-05
4:172024553 T C 0.663428 -4.9665e-06
4:172033806 T C 0.054142 1.4048e-06
4:172035317 C A 0.797728 2.0942e-08
4:172035905 C T 0.037262 6.5631e-06
4:172038373 G A 0.055261 -1.4816e-05
4:172041735 A G 0.191947 1.2272e-05
4:172051284 A G 0.340557 -3.8796e-06
4:172055817 T C 0.024438 1.4585e-05
4:172061293 A G 0.537145 1.3843e-05
4:172074358 A G 0.126691 -4.6646e-07
4:172075442 C T 0.051419 -2.2618e-06
4:172075871 G A 0.022316 2.1772e-05
4:172089444 A G 0.040740 -7.0287e-06
4:172089574 C T 0.360405 2.7374e-05
4:172096157 A G 0.050620 -7.2620e-06
4:172102301 T G 0.094620 -6.8233e-06
4:172124189 C T 1.022881 -3.1206e-05
4:172125931 A G 0.109950 -3.5543e-06
4:172144156 C T 1.709295 1.2512e-06
4:172149145 T C 0.505431 3.1584e-05
4:172155486 G A 1.754240 5.3761e-06
4:172163285 T C 0.040393 -9.3828e-06
4:172164085 C G 0.048563 5.4758e-07
4:172167245 C T 0.058827 -5.6281e-06
4:172185238 T C 0.027321 2.3356e-06
4:172190987 C T 0.053292 2.2021e-05
4:172193847 T C 0.076353 2.6176e-05
4:172204294 C T 0.222828 -2.2743e-06
4:172204876 G A 0.495823 -1.1458e-05
4:172205108 C T 0.205410 -1.6888e-05
4:172218151 A G 0.052956 -1.8200e-05
4:172228557 C A 0.497952 2.4383e-06
4:172240614 G A 0.032669 -1.2209e-05
4:172251883 T G 0.054108 1.7175e-05
4:172261915 T C 0.089096 -3.6197e-06
4:172264451 C T 0.291178 -1.1552e-05
4:172269952 T G 0.333417 -1.7084e-05
4:172272602 G A 0.085659 1.1244e-05
4:172280072 T C 0.444778 -1.1599e-05
4:172284925 T C 0.109032 3.6650e-06
4:172285287 G A 0.167849 -1.7473e-05
4:172288473 A G 0.030853 -1.1236e-05
4:172288684 A G 1.900032 -1.0252e-05
4:172288919 T C 0.038935 -5.1578e-06
4:172297225 T G 0.061523 2.8426e-06
4:172299376 C A 0.026495 -6.2180e-06
4:172324803 G A 0.126915 -1.2340e-05
4:172329011 A G 0.042695 -9.1757e-06
4:172333909 T C 0.073793 1.0936e-05
4:172347176 G A 1.405565 -1.6691e-05
4:172349371 T C 0.062536 -3.9711e-06
4:172353495 A C 0.044419 -1.9444e-06
4:172370491 G A 0.028963 -3.5980e-06
4:172371466 T C 0.099605 -5.7785e-06
4:172381170 C T 1.489435 -1.6345e-05
4:172388728 G A 0.369822 6.4166e-06
4:172394198 T C 0.242353 1.2772e-05
4:172403576 C T 0.290525 4.0889e-06
4:172405998 A G 0.179249 -4.3456e-07
4:172407225 G A 0.094668 -3.8421e-06
4:172412481 A G 0.040091 4.1076e-05
4:172414015 A C 0.027229 -5.0792e-06
4:172420898 C T 0.269749 6.5993e-07
4:172440004 C T 0.037044 -4.5822e-06
4:172443696 G A 1.669490 -8.6318e-06
4:172449881 A C 0.111919 -4.0842e-05
4:172450702 G A 0.040203 -4.1264e-06
4:172457654 C T 0.044041 1.7015e-05
4:172457705 C G 0.077455 1.7457e-05
4:172465032 G A 0.175472 1.5245e-06
4:172470359 T C 1.685904 8.7275e-06
4:172475333 G T 0.110572 -1.7306e-06
4:172494530 G A 0.030000 3.6875e-07
4:172496419 T C 0.067021 -4.4777e-05
4:172507993 A C 0.097935 -9.0221e-06
4:172509052 C T 0.038612 1.9646e-05
4:172510452 A C 0.044908 -1.1464e-05
4:172523188 A G 0.023870 9.1970e-06
4:172524382 G A 0.057613 1.5911e-05
4:172525210 C T 0.296315 -2.7192e-05
4:172529653 C G 0.035226 -4.2741e-06
4:172537391 T C 0.403250 -1.2786e-06
4:172541799 C T 1.167822 8.9621e-06
4:172548492 T C 0.107145 -4.1475e-06
4:172550204 C G 0.073572 9.6415e-06
4:172552376 A G 1.325390 1.1121e-05
4:172555114 A G 0.102382 1.0269e-05
4:172555644 T C 0.073868 7.2526e-06
4:172555741 C T 1.728487 1.6827e-05
4:172556697 G A 0.103916 -2.8499e-05
4:172558297 G A 0.361439 1.4704e-05
4:172561713 T C 0.334689 -2.2519e-06
4:172563035 G A 1.125848 1.3296e-05
4:172563143 T C 0.223549 -3.7581e-06
4:172566181 A G 0.083955 1.7964e-05
4:172568425 A G 0.862413 1.0080e-05
4:172572666 C G 0.103970 1.1695e-05
4:172584034 G A 0.315905 -1.9491e-05
4:172586541 T C 0.023078 -1.5430e-06
4:172586799 G A 1.860906 3.1278e-05
4:172588452 A G 0.054081 1.2787e-05
4:172591466 A G 0.102430 2.0913e-05
4:172609720 G A 0.244580 -4.6293e-05
4:172613121 G C 0.071468 -9.6738e-06
4:172616495 A C 0.037690 -2.3149e-06
4:172618025 T C 0.546623 -3.4431e-05
4:172626653 T A 0.062094 1.6456e-06
4:172629580 C A 0.020861 1.7941e-05
4:172637806 T C 0.020239 4.9946e-06
4:172638385 T C 0.026957 -1.3866e-05
4:172642077 G A 0.262463 -2.8173e-05
4:172659646 A G 0.061537 -2.1518e-05
4:172660813 G T 0.028871 9.2936e-06
4:172668577 G A 0.105656 2.7918e-05
4:172671296 G T 0.199845 -4.4057e-05
4:172675143 T C 1.900361 -6.4582e-06
4:172675346 T C 0.026298 3.2987e-06
4:172686095 T G 0.127157 1.6971e-05
4:172694273 G A 1.817345 7.7952e-06
4:172701103 T G 1.020151 1.8883e-05
4:172715580 C T 0.028885 -3.8778e-06
4:172718440 G A 0.078335 -2.0885e-05
4:172727523 C T 0.118729 1.8036e-05
4:172734380 G T 1.903455 -6.6397e-06
4:172735897 G C 1.891760 9.9162e-06
4:172740734 G T 1.216385 2.5276e-08
4:172742577 C T 1.584317 2.4931e-06
4:172747022 T C 0.027549 3.3844e-05
4:172748095 C T 0.068081 6.6876e-06
4:172749386 A G 0.023778 -1.2819e-05
4:172752078 T C 0.033359 -1.5960e-05
4:172755813 A G 0.032023 1.5347e-06
4:172759036 G C 0.324720 -5.5724e-06
4:172761218 G A 1.320008 -2.5294e-05
4:172761597 A G 0.467017 5.9108e-06
4:172781517 A C 1.405643 -9.0556e-06
4:172791492 T C 0.266040 -3.2743e-05
4:172800101 C T 1.875274 2.4657e-05
4:172808543 G A 0.549772 5.8210e-05
4:172812489 G T 0.878402 9.7969e-06
4:172815596 T C 0.078536 -1.8130e-05
4:172831886 A T 0.045432 1.2098e-05
4:172837757 T C 0.063825 5.2714e-06
4:172845270 A C 0.085094 7.5056e-06
4:172849152 C T 0.876600 1.5597e-05
4:172864905 A C 0.091833 5.5209e-06
4:172868945 A G 0.394543 -1.5133e-05
4:172872920 A G 0.862787 1.8823e-05
4:172874221 A G 0.120167 -2.5838e-05
4:172884795 G A 1.168376 -1.6276e-05
4:172887621 A G 0.037119 2.6672e-05
4:172889838 C G 0.098629 4.8924e-06
4:172893225 A G 0.067901 -8.4903e-06
4:172896136 C T 0.826351 1.6041e-05
4:172904279 G T 1.706160 2.4706e-05
4:172904310 T C 0.105768 2.2948e-05
4:172906241 G A 0.067864 3.6577e-05
4:172912551 C T 0.037388 -6.6410e-06
4:172927251 G A 0.022639 -1.0412e-06
4:172928922 T C 1.935862 1.7423e-05
4:172929844 G A 1.612162 8.1278e-05
4:172930435 T C 0.065671 3.0607e-05
4:172933271 A G 1.934768 1.5482e-05
4:172938619 A G 0.133426 7.5064e-06
4:172938730 T C 0.781252 -3.6558e-06
4:172948747 A C 0.027671 -1.0216e-08
4:172953080 C T 0.919196 -1.3619e-06
4:172954197 A G 0.057603 -1.3756e-05
4:172955918 G A 0.761577 2.5823e-06
4:172958607 T C 0.025383 -5.2164e-06
4:172963724 T C 0.081524 2.9924e-05
4:172966786 C T 1.580805 3.6635e-05
4:172969680 G A 0.837111 -3.4826e-06
4:172976880 C A 1.725162 2.3242e-05
4:172981209 G T 0.130176 9.6651e-06
4:172985654 A G 0.062353 2.2151e-05
4:172993734 T C 0.996522 -3.6919e-05
4:172995928 C T 0.057270 1.1898e-05
4:173002325 T C 0.083228 7.2173e-06
4:173004927 G C 1.871898 -2.1661e-05
4:173007448 C G 0.039577 2.8656e-05
4:173015965 A C 0.757572 -1.5466e-05
4:173023966 G A 0.804942 -1.2478e-05
4:173035782 T C 0.118446 -6.3592e-07
4:173038958 A G 0.086315 -1.1966e-05
4:173040504 G A 0.141936 -1.3714e-05
4:173040672 T G 0.153893 5.5215e-06
4:173048462 G A 0.089851 -1.3502e-05
4:173052054 A G 0.026804 -1.2461e-05
4:173059177 T C 0.056036 -5.2470e-06
4:173059279 G A 0.837675 -2.3029e-05
4:173086700 G A 0.120571 -3.8209e-06
4:173088087 T G 0.771467 -1.7994e-05
4:173093199 G A 0.739332 -1.9779e-05
4:173105236 T C 0.116920 -4.5203e-06
4:173109879 T C 0.291317 1.5071e-05
4:173112193 C T 0.797282 -1.0835e-05
4:173113792 G A 0.070142 -1.8873e-05
4:173126351 G A 0.088848 -1.9214e-05
4:173127787 A G 0.135112 -1.4806e-05
4:173132352 G A 0.098568 -3.6190e-06
4:173148179 G A 0.033053 -7.2679e-06
4:173148462 G A 0.113081 7.2170e-06
4:173156114 T C 0.041529 -1.5681e-05
4:173179180 A G 0.937623 -1.2489e-05
4:173185275 G A 0.097908 -4.8221e-06
4:173189057 G A 0.191757 4.1335e-06
4:173190605 C T 0.124753 -4.9228e-06
4:173208200 G A 0.939177 1.8425e-05
4:173208420 G C 0.900042 -2.3740e-05
4:173235296 T G 0.383979 -4.3882e-06
4:173238445 A G 0.184451 3.2644e-05
4:173242507 C T 0.067877 1.0928e-05
4:173254823 G A 0.323799 -1.6551e-05
4:173258950 T C 0.124328 1.7471e-05
4:173263850 A C 0.082286 -1.1071e-05
4:173271546 C T 0.556432 -2.5189e-07
4:173278413 A G 0.317091 1.4279e-05
4:173281021 A C 1.757283 1.9234e-05
4:173295803 T C 0.071410 -6.1206e-06
4:173319741 C G 0.205999 3.1094e-05
4:173321647 T C 0.037741 2.9789e-05
4:173324810 G A 0.075245 -9.7368e-06
4:173329875 G T 0.038452 1.8532e-05
4:173335702 C T 0.021126 -2.5276e-05
4:173355047 C G 0.030425 -4.1726e-06
4:173360953 G A 0.099659 4.2172e-05
4:173370175 G A 0.078002 -1.2863e-06
4:173375808 T C 1.747114 2.0562e-05
4:173383735 G A 0.091561 -4.3377e-06
4:173404447 A G 0.134487 -8.5293e-06
4:173415216 A G 0.188194 7.7425e-05
4:173418304 G A 0.226000 1.5361e-05
4:173437785 G A 0.091414 -2.4743e-06
4:173456630 T C 0.103259 2.7321e-06
4:173465967 C A 0.609697 2.0460e-05
4:173466507 A G 0.092424 -5.4880e-06
4:173473492 A G 0.075381 -2.8692e-05
4:173481714 A G 1.735133 2.5867e-05
4:173483801 A G 0.342383 -9.9915e-06
4:173486993 A G 1.085553 2.7580e-05
4:173489964 T C 0.028402 1.0052e-05
4:173497280 T G 0.152441 5.4609e-06
4:173499989 T A 0.022483 2.5864e-05
4:173507952 T C 0.089205 -6.4611e-06
4:173512493 T C 0.069571 -1.3572e-05
4:173518292 C T 1.090864 5.1020e-05
4:173520376 G A 1.070795 3.7786e-05
4:173520793 T C 0.117005 -5.0543e-05
4:173528070 G A 0.056087 8.4248e-06
4:173534579 G A 1.254178 2.3670e-05
4:173550109 T C 0.720280 -4.9682e-05
4:173552715 A G 0.022313 -7.6998e-06
4:173566685 T C 0.066817 -1.7388e-06
4:173567222 G A 0.023768 -7.4788e-06
4:173568701 A G 0.529080 -1.1556e-05
4:173576803 G A 0.050375 -1.0712e-06
4:173584239 G T 0.028990 1.2780e-05
4:173602086 G C 0.033345 1.4202e-05
4:173606093 T G 0.164143 -5.5044e-05
4:173629857 C T 0.035402 -3.4718e-07
4:173632325 T C 1.783530 -1.0476e-05
4:173634320 A G 0.049794 7.5911e-06
4:173637279 A G 0.082262 1.9050e-05
4:173638054 C A 0.022157 2.5753e-05
4:173640028 C A 0.109355 -2.6312e-05
4:173643131 A G 0.033543 -3.4017e-05
4:173659049 G A 0.659895 -3.8586e-05
4:173673089 C T 0.053748 -2.4267e-05
4:173678177 T C 0.122543 -2.1270e-06
4:173682572 A G 0.037418 1.0437e-05
4:173689506 G A 0.080722 2.6764e-05
4:173692776 G A 0.869362 -3.8370e-05
4:173708489 A G 0.032196 -3.8472e-06
4:173713780 T G 0.043219 2.6443e-05
4:173730448 A G 0.054938 -1.1875e-05
4:173732041 A G 0.338864 -7.2402e-06
4:173736503 C A 0.034450 1.1034e-05
4:173738974 G A 0.052286 -1.7623e-05
4:173742740 A G 0.031965 1.3751e-05
4:173744146 C T 0.033019 2.1783e-05
4:173747414 T C 1.752377 -1.4119e-05
4:173750542 T C 0.036334 1.0837e-05
4:173750788 T G 0.181904 1.4909e-05
4:173753552 T C 0.352660 2.2440e-06
4:173756213 A G 0.044160 1.2576e-05
4:173775040 C A 0.046860 2.1026e-05
4:173778961 C T 1.475605 5.7667e-06
4:173780258 G A 1.159129 1.4418e-05
4:173780748 G A 0.089874 -1.5682e-05
4:173788852 T C 0.039775 2.8197e-05
4:173797126 G A 1.182972 1.3398e-05
4:173797505 T C 0.025094 -2.4945e-05
4:173803914 C T 0.870049 -1.2662e-05
4:173805258 A C 0.468873 5.6027e-06
4:173806329 T C 0.043028 -1.6477e-05
4:173820822 A G 0.087301 -7.5921e-06
4:173822456 C A 0.129241 3.3249e-06
4:173823783 C G 0.365243 1.0137e-05
4:173827147 A G 0.038836 5.2271e-06
4:173843674 C A 0.161342 -5.7162e-06
4:173854058 C T 0.036728 1.0868e-06
4:173854452 A G 0.077873 2.3865e-06
4:173855112 A G 0.049627 7.8155e-06
4:173868291 T C 0.265744 2.7948e-06
4:173868966 T C 0.135619 -2.4672e-05
4:173869048 A G 0.068819 1.7692e-05
4:173874976 G T 0.483557 1.2800e-05
4:173884101 C A 0.907164 -3.3206e-06
4:173884549 G A 0.098513 -2.4588e-05
4:173886129 T C 0.025454 8.9403e-07
4:173888324 A G 0.349005 -1.3277e-05
4:173900425 C T 0.271139 -1.0291e-05
4:173903387 A G 0.047227 4.8784e-06
4:173913354 T C 0.054934 9.5237e-06
4:173917844 C T 0.021891 -1.1405e-05
4:173928024 A T 0.028018 -2.6008e-05
4:173929409 A G 1.244770 -7.1710e-07
4:173930848 C A 0.259845 1.0988e-06
4:173932247 T C 0.042620 -7.2163e-06
4:173945561 T G 0.128466 3.1298e-06
4:173951613 G A 0.707819 -3.9073e-06
4:173952636 A C 0.035226 2.3118e-05
4:173955076 G A 0.072634 4.7461e-06
4:173957958 G A 0.117046 -1.9594e-05
4:173992608 T C 0.121805 -9.0262e-06
4:173994040 A G 0.056056 1.8258e-05
4:173995383 G A 1.532725 -1.4060e-05
4:174006454 G C 0.041223 7.3751e-06
4:174012452 A G 0.028372 -2.3569e-05
4:174018000 T G 0.032319 3.0285e-05
4:174028681 A G 0.063111 1.1658e-05
4:174029800 C T 0.285633 9.1494e-06
4:174043895 G A 0.042165 2.2638e-05
4:174049265 C T 0.039686 -1.1213e-06
4:174050068 C T 0.028361 -2.4561e-05
4:174050460 C T 0.419987 -1.8789e-05
4:174051024 C T 0.036616 -1.2191e-05
4:174055471 G C 0.409063 -1.2398e-06
4:174058263 A G 0.037789 -2.7614e-06
4:174060895 C A 1.936413 2.0111e-06
4:174062281 A C 1.576817 -6.8239e-06
4:174070242 T G 0.404283 1.3866e-06
4:174072292 T C 1.237631 4.1749e-05
4:174081080 C T 0.834279 3.5217e-05
4:174085450 T C 0.026145 -4.3558e-07
4:174090004 A G 1.367983 4.4139e-05
4:174094940 A G 0.103453 -3.3804e-05
4:174094942 C T 0.059419 7.5047e-06
4:174095912 T C 0.355543 -4.7467e-06
4:174106215 G A 0.079784 -2.9186e-05
4:174113363 G A 0.073246 -7.7861e-06
4:174113459 A C 0.027573 -5.1755e-06
4:174113814 T C 0.037524 1.3969e-05
4:174116455 C A 0.291253 1.0153e-05
4:174126964 T C 1.634216 -4.1857e-06
4:174164029 A C 0.031064 5.1279e-06
4:174171382 A G 0.112150 -1.1301e-05
4:174174717 C A 0.045731 1.1997e-05
4:174178928 T C 0.030751 -4.4039e-06
4:174179501 T C 0.028698 9.7396e-06
4:174184264 T C 0.060792 -1.2840e-06
4:174184703 T A 0.104048 -2.2469e-06
4:174186044 T C 0.041080 1.1591e-05
4:174186108 G A 0.029850 8.1439e-06
4:174190633 T G 0.031938 -4.2595e-06
4:174203759 A G 0.052136 -1.9230e-05
4:174206483 G A 0.046768 2.7371e-07
4:174226135 T G 0.037813 -4.4623e-06
4:174235624 C T 1.144836 2.0354e-05
4:174242277 C T 0.077169 3.6735e-06
4:174245536 G A 0.045683 8.2357e-07
4:174253938 T C 0.037211 1.2719e-05
4:174256580 T C 0.057664 1.5485e-06
4:174257693 C T 0.105340 6.3287e-07
4:174265097 G A 0.034253 1.9426e-05
4:174266428 G C 0.098177 -5.0156e-07
4:174271800 C T 1.897407 1.4455e-06
4:174274045 G A 0.886701 2.1911e-05
4:174279259 G A 0.058157 -3.7956e-06
4:174286090 A C 0.137220 -1.9453e-05
4:174309136 C T 1.975416 -5.7449e-06
4:174312749 A G 0.025040 5.2929e-08
4:174325726 A G 0.951434 3.2581e-07
4:174330720 T G 0.068867 -5.4487e-06
4:174347430 T C 0.068034 3.3203e-05
4:174348397 C T 0.842683 -2.1816e-05
4:174352369 A G 1.094682 1.5512e-05
4:174356463 C T 0.644722 1.4672e-05
4:174362856 C G 0.105044 -2.1753e-05
4:174364252 T G 0.022639 1.2191e-05
4:174366088 C T 0.063091 5.5591e-06
4:174369710 T C 0.074589 -1.3164e-07
4:174369711 A G 0.110875 -8.6309e-06
4:174370311 A C 0.045360 -6.3469e-06
4:174370499 T C 0.192053 5.7282e-07
4:174374287 T C 0.031941 9.4427e-06
4:174398324 C T 1.475401 -2.4812e-05
4:174403211 T C 0.228618 -3.5460e-05
4:174407185 A G 0.226119 -2.9732e-05
4:174416719 C T 0.192454 2.8387e-06
4:174427221 G A 0.191770 -5.0278e-05
4:174433108 A G 1.466758 -2.1578e-05
4:174435284 C T 1.569130 -6.6660e-06
4:174438897 A G 0.101345 -7.6544e-06
4:174442919 G T 0.385791 5.4223e-05
4:174453389 A C 1.585222 2.1841e-06
4:174455297 T C 1.655843 8.4588e-06
4:174455395 T C 0.308955 2.8578e-05
4:174455595 A G 0.080372 1.4510e-05
4:174457800 G A 0.771654 -7.9645e-06
4:174457967 C G 0.185970 -3.4573e-05
4:174461309 C T 0.389569 -1.8849e-05
4:174462093 G A 0.242911 4.0845e-06
4:174465976 T C 0.163038 2.2706e-05
4:174468015 T C 0.914763 4.2544e-05
4:174473546 A G 1.836030 -9.9338e-07
4:174475174 T C 0.061391 -1.5414e-06
4:174475986 T C 0.240223 -1.6337e-05
4:174479524 T G 0.080453 -6.0688e-07
4:174480376 C G 0.138179 2.3979e-05
4:174485265 T C 1.337106 -1.9020e-05
4:174487601 G A 0.149776 1.9586e-05
4:174487824 C G 0.407717 1.2525e-05
4:174494109 G T 0.488752 2.1486e-06
4:174495424 T C 0.067068 -3.0171e-05
4:174497427 A G 0.116658 -3.0312e-05
4:174497836 A G 1.291011 -1.4309e-05
4:174498760 T C 0.050460 2.7061e-05
4:174500503 A C 0.044677 9.8381e-06
4:174502457 C A 1.494582 1.8229e-05
4:174502917 A G 0.369564 -1.5564e-05
4:174505490 G A 0.068265 4.5101e-06
4:174510876 C T 1.077856 1.0051e-05
4:174512329 G A 0.158700 5.4177e-06
4:174515682 C A 0.282624 -8.3478e-07
4:174515831 C T 0.287132 -6.7069e-06
4:174515905 T G 1.712929 -9.3071e-07
4:174522819 A G 0.565914 -6.9499e-06
4:174530736 G A 1.105904 8.4498e-06
4:174537356 A T 0.569487 -6.9050e-06
4:174537658 T C 0.151228 -6.6632e-06
4:174537977 G A 0.366276 1.4939e-05
4:174555167 A G 0.023914 -1.4466e-05
4:174555529 A G 0.277952 6.3480e-06
4:174560018 A G 0.051218 1.2636e-05
4:174562929 T C 0.051541 -1.8856e-05
4:174563164 G A 0.853923 -2.3746e-06
4:174565021 G T 1.321885 4.7058e-06
4:174573033 A G 0.250043 1.8312e-06
4:174573731 A C 0.065691 2.5800e-05
4:174574406 G C 0.161587 3.8860e-05
4:174576355 T C 0.026349 1.2504e-05
4:174578566 A C 0.257972 4.9823e-05
4:174579232 G A 0.097606 -1.1353e-05
4:174580215 C T 0.610778 -9.3951e-06
4:174590991 C A 0.050287 1.1462e-06
4:174591579 C T 0.768679 7.8364e-05
4:174601218 T C 0.026536 -9.7031e-06
4:174602478 C A 0.177501 5.8447e-07
4:174606810 A C 0.380777 -1.1548e-05
4:174609693 T G 1.925503 1.7756e-05
4:174612666 G A 0.020382 -1.6211e-05
4:174612992 A G 0.113092 2.6998e-05
4:174620223 A C 1.773776 -8.2037e-07
4:174633935 G T 0.186586 -3.5309e-05
4:174635715 C T 1.607864 3.1816e-05
4:174636915 C T 0.158544 2.5326e-05
4:174650592 A G 0.081215 -1.2044e-05
4:174652452 G A 0.079158 2.7535e-06
4:174654127 T C 1.298705 1.3924e-05
4:174656652 G A 0.176169 1.7635e-05
4:174659094 A G 0.194443 -2.0784e-05
4:174664194 G A 0.169233 8.9438e-06
4:174666639 C T 0.021891 -1.0035e-05
4:174667332 T C 1.309068 9.8030e-07
4:174679531 C T 0.067680 1.0792e-05
4:174682944 T C 0.111093 2.6905e-06
4:174683271 C T 0.313572 1.7850e-05
4:174693004 T G 0.525456 -3.9619e-06
4:174698736 A G 0.359028 -6.8041e-06
4:174702443 A G 0.047244 -9.2559e-06
4:174713754 A G 0.612706 4.4252e-06
4:174719726 T C 0.174516 1.3356e-05
4:174728566 G T 0.651773 8.6868e-06
4:174729999 T C 0.025958 -1.5664e-06
4:174750895 G C 0.536142 9.2750e-06
4:174760439 T C 0.122652 -4.6022e-06
4:174763078 A G 0.265438 7.5963e-06
4:174771870 T C 0.091183 5.9682e-06
4:174776461 C T 0.975582 -2.1160e-07
4:174784668 C A 0.463675 8.5473e-06
4:174790137 T C 0.078159 -1.2434e-05
4:174800001 A G 0.537390 -9.0852e-06
4:174801133 A G 0.119449 -2.4261e-06
4:174802918 G A 0.522716 7.1477e-05
4:174812906 C T 0.021993 -1.4141e-05
4:174815265 C T 1.724526 5.5653e-06
4:174817710 A G 0.994880 4.6243e-06
4:174820018 C T 1.164120 1.2651e-05
4:174821512 C T 0.050253 5.6776e-06
4:174822595 A C 0.193073 -2.6615e-06
4:174822636 A C 0.038309 -2.5160e-06
4:174822905 A C 0.309860 4.8275e-07
4:174824266 G A 0.267668 2.2790e-06
4:174830210 G A 0.955214 -1.9033e-05
4:174830214 A G 0.321933 1.0649e-05
4:174830726 C T 1.423859 -1.4053e-05
4:174836213 C G 0.325414 -6.1131e-06
4:174836341 A G 0.068731 8.5449e-06
4:174837887 T C 1.027600 -1.9637e-05
4:174838282 A C 0.044075 -2.0292e-05
4:174842390 A G 0.058076 1.7898e-05
4:174844348 C T 0.024775 8.3051e-06
4:174851924 G A 0.084333 2.3370e-05
4:174852035 G T 1.032591 2.9526e-05
4:174864110 G A 1.876291 1.9510e-05
4:174867776 C T 0.038387 1.2500e-05
4:174873969 G A 0.389293 -6.6413e-05
4:174883138 G A 1.072005 6.4136e-06
4:174893691 C T 0.052983 5.9923e-06
4:174898161 G T 1.620131 -1.7036e-05
4:174904309 T C 0.077322 -1.3246e-05
4:174908521 T C 1.075646 9.4887e-06
4:174913092 A G 0.055737 -8.4903e-06
4:174933413 A G 0.082782 -5.8786e-06
4:174941800 T C 0.058786 2.7259e-06
4:174943269 A G 0.029317 -4.2096e-06
4:174964213 T C 0.076459 5.1045e-06
4:174964664 T C 1.552760 -2.0418e-05
4:174967011 G A 0.038670 7.6556e-06
4:174978888 T C 0.030510 8.3320e-06
4:174988525 G T 0.021466 9.8027e-06
4:175000892 C T 1.706660 -7.6225e-07
4:175002376 G A 0.673025 -1.4740e-05
4:175008790 A G 1.217306 1.5100e-05
4:175015316 G A 0.113466 -3.1734e-06
4:175016293 A G 0.666586 -1.7754e-05
4:175021689 G A 1.934604 -3.3909e-07
4:175022693 C A 0.932595 -5.4937e-07
4:175022841 G A 0.788623 1.6047e-05
4:175023210 C T 0.403392 5.4323e-06
4:175023326 G A 0.037762 -8.1197e-06
4:175023539 C T 0.752524 -1.6744e-05
4:175023542 G A 0.131920 1.3884e-06
4:175026972 G C 0.056111 -6.1066e-07
4:175027437 T C 0.885936 -9.3424e-06
4:175035142 A G 0.233813 -3.1073e-07
4:175037449 C T 0.045724 -1.6599e-06
4:175039093 G A 0.040138 1.4750e-05
4:175040644 G A 0.163783 2.6584e-05
4:175044973 C T 0.042573 3.2749e-07
4:175047639 G A 1.345221 -1.1484e-05
4:175051486 A G 0.273057 1.7974e-07
4:175053821 C T 0.043470 2.7879e-05
4:175059679 G T 0.249340 -1.9026e-05
4:175059736 C T 0.445482 1.5862e-05
4:175063668 G T 1.860413 -1.5837e-05
4:175065682 C T 0.042161 7.8528e-06
4:175069628 T C 0.066161 -7.6364e-06
4:175072833 C A 0.439770 1.8970e-05
4:175076476 C T 0.829730 -1.8008e-05
4:175076845 T G 0.032727 -1.8348e-05
4:175078422 A G 0.128156 2.8075e-05
4:175080319 C A 0.095889 -3.7508e-06
4:175082425 C T 0.089103 -4.9855e-06
4:175082759 T G 1.922294 -1.4654e-05
4:175085710 G C 0.489840 1.0425e-06
4:175086135 C T 0.060452 6.9133e-06
4:175089090 C T 1.355526 1.6423e-05
4:175089750 G A 0.511966 1.0949e-05
4:175092649 T C 0.039078 7.1028e-07
4:175097637 G A 1.828595 1.0516e-05
4:175100346 A G 0.057331 1.2795e-05
4:175103005 G C 0.854627 -3.0617e-06
4:175104188 G A 0.057120 -7.2934e-06
4:175105239 G A 0.653422 -1.0495e-06
4:175105610 C T 0.102188 7.4143e-06
4:175112023 A G 0.060503 -1.0784e-05
4:175113708 G C 0.213482 2.9930e-05
4:175116456 G A 1.038160 -3.0125e-05
4:175118458 G T 0.433202 6.0885e-05
4:175118582 A G 0.205349 -1.6777e-06
4:175118873 C A 0.022922 -1.8989e-05
4:175121144 G A 1.437074 1.5693e-05
4:175121923 G A 0.706187 5.9288e-05
4:175125429 A G 0.059028 1.0753e-05
4:175125663 C T 0.885042 -2.6586e-05
4:175126378 A C 0.475384 -2.0621e-05
4:175127818 A G 0.085512 -2.4835e-05
4:175133183 C T 0.137458 3.6882e-05
4:175140061 C T 0.037633 -1.1106e-05
4:175143811 C T 0.026920 9.4520e-06
4:175147257 G A 0.771260 9.2267e-07
4:175166604 A C 0.021038 -1.6002e-05
4:175167937 T C 0.026899 -8.2783e-07
4:175172895 C T 0.196132 2.4170e-05
4:175178914 C T 0.364172 3.8028e-06
4:175183493 C T 0.363849 -1.4044e-05
4:175183685 T C 0.042124 -1.0221e-05
4:175186618 A G 0.046639 3.5633e-05
4:175187432 A G 0.078312 -2.3755e-06
4:175225452 A G 1.100852 2.6593e-05
4:175233869 G A 0.119480 4.6449e-06
4:175234006 C T 0.138223 2.0620e-05
4:175237170 T C 0.031785 1.1605e-06
4:175237408 C T 1.475849 3.2378e-05
4:175239727 C A 0.114197 2.4005e-05
4:175242092 G A 0.137941 -1.1078e-06
4:175243815 G A 0.157582 9.4108e-06
4:175247579 C T 1.394954 5.7519e-06
4:175254464 T C 0.387886 7.0465e-06
4:175263715 C G 0.060109 1.2561e-05
4:175269995 T C 1.958665 6.0543e-06
4:175272732 C T 0.054292 1.6578e-05
4:175276647 G A 0.765283 -6.6458e-06
4:175300779 C T 0.281906 8.3865e-06
4:175302173 T C 0.078662 1.7599e-06
4:175302370 T C 0.444425 2.2973e-05
4:175308601 T A 0.062754 -3.6188e-05
4:175309874 T C 0.047183 2.8975e-05
4:175314668 A G 0.272302 9.2297e-06
4:175328302 T C 0.251182 1.0145e-07
4:175340298 C T 1.058222 -2.4899e-05
4:175349867 C G 0.093669 2.8538e-05
4:175359369 C T 1.964145 -4.1579e-07
4:175367789 T C 1.354489 -2.4000e-05
4:175367965 A G 0.684734 2.4934e-05
4:175370656 G A 1.897203 -1.0238e-05
4:175377761 C T 0.598294 -7.4475e-05
4:175381743 T C 0.090173 1.0876e-06
4:175385354 T C 0.056015 -1.8542e-05
4:175402217 T C 1.528564 -2.3943e-05
4:175410435 G A 0.287649 -5.1342e-06
4:175422289 A G 1.558400 -3.3545e-05
4:175425256 A G 0.235672 1.1411e-05
4:175428815 C A 0.035532 2.4665e-06
4:175430672 C T 0.122730 2.3540e-05
4:175433338 C A 0.610000 -3.9350e-05
4:175440265 C T 0.190618 1.4612e-05
4:175442061 C T 1.004937 -3.6740e-05
4:175442198 G A 0.369394 4.1985e-06
4:175443261 T G 0.126552 -1.7637e-06
4:175449507 C T 0.317809 -3.5744e-05
4:175450282 G A 0.446995 -1.0809e-05
4:175451482 C A 0.087338 -1.0349e-06
4:175452187 G T 0.338425 2.1898e-06
4:175452245 A C 1.643563 -4.7275e-05
4:175460035 A G 0.030697 1.5205e-05
4:175461127 G T 0.212655 -1.7475e-05
4:175461901 C G 0.174153 -9.2009e-06
4:175466983 A G 0.495137 -3.8283e-05
4:175479889 T G 0.302567 -2.4323e-05
4:175482525 A G 0.065093 -9.9379e-06
4:175485318 C T 0.754995 -3.8137e-06
4:175491359 G C 0.356767 2.4624e-05
4:175491958 C T 0.631395 -4.1562e-06
4:175492358 C T 1.401917 -4.3642e-05
4:175493706 A G 0.049542 -1.2544e-05
4:175499976 C A 0.227948 -2.5059e-06
4:175502088 C T 0.383177 -2.1498e-05
4:175503012 A G 0.921971 4.5423e-05
4:175508799 G A 0.041185 -7.0646e-06
4:175515345 C A 1.773793 -2.7091e-05
4:175515940 A G 0.393050 5.2866e-06
4:175517942 T C 0.106088 -4.4540e-06
4:175523040 G A 0.758361 2.9912e-05
4:175530628 T C 0.111042 -1.9754e-05
4:175537640 T C 0.023102 -6.9435e-07
4:175538879 C T 0.025920 1.6742e-05
4:175555450 A G 0.294914 1.7584e-05
4:175555707 G A 0.650699 -2.0587e-05
4:175557803 G A 0.073161 -1.0156e-05
4:175568158 G A 0.789361 5.6906e-05
4:175582550 A G 0.057970 1.0057e-05
4:175583647 C T 0.691956 9.7028e-05
4:175585307 G T 0.096456 -3.4131e-05
4:175585803 C A 0.178433 -7.1808e-06
4:175593910 A G 0.112544 -1.1564e-05
4:175599198 G A 0.020940 2.6423e-06
4:175602874 C T 0.343929 2.1645e-05
4:175604008 T C 0.029453 5.4106e-06
4:175606718 A C 0.023513 1.9380e-06
4:175608188 G T 0.058246 1.1634e-05
4:175609577 C T 0.975174 8.6914e-06
4:175631755 A G 0.293874 -2.6712e-05
4:175634896 A G 0.412742 -9.2796e-06
4:175637950 C T 0.397351 -3.2276e-05
4:175649057 C T 0.027110 8.5338e-06
4:175649861 G T 1.305664 -1.3634e-05
4:175654089 A C 0.030938 1.3185e-06
4:175656112 G A 0.025009 -8.1945e-06
4:175656608 G T 0.088814 6.8379e-07
4:175658492 A C 0.609632 -1.4434e-07
4:175659619 C T 1.044558 3.9141e-06
4:175660680 A G 0.234159 -1.6693e-05
4:175662277 G A 0.043372 6.8989e-06
4:175668647 C T 0.084594 5.7083e-06
4:175671899 C T 0.104473 1.1847e-05
4:175673397 A G 0.039744 -8.6178e-06
4:175685075 A C 0.033998 2.6661e-05
4:175689199 C T 0.050576 5.3893e-06
4:175694663 C T 1.504976 1.8294e-06
4:175709806 T C 0.517297 -1.3339e-05
4:175711115 A C 0.086607 -1.4786e-05
4:175712271 G A 0.170773 9.6559e-06
4:175717045 G A 0.574815 2.5109e-05
4:175726703 T C 0.268559 -1.3129e-06
4:175734620 G A 0.324567 -4.6234e-06
4:175736888 T C 0.020623 6.6643e-07
4:175743966 C A 0.064950 4.4334e-06
4:175746763 T C 0.123410 1.9637e-05
4:175766020 C T 0.202058 -8.2087e-06
4:175770215 C T 1.600358 -2.3148e-06
4:175790230 A G 0.124226 3.7378e-06
4:175791360 T C 0.030238 -2.2700e-05
4:175794217 A C 0.082357 -1.4455e-05
4:175796503 C T 0.622987 6.6231e-06
4:175796943 T C 0.542020 -5.9826e-06
4:175799074 T C 0.021908 -3.9661e-06
4:175801224 T C 0.157796 1.0182e-05
4:175802020 G A 0.045921 -9.5291e-07
4:175803164 C T 0.214974 5.1537e-06
4:175817225 G A 0.612699 5.7955e-06
4:175829769 G T 0.242319 7.7069e-08
4:175841184 C T 0.137914 4.2127e-06
4:175842113 G A 0.167407 1.2804e-05
4:175846110 A G 0.238668 -1.6467e-06
4:175853535 G A 0.918214 9.9663e-06
4:175858908 C G 1.839168 3.5112e-07
4:175866496 C T 0.024203 -7.8396e-06
4:175870028 A G 0.030020 -4.7796e-06
4:175877195 G A 0.749120 2.5105e-05
4:175910873 T C 0.152972 8.4342e-06
4:175916120 T C 0.477128 3.5542e-05
4:175922636 C T 0.038969 -9.5528e-06
4:175922845 A G 0.565333 -2.0663e-05
4:175923101 C A 1.149279 -4.3642e-05
4:175929930 A C 0.169148 -9.2141e-06
4:175931061 A G 0.167533 -2.0913e-05
4:175935585 A C 0.205866 -3.5005e-05
4:175935746 T G 0.336752 3.9988e-05
4:175947638 C T 0.805214 -2.9600e-05
4:175949051 T C 0.790255 -1.2507e-05
4:175949131 C T 0.027345 3.3937e-06
4:175960267 G A 0.365301 -1.1841e-05
4:175961726 T C 0.071984 1.1634e-05
4:175966074 G A 0.197859 2.6920e-05
4:175970464 G A 1.906444 2.4257e-05
4:175985901 A G 0.244277 2.3503e-05
4:175986274 C T 0.207049 -1.0131e-05
4:175988118 G T 1.226309 5.0539e-05
4:176008152 C T 0.048257 -4.0982e-06
4:176008218 A G 0.134959 -2.2745e-05
4:176010089 G A 0.023166 1.9113e-08
4:176024801 C A 0.038136 -2.4575e-06
4:176036322 A G 1.128109 2.9641e-05
4:176042484 A G 0.045949 -7.4348e-06
4:176055295 T C 0.818528 1.8489e-05
4:176063218 T C 1.829754 -6.2752e-06
4:176069166 A C 0.765803 1.8654e-05
4:176071201 A G 0.139049 -1.7020e-07
4:176075212 C T 0.227618 4.7024e-05
4:176081703 A G 0.032030 -2.6575e-06
4:176092234 G A 0.057804 4.8642e-06
4:176108880 T C 0.132012 2.0251e-05
4:176111406 A G 0.060524 1.5237e-05
4:176112076 A G 0.067979 -8.9656e-07
4:176116299 T C 0.860101 -4.0049e-05
4:176122493 C T 0.863841 8.3661e-05
4:176125249 A G 0.041236 -5.0599e-06
4:176137474 A G 0.289675 -2.1611e-05
4:176137712 A T 0.086899 -8.2769e-06
4:176141012 G A 0.295142 4.1638e-05
4:176150780 T C 0.172538 -5.9646e-06
4:176153170 G A 0.036681 -9.4132e-06
4:176153331 G T 0.745567 2.4370e-05
4:176156337 C A 0.268192 -1.4525e-05
4:176171564 T C 0.080215 -2.8660e-05
4:176175638 T C 0.110151 -7.9568e-06
4:176175970 G A 0.060024 1.0785e-05
4:176176194 T C 1.559002 7.3790e-05
4:176177972 G A 0.585072 4.2423e-05
4:176191926 G A 0.033458 -1.6522e-05
4:176191937 T C 0.491903 -2.0673e-05
4:176192408 T C 0.037010 -7.3088e-07
4:176200230 C T 1.617853 -1.6134e-06
4:176201675 G A 0.063645 2.4851e-05
4:176210235 A G 0.023190 -1.1138e-05
4:176212470 G A 0.065341 2.0940e-05
4:176217181 A G 0.027505 1.3471e-05
4:176220965 C T 0.109162 -4.1026e-06
4:176221314 C T 0.068748 1.6946e-05
4:176234777 G C 0.036470 3.4078e-06
4:176241825 A G 0.036878 4.8320e-06
4:176247122 C T 0.032261 2.2854e-06
4:176254506 T C 0.042719 6.3660e-06
4:176257392 C T 0.063900 1.1462e-05
4:176258966 C T 0.079423 1.7644e-05
4:176265086 G T 0.038530 -7.0904e-06
4:176278985 T G 0.067065 -1.1715e-05
4:176282606 C T 0.072005 -1.1547e-05
4:176285962 C T 0.316955 2.0624e-06
4:176291220 T C 1.875927 1.7558e-05
4:176309614 G A 1.964319 -1.7292e-07
4:176317707 C T 0.055223 -9.3357e-06
4:176343297 C T 1.908477 9.2322e-06
4:176353780 C T 0.044170 -9.2423e-07
4:176358900 T C 0.090765 3.5884e-06
4:176359405 A G 0.104681 -1.0947e-05
4:176362371 T C 0.073610 1.1417e-05
4:176363983 C T 0.037384 -1.1898e-06
4:176367087 A C 0.080912 6.4119e-07
4:176367378 C T 0.065175 9.6724e-06
4:176371655 G A 1.870688 8.0993e-06
4:176380419 T C 0.113384 -1.9256e-06
4:176392095 T C 0.033985 4.8848e-06
4:176395396 A G 1.855144 -3.4158e-06
4:176397835 A G 0.023292 1.1293e-06
4:176408657 C T 1.958774 -9.7140e-06
4:176410587 A C 1.562858 6.2911e-06
4:176431598 C T 0.045677 9.2851e-06
4:176440985 A C 0.050334 -1.7529e-06
4:176457646 A G 0.434994 -2.8138e-06
4:176476127 G A 0.056413 1.1297e-05
4:176481367 A G 0.046122 -8.5667e-06
4:176488434 T C 0.432559 6.0693e-06
4:176495793 A G 0.021065 2.6584e-05
4:176500269 A G 0.379216 -1.9175e-06
4:176503265 A T 0.035783 1.0338e-05
4:176504741 T G 0.027875 5.0695e-06
4:176505088 A G 0.396232 -1.9991e-06
4:176515270 G A 0.031234 1.4789e-06
4:176518149 A G 0.308143 -2.9442e-06
4:176520939 G A 0.091918 2.3384e-06
4:176530675 A G 1.027464 1.5372e-05
4:176534327 A G 0.044636 -2.0522e-05
4:176535502 C T 0.831104 -1.4591e-05
4:176548169 G A 1.912727 1.1658e-05
4:176549053 C T 0.072950 -5.2442e-07
4:176549909 A G 0.074385 -5.5513e-06
4:176555282 G A 0.691707 7.6265e-06
4:176559235 G C 0.121418 -2.5180e-06
4:176563762 C A 0.129241 5.8836e-06
4:176566962 T C 1.711936 -5.6213e-06
4:176567355 G C 0.074568 -4.2945e-06
4:176569630 A G 0.034488 4.6269e-06
4:176571389 C G 1.142633 4.2868e-06
4:176573028 C T 0.033923 2.4989e-05
4:176574362 C T 0.425359 1.4345e-05
4:176574877 T C 0.044548 1.4602e-05
4:176575077 T C 1.951797 1.2567e-05
4:176576959 A G 0.119205 1.9738e-05
4:176584528 A G 0.081388 -8.0799e-06
4:176585859 C T 0.125651 1.3989e-07
4:176587929 C T 0.525895 3.4256e-06
4:176599197 T C 0.067333 1.5178e-05
4:176609256 T C 0.473381 -2.1173e-06
4:176609529 T G 0.033203 1.0973e-05
4:176613311 C T 0.128459 -2.2192e-07
4:176618043 T C 0.030411 9.4869e-07
4:176618982 T C 0.284589 1.5362e-05
4:176626693 C T 0.978625 -1.6724e-05
4:176627509 G A 0.023554 2.4710e-06
4:176628878 T C 1.871283 1.0336e-05
4:176633779 G A 0.044116 -1.1070e-05
4:176634144 G A 0.133130 3.9474e-06
4:176638346 T C 0.022952 1.0323e-06
4:176641031 C T 0.031258 -1.0726e-05
4:176641242 A G 1.110372 2.1633e-06
4:176649861 T C 0.101865 9.5218e-06
4:176652493 T G 0.064661 1.1906e-05
4:176658227 G A 0.134133 -9.9775e-06
4:176662087 C T 0.413966 6.2540e-06
4:176662460 C T 0.057797 -9.3827e-06
4:176663497 A C 0.057872 1.5829e-05
4:176668028 A G 0.528421 6.1292e-06
4:176670601 A G 0.140688 3.4010e-06
4:176670796 G T 0.721174 1.9254e-05
4:176671059 A G 0.021647 3.3512e-07
4:176671191 G A 1.439413 -2.7463e-05
4:176672144 A G 1.659603 -1.8942e-05
4:176672877 A G 0.037004 -2.4630e-07
4:176673368 T C 0.026342 -1.4195e-05
4:176676766 G A 0.198271 -1.0224e-05
4:176678049 C T 0.049675 -1.8930e-05
4:176678915 T C 0.038860 1.9851e-05
4:176681927 A G 0.857490 2.1697e-05
4:176685898 G C 1.135483 2.9312e-06
4:176688345 C T 0.176152 1.4199e-05
4:176692262 G A 0.298936 8.7309e-06
4:176698383 T C 1.536767 2.2485e-05
4:176699362 C T 0.912890 1.5195e-05
4:176700569 C G 0.190764 -1.8639e-06
4:176702256 A C 0.059782 -1.5303e-05
4:176723267 T C 0.113112 6.3835e-06
4:176728342 A G 0.063213 -6.6831e-06
4:176728576 C T 0.769081 -5.7051e-07
4:176734632 C T 0.044048 8.2099e-07
4:176740404 C T 0.550217 -6.8556e-06
4:176747669 A G 0.062030 -7.5813e-06
4:176755352 C A 0.554701 -8.0327e-07
4:176758272 G A 0.364607 -2.2109e-05
4:176759170 C T 0.060758 2.8359e-05
4:176761037 T C 0.191930 -5.8788e-06
4:176766528 G A 0.039163 -1.2819e-05
4:176779260 T A 0.327250 -7.9706e-06
4:176782054 C T 0.299320 1.6760e-06
4:176793344 T C 0.682773 3.1939e-06
4:176795426 G A 0.167411 1.6632e-06
4:176814296 C A 0.064467 -9.0015e-06
4:176815346 A G 1.208749 -1.4565e-05
4:176819776 G A 0.191016 1.0285e-05
4:176823415 T G 0.259352 -2.9324e-05
4:176824389 T G 0.072498 -9.1896e-06
4:176825040 T C 0.919360 -1.1534e-06
4:176828581 T C 1.949176 1.8837e-05
4:176832561 G A 0.302149 1.0463e-05
4:176840816 T C 0.297858 5.4160e-05
4:176841238 G A 0.192209 6.2278e-07
4:176843215 G C 0.034386 4.1442e-06
4:176845154 A G 1.409325 -3.7926e-05
4:176845676 T C 0.109416 5.9330e-06
4:176856505 T G 0.180099 2.3508e-06
4:176859108 T C 0.026158 -6.7209e-06
4:176861301 A G 1.513662 -3.1620e-05
4:176877347 T C 0.067864 -9.4557e-06
4:176880351 T C 0.211092 1.7706e-06
4:176886137 C G 0.020409 1.1874e-05
4:176888465 C A 0.051225 -6.1894e-06
4:176897737 T G 0.244512 -2.6319e-06
4:176903894 G A 0.072233 4.9795e-06
4:176916614 T C 0.369986 -1.2128e-05
4:176918624 C T 0.062914 -1.2739e-05
4:176922125 A G 0.069533 1.1766e-05
4:176922278 G A 1.416274 -5.5377e-06
4:176931808 G A 1.688019 2.2780e-06
4:176932710 T C 0.542578 -2.7231e-05
4:176933646 A G 0.128282 5.8038e-06
4:176945353 C T 0.037347 7.9604e-06
4:176945663 C A 1.544900 -1.3699e-05
4:176952943 C A 0.747169 7.4019e-06
4:176956406 A G 0.058324 3.3506e-06
4:176957001 T C 0.028079 -8.8157e-06
4:176961371 A G 1.716995 -6.1524e-06
4:176977463 G A 0.047026 -2.0203e-06
4:176979000 C T 0.883995 2.3923e-05
4:176979503 A C 0.065501 1.1911e-05
4:176980949 T C 0.376218 1.4168e-06
4:176989236 T C 1.261334 1.3326e-05
4:176999987 A G 0.039887 -7.5927e-06
4:177001238 A C 0.041267 1.7336e-05
4:177002172 A G 0.146396 2.0626e-05
4:177004926 G C 0.197224 8.3039e-07
4:177005001 T G 1.266420 1.3140e-05
4:177040513 G A 0.138145 -1.2602e-05
4:177041658 G A 0.085183 1.4015e-06
4:177042395 G C 0.028729 -1.6361e-06
4:177043528 G A 0.057518 -1.6048e-05
4:177055175 T G 0.490475 3.8405e-05
4:177078065 G A 0.028287 -9.6537e-06
4:177079327 A G 0.066011 -3.2416e-06
4:177079374 T C 1.352497 9.6274e-06
4:177079431 A G 0.021160 1.5581e-05
4:177082069 C G 0.511840 5.2689e-05
4:177083333 G A 0.390310 2.8521e-07
4:177090783 C A 1.090109 2.2157e-05
4:177095773 A G 0.039972 -2.4302e-06
4:177098285 A G 0.499329 -1.9701e-06
4:177100644 A G 0.588421 2.4143e-05
4:177100882 G A 0.098897 4.5189e-06
4:177111767 A C 0.637542 2.8240e-05
4:177113779 C T 0.601823 8.8158e-06
4:177115028 G T 1.340655 1.1810e-05
4:177116909 T G 1.205298 4.4508e-06
4:177119115 G A 0.608606 -3.3996e-06
4:177119176 A G 1.188571 4.2982e-06
4:177119741 A G 0.222661 -4.0799e-05
4:177121739 C T 0.177685 2.4643e-06
4:177122209 A G 0.032200 -1.2771e-05
4:177126288 T G 0.096987 1.2288e-05
4:177128284 T C 0.478671 1.8796e-05
4:177131403 G T 0.222651 2.0787e-06
4:177135620 A G 1.828482 -7.6151e-06
4:177141536 A G 0.889635 -2.0783e-05
4:177142611 A G 0.065229 -1.7564e-06
4:177155290 T C 0.467017 -6.6961e-06
4:177155479 T C 0.077455 -6.3976e-06
4:177155788 A C 0.881615 -2.0104e-05
4:177159451 C T 0.135289 -8.4130e-06
4:177162962 C T 1.876148 -7.8750e-06
4:177162999 C G 0.030007 7.9575e-06
4:177163536 C T 0.189557 9.8094e-06
4:177173617 A G 0.291463 -8.0563e-08
4:177173779 T C 0.412133 -1.8567e-05
4:177184716 T C 0.204370 2.4291e-05
4:177184767 C T 0.024244 -1.7367e-05
4:177191914 G A 0.029765 -1.2656e-05
4:177192032 C T 1.386716 1.2059e-05
4:177193181 A C 0.521353 -1.3852e-05
4:177204321 G T 0.109491 2.8951e-05
4:177206186 G A 0.460064 -2.5412e-05
4:177208264 A G 0.044463 -3.4452e-06
4:177211043 T C 0.037911 1.3423e-05
4:177211074 A G 0.281077 -1.3086e-05
4:177212709 A C 0.044075 2.0963e-05
4:177219279 A G 0.637735 -2.1297e-06
4:177226436 A C 0.457147 -1.1648e-05
4:177227738 A G 1.330922 -7.0827e-06
4:177228198 A G 0.054625 -2.0794e-05
4:177228351 C T 0.203765 -2.0114e-06
4:177228514 T A 1.111392 -5.7391e-06
4:177228579 G A 0.034457 -1.5249e-05
4:177229387 A G 0.695729 -1.7422e-05
4:177237325 A G 1.013351 -1.3250e-06
4:177239322 C T 0.228427 1.6813e-05
4:177243366 T G 0.053853 -6.7074e-06
4:177245956 A G 0.137992 -1.9257e-05
4:177246621 G T 1.206073 -1.3534e-05
4:177250045 C T 0.229695 2.0981e-05
4:177258839 A G 0.027294 -1.1916e-05
4:177259491 A G 0.297318 -3.2684e-06
4:177262161 T C 0.508590 -3.5050e-05
4:177281574 A G 0.506754 -4.1765e-06
4:177282178 G A 0.049413 -9.2679e-06
4:177287827 C T 0.526357 1.9565e-06
4:177291824 G A 0.316109 2.4214e-05
4:177292032 C A 0.649879 8.3811e-06
4:177298579 A G 0.976018 -7.2114e-06
4:177299902 A G 0.176845 1.1266e-05
4:177301131 A G 0.068571 1.5167e-05
4:177304010 A C 0.263697 2.4525e-05
4:177307382 G A 0.106074 -2.0658e-05
4:177308667 G A 1.430149 -1.1568e-05
4:177310481 A G 0.446101 2.1214e-05
4:177312517 T A 1.423128 -1.3170e-06
4:177314797 T C 1.215620 -1.8002e-05
4:177318266 A G 0.143092 2.5216e-05
4:177318936 C T 1.396018 -2.0194e-05
4:177325006 T G 0.252529 4.2897e-05
4:177325910 G C 0.042450 -9.3720e-06
4:177326464 G A 0.145961 -1.2285e-06
4:177327013 C T 0.040295 -3.4928e-06
4:177333079 A G 0.061941 2.0472e-06
4:177334089 T G 0.061329 2.7107e-06
4:177334232 A G 0.122652 1.8706e-06
4:177334892 C T 1.820693 2.5372e-05
4:177336714 T C 0.042981 3.4032e-05
4:177340183 A G 0.527635 -1.7637e-05
4:177341028 T C 0.931381 -3.8824e-05
4:177344102 T G 1.818259 -4.4624e-06
4:177344443 G A 0.044901 1.1300e-05
4:177346314 A G 0.846654 2.4184e-05
4:177351769 T C 0.362445 -3.0751e-05
4:177354104 C T 0.067449 6.7352e-06
4:177355359 T C 0.024006 7.4286e-06
4:177358617 A G 0.136224 2.0529e-05
4:177363597 G A 0.040587 1.3989e-06
4:177365945 A G 0.031581 1.5184e-05
4:177386546 A G 0.201511 -5.5847e-05
4:177400028 T G 1.173952 1.5311e-05
4:177403692 C A 0.682749 3.4323e-05
4:177406393 T G 1.406323 -9.1836e-06
4:177415840 T C 0.105952 1.4088e-05
4:177419109 A C 0.075670 -1.6126e-05
4:177432085 C T 0.198114 -5.6286e-05
4:177435601 G A 0.063223 -9.1842e-06
4:177436420 G A 0.064549 -1.4561e-05
4:177441399 C A 1.133705 5.2679e-06
4:177450034 A G 0.625839 -5.4521e-06
4:177464408 C T 0.026505 2.6954e-05
4:177465198 C T 1.674929 8.0680e-06
4:177465478 A C 0.764080 1.4391e-05
4:177467914 T C 0.426243 -3.0940e-05
4:177472703 T G 1.749984 -1.1303e-05
4:177479774 C A 0.098489 -1.3291e-05
4:177482377 T C 0.474350 3.0799e-05
4:177483522 G A 0.067449 2.6944e-06
4:177484154 G A 0.704062 6.0062e-06
4:177485150 T C 0.022191 -5.5490e-06
4:177494374 A G 0.056770 -1.1004e-05
4:177496564 T C 0.039703 -1.4115e-05
4:177496915 G A 0.781704 1.5165e-05
4:177501251 A C 0.042134 1.7987e-05
4:177511710 A G 0.165466 1.8421e-05
4:177512791 C T 0.420252 -3.9014e-06
4:177517197 C T 0.345327 9.3989e-07
4:177522692 T C 0.139757 2.4512e-05
4:177526862 A G 0.022316 4.8901e-06
4:177527996 A G 0.080283 -3.0515e-06
4:177536594 C T 0.032975 -3.4162e-07
4:177539774 T C 0.048070 -4.0109e-05
4:177540435 A G 0.069785 5.0708e-06
4:177542973 G A 0.566506 -5.0659e-05
4:177545272 G T 0.062162 1.4362e-06
4:177548451 A G 0.562246 4.8659e-06
4:177559960 C A 0.038632 -2.9495e-05
4:177560610 G A 1.340414 5.8913e-05
4:177563769 T G 0.051586 5.8916e-06
4:177569710 A G 0.354527 -2.5013e-06
4:177571116 G A 0.072573 -1.4856e-05
4:177575052 A G 0.474421 -3.0040e-05
4:177576243 A G 0.050385 -1.1041e-06
4:177576619 G A 0.048247 -2.6359e-05
4:177579183 A C 0.868070 3.1834e-05
4:177580725 G A 0.541922 -2.9126e-05
4:177601762 G A 0.383928 -2.2521e-05
4:177604228 A G 0.031904 -2.4283e-06
4:177607181 C T 1.403256 4.1644e-06
4:177608234 C T 0.024418 1.3016e-05
4:177610884 G T 1.020198 1.8347e-05
4:177628068 C A 0.058980 -1.0417e-05
4:177645549 T C 1.775071 -1.5439e-05
4:177650866 T C 0.020501 3.3094e-06
4:177656752 A C 0.038911 -6.5574e-06
4:177656790 G A 1.814560 -1.8154e-05
4:177663430 T C 0.058191 1.1802e-05
4:177669470 T C 0.038479 -1.5464e-05
4:177670307 G A 0.048988 -2.4567e-06
4:177678122 A G 0.067636 -1.8901e-05
4:177679643 A G 0.057688 -1.7239e-05
4:177681985 A C 0.023462 2.2008e-06
4:177688889 G A 1.804225 -2.2074e-05
4:177689614 C T 0.026648 -9.1740e-06
4:177702763 A C 0.083632 2.0748e-05
4:177706555 C T 0.056828 1.4909e-06
4:177707602 T C 1.772365 -2.1806e-05
4:177710450 A G 0.069156 1.6468e-05
4:177711834 A G 0.081324 -2.8356e-05
4:177714470 C A 1.806737 -2.6129e-05
4:177715476 A G 0.047713 -9.2738e-06
4:177724722 A C 0.035164 -6.1277e-06
4:177738885 T C 1.225541 -2.8312e-05
4:177739471 A G 0.112493 1.6467e-06
4:177753386 T C 0.086852 -1.3187e-05
4:177757724 G A 0.068833 -1.9662e-05
4:177762977 G A 1.501776 -1.6772e-06
4:177766113 A G 0.061404 9.0451e-06
4:177776061 A G 0.074942 8.3434e-08
4:177776987 G T 0.043351 7.2362e-06
4:177786909 A G 0.046408 -9.4759e-06
4:177786912 T C 0.038707 -7.6977e-06
4:177792639 T G 0.216514 4.5313e-05
4:177795983 C T 0.166826 3.6800e-06
4:177798218 G A 0.057753 2.5376e-06
4:177802642 A T 0.122431 9.6805e-06
4:177805447 A G 0.083857 5.2768e-06
4:177810758 A G 0.068102 1.6628e-05
4:177811127 T C 1.381426 -3.1904e-05
4:177820103 T C 0.449239 1.6125e-05
4:177842009 A G 1.706007 -1.3887e-05
4:177849348 G A 1.856677 -3.9653e-06
4:177863637 C T 1.974529 -3.5800e-06
4:177863886 T C 1.973845 -5.0125e-06
4:177865581 C A 0.045928 -2.0534e-05
4:177871534 T C 0.131356 2.2241e-05
4:177871569 A G 0.198760 1.4696e-05
4:177878620 T C 0.079780 4.1283e-07
4:177882981 C T 0.042556 -3.9528e-06
4:177888542 A G 0.071019 -1.7634e-05
4:177889395 T C 0.040526 -1.6684e-05
4:177890893 T C 1.360123 -1.1297e-05
4:177900078 C T 0.597257 -1.0007e-05
4:177901949 T C 0.104783 1.2208e-06
4:177908919 A C 0.258312 6.4367e-06
4:177914134 C A 0.789072 6.7687e-06
4:177916825 C T 0.068965 8.6354e-06
4:177916874 G T 0.285789 5.0408e-06
4:177927377 T C 0.046499 1.2592e-06
4:177933365 A G 1.556622 1.0106e-05
4:177937683 T C 0.136401 6.5265e-06
4:177949106 G C 0.639235 2.6101e-05
4:177951103 A C 0.064675 -1.3389e-05
4:177958179 T C 0.073127 4.6082e-05
4:177960825 A G 0.102681 1.3283e-05
4:177965282 G T 0.066779 -1.9450e-05
4:177966548 T C 0.814652 4.0751e-06
4:177967466 A G 1.590699 3.2472e-06
4:177967967 C T 1.597539 7.7313e-07
4:177968438 G A 0.227472 2.6263e-05
4:177973097 C T 0.088562 -3.2784e-05
4:177974017 A C 0.054727 -2.5528e-05
4:177974062 C A 0.505781 3.1525e-06
4:177974921 G A 0.468309 -1.5925e-05
4:177975350 G A 0.638697 -1.3224e-05
4:177976958 T G 0.173126 2.5922e-05
4:177977077 C T 0.848817 -1.4077e-05
4:177978541 C T 0.197638 5.7210e-06
4:177985291 A G 0.335488 -3.6186e-07
4:177998749 A G 0.077686 1.4959e-06
4:178001276 C A 1.626244 -2.1850e-05
4:178010629 G A 0.327396 3.5058e-05
4:178016869 G A 0.081450 1.9581e-05
4:178018865 C G 0.061731 1.5630e-05
4:178019148 T G 0.954847 3.4732e-05
4:178029202 G A 0.205591 1.4208e-05
4:178059744 T C 0.177345 -1.6792e-07
4:178064403 G T 0.224572 1.5259e-05
4:178069110 A C 0.055597 2.9720e-05
4:178070586 C T 0.487552 -4.1557e-06
4:178082910 T C 0.159557 -2.7558e-07
4:178089529 T C 1.742943 -3.2301e-05
4:178100977 A G 0.030167 -6.3587e-07
4:178102016 G A 0.510456 3.4673e-05
4:178103654 T G 0.132943 -1.1716e-05
4:178107783 A G 0.072501 8.1814e-06
4:178110617 A C 0.175761 9.9142e-06
4:178110936 T C 0.182479 1.4500e-06
4:178112579 T C 0.030394 1.3912e-05
4:178128297 G A 0.029317 6.3672e-06
4:178133455 C A 0.451602 2.2397e-05
4:178140525 C T 0.232544 8.2752e-06
4:178142885 A G 1.619152 -7.6673e-06
4:178144241 G A 0.107152 7.5566e-07
4:178151435 T C 1.642685 -9.4846e-06
4:178151554 G A 0.044602 -1.5957e-06
4:178152876 A G 0.761635 -5.8098e-05
4:178153009 G A 1.466493 5.0963e-06
4:178157669 A G 0.288645 -3.8251e-05
4:178158348 A G 0.244553 1.7262e-05
4:178165850 T C 0.319111 2.0512e-05
4:178167348 A G 0.040223 -1.3464e-05
4:178169500 A G 1.107638 3.0561e-06
4:178170533 C T 0.077373 1.4435e-05
4:178183918 A G 0.152961 2.7186e-06
4:178189265 A G 0.100727 1.8799e-05
4:178193317 A G 0.374960 3.4310e-06
4:178197386 G A 0.135201 -8.9873e-06
4:178198741 G A 0.222923 6.9749e-06
4:178201067 A G 0.058834 2.7502e-05
4:178202569 T C 0.029490 -6.7393e-06
4:178202611 A G 0.028032 1.2083e-05
4:178204247 T C 0.036915 1.2856e-06
4:178208476 A G 1.884729 -2.9524e-05
4:178210019 G A 0.025934 -3.0465e-06
4:178210348 T C 0.241197 -2.0308e-05
4:178214311 T C 0.085914 6.1667e-06
4:178217424 T C 0.693061 -1.3618e-05
4:178221198 C T 0.207369 3.5954e-05
4:178221761 T C 1.129829 1.3037e-05
4:178227089 T C 0.330487 1.1237e-05
4:178228273 C A 0.637263 1.9409e-05
4:178231152 A C 0.453781 -3.2155e-05
4:178231219 T C 0.031350 2.7592e-05
4:178242398 A G 0.329246 -1.7661e-05
4:178243595 G A 0.074898 5.7867e-06
4:178246486 T C 0.568906 2.0750e-05
4:178249690 A G 0.070506 -1.6494e-05
4:178252471 T G 0.020460 2.4144e-05
4:178256913 G C 0.222607 -4.3622e-05
4:178257516 A G 1.113241 1.5282e-05
4:178262683 C T 0.420235 -3.8203e-06
4:178262784 G A 0.332095 -5.6012e-06
4:178263632 A G 0.062482 1.9120e-05
4:178267651 T C 0.205298 1.2250e-05
4:178268377 G A 0.027579 -8.5020e-06
4:178272748 A G 0.943390 1.2982e-05
4:178274750 T C 1.532552 2.8603e-06
4:178274835 C A 1.589692 -7.0789e-06
4:178275528 T C 0.467486 -2.8507e-05
4:178277299 C T 0.069560 -1.5605e-06
4:178278921 G C 0.376425 1.7312e-05
4:178281754 A G 1.926523 -2.1348e-05
4:178282355 G A 0.063845 1.0210e-05
4:178283370 G A 0.043137 6.9053e-06
4:178288454 G C 0.187623 -2.6659e-05
4:178290368 T C 0.285079 2.0926e-06
4:178290677 A G 0.120412 -3.0656e-05
4:178291257 C T 1.290375 3.0023e-05
4:178292969 G T 0.073079 2.1945e-05
4:178294146 T C 0.891641 2.2527e-05
4:178295695 C T 0.341091 -2.0309e-05
4:178296148 A G 0.795239 -2.5222e-05
4:178297431 G A 0.067616 -5.2899e-05
4:178297446 G A 1.430846 2.2704e-06
4:178298180 T C 0.281818 -3.7707e-05
4:178298239 T C 0.082667 2.7405e-05
4:178299038 T G 1.233221 -1.6356e-07
4:178302732 T C 0.380675 -9.8807e-06
4:178310671 A G 0.286581 1.0374e-05
4:178313545 T C 0.806455 2.3308e-05
4:178313571 T C 0.184400 -9.3945e-06
4:178318191 A C 0.528672 -1.2668e-07
4:178321406 A G 0.161107 5.1272e-06
4:178323815 A G 1.107176 -1.7592e-06
4:178326222 C T 0.048026 -8.8807e-07
4:178330563 A G 0.034219 -4.3191e-07
4:178332488 A C 0.248561 -2.8739e-05
4:178334592 T C 0.103110 -1.1413e-06
4:178338960 G A 0.143799 -2.8791e-06
4:178348105 G C 0.443483 -1.0456e-05
4:178348653 A C 1.278979 1.9673e-05
4:178354667 A C 1.656931 5.7391e-06
4:178360811 T G 0.023136 1.3367e-05
4:178361162 C T 0.980148 -2.3616e-05
4:178361987 C T 0.723866 -2.0391e-05
4:178362122 G C 0.721704 -1.9840e-05
4:178363496 A C 0.049858 -3.4865e-06
4:178364803 C T 0.570262 2.8484e-06
4:178377527 C T 0.078335 6.3541e-06
4:178406883 T C 0.020613 1.2738e-05
4:178407961 A C 0.138968 1.0958e-05
4:178419092 G A 0.203133 -2.2736e-05
4:178424447 C T 0.575944 7.3430e-06
4:178426799 C T 0.895598 9.2820e-05
4:178438310 G A 0.065175 -1.4803e-05
4:178439006 C T 0.718243 1.4651e-05
4:178466353 C T 0.210952 6.5112e-06
4:178469471 C T 0.592708 9.5033e-06
4:178471300 G A 1.504245 -7.9399e-06
4:178471754 T G 0.157048 -1.5300e-05
4:178479822 G A 1.024241 1.3398e-05
4:178484678 G A 0.045194 -2.1377e-05
4:178490970 C T 0.324795 1.2911e-05
4:178498527 C T 0.190652 -4.2339e-05
4:178504528 C T 0.833919 -4.3556e-05
4:178512915 C T 0.124308 -5.1304e-05
4:178517058 C T 0.688274 5.0329e-06
4:178519778 C T 0.119279 -1.2095e-05
4:178536315 A G 1.292004 2.3049e-05
4:178540151 G A 0.689096 5.2611e-06
4:178543380 T C 0.400329 -4.4337e-07
4:178560609 C T 0.091448 5.5465e-06
4:178567691 T C 0.069598 8.1697e-06
4:178567764 A G 0.146186 2.1741e-05
4:178570081 A G 0.024720 -4.6491e-06
4:178580806 G T 0.093437 3.3862e-06
4:178582476 T C 0.522968 8.3949e-06
4:178585203 T C 0.048444 -1.8119e-05
4:178595180 C T 0.448688 1.9481e-05
4:178610398 C T 0.810953 -7.6110e-06
4:178615606 A G 0.482445 -3.8921e-06
4:178629514 C T 0.446689 -5.1945e-06
4:178632927 T C 0.053846 -2.7179e-06
4:178634683 T C 0.669051 1.2187e-05
4:178648851 A G 0.032951 -1.3625e-05
4:178649091 C T 1.385264 -2.0117e-05
4:178652575 C A 1.966005 1.9164e-05
4:178659630 T G 0.038449 -7.8297e-06
4:178667415 T G 0.275324 -1.7687e-06
4:178675221 T G 1.490166 -8.4399e-06
4:178681945 C T 0.344433 3.2357e-06
4:178688294 T C 0.654853 -1.7544e-05
4:178692400 G A 0.507478 7.6388e-06
4:178702302 T C 0.039669 -9.7994e-06
4:178710898 C T 0.314858 -3.0021e-05
4:178710940 C A 0.295193 6.2282e-06
4:178711743 T C 0.943046 8.5566e-07
4:178713959 T C 0.170022 -8.9955e-06
4:178716833 C T 1.799329 1.0552e-05
4:178720733 C T 0.063243 -7.6459e-06
4:178721378 C T 0.095399 -7.8320e-06
4:178727750 C T 0.083296 -2.2983e-05
4:178728975 A G 0.901463 1.8723e-05
4:178734040 T C 0.089922 5.0460e-06
4:178734249 T C 0.812666 3.1222e-06
4:178735786 A G 1.795949 1.8134e-05
4:178741675 T G 0.086852 -2.6730e-06
4:178744533 G A 0.073766 -3.5349e-06
4:178748145 T C 1.767184 2.2178e-05
4:178759888 T G 0.168400 -2.8315e-06
4:178760454 A G 0.321140 -1.0892e-05
4:178772250 T G 0.219136 -1.0482e-05
4:178783715 T C 1.201113 3.7435e-05
4:178787983 T C 0.034505 -2.4663e-05
4:178788047 C T 0.036793 -4.7676e-07
4:178790229 G T 1.112361 -9.0302e-06
4:178795182 A G 0.860437 5.7578e-06
4:178804204 G A 0.322460 -4.9538e-06
4:178806161 A G 0.455420 6.9310e-06
4:178814525 G A 0.028983 -9.8670e-06
4:178814555 C T 0.426192 2.1433e-05
4:178817579 A G 0.333400 -3.5077e-06
4:178819640 T C 0.634291 -1.0170e-05
4:178821798 G A 0.628821 5.5283e-07
4:178824001 G A 0.100159 -2.3726e-06
4:178827841 G A 0.085417 -1.2230e-05
4:178831106 T C 0.348489 4.8969e-05
4:178849492 A G 0.095052 9.5208e-06
4:178856879 C G 0.062322 1.5632e-05
4:178862655 T C 0.047237 -2.2222e-05
4:178869138 A C 0.023119 6.0264e-07
4:178871739 A G 0.025356 -2.3753e-05
4:178872718 G C 0.051052 -1.1992e-05
4:178873922 C T 0.227686 -7.4393e-05
4:178883650 G T 0.160856 -6.3766e-06
4:178883893 A G 0.031020 2.2658e-06
4:178887791 A G 0.051436 -1.7807e-05
4:178888670 G A 1.041692 -1.4806e-05
4:178890565 T C 0.024176 3.8416e-06
4:178911822 C T 0.133287 -1.5664e-07
4:178911873 A G 0.339452 2.3379e-06
4:178944245 A C 0.583665 4.9031e-06
4:178954526 T C 0.575192 2.5369e-07
4:178963783 C T 0.439740 -6.9444e-06
4:178964015 G T 0.197397 6.2358e-06
4:178965658 T G 0.490710 3.3479e-06
4:178968717 C T 0.082639 1.4410e-05
4:178978140 C T 0.823644 1.5411e-05
4:178985238 A G 0.093981 2.2519e-06
4:178985962 A G 0.232582 2.3310e-05
4:178991713 C A 0.051987 1.5757e-06
4:178993570 A G 0.086624 -3.4517e-06
4:178996477 G A 1.902663 -7.8997e-06
4:178997635 T G 0.042491 -1.5030e-05
4:179004822 T C 0.517640 5.8903e-06
4:179005539 C T 0.148599 -5.1103e-05
4:179009622 G A 1.476825 4.5695e-06
4:179009670 T C 0.337024 1.3008e-05
4:179011288 C A 0.498710 6.7335e-06
4:179019336 G A 0.072702 -7.9875e-06
4:179021015 T C 0.434712 -1.0103e-05
4:179025382 T C 0.112901 -6.2449e-06
4:179032605 G A 0.041274 7.8362e-06
4:179034508 A G 0.034297 5.0936e-06
4:179035790 A C 0.389324 -9.4816e-06
4:179038006 G A 0.752224 1.9024e-05
4:179038334 C T 0.041709 2.3476e-05
4:179049217 T G 0.809202 -1.1759e-05
4:179051920 G A 0.763889 -6.6086e-06
4:179054929 G A 0.073542 -5.4772e-06
4:179058762 A G 0.445350 -1.6080e-05
4:179067316 A G 0.106132 3.6996e-05
4:179076101 T C 0.158041 1.7415e-05
4:179087051 C T 0.034481 4.1955e-06
4:179089770 G T 0.087443 -1.0328e-05
4:179106142 T C 0.250785 -1.1576e-05
4:179115387 G A 0.882482 -1.6624e-05
4:179119001 G A 0.285667 1.0181e-05
4:179132445 T G 0.127235 8.4060e-06
4:179142704 C T 0.790751 1.4191e-05
4:179144342 A G 0.085856 -9.0101e-07
4:179162634 A G 0.021354 9.3741e-06
4:179175020 G A 0.328324 -1.3986e-05
4:179182433 A G 0.041631 8.3003e-06
4:179185308 A C 0.042688 4.4707e-06
4:179188876 C T 0.033580 -9.7985e-06
4:179194965 A G 0.796963 -3.1054e-05
4:179207447 T C 0.042290 -3.3319e-05
4:179217978 T C 0.076595 2.8059e-05
4:179230381 T G 1.203044 2.3098e-05
4:179236264 T C 0.139440 6.3242e-06
4:179247331 T C 0.371937 -2.3763e-05
4:179266756 G A 0.064331 -2.8878e-05
4:179271679 T C 0.041624 -4.2898e-06
4:179272232 A C 0.048699 -1.1932e-05
4:179282760 G A 0.043310 2.1663e-08
4:179295642 A G 0.755220 -9.4746e-06
4:179316930 T G 0.675609 -1.0407e-05
4:179319193 A C 0.355485 -1.4092e-05
4:179323384 T C 0.112704 1.3485e-05
4:179334721 T C 0.622650 -8.1947e-06
4:179335309 T C 0.956360 2.3076e-07
4:179335597 T C 0.338058 -1.8599e-05
4:179339771 C T 0.067401 -1.0237e-05
4:179340650 T G 0.163630 -2.6113e-06
4:179346226 G A 0.810229 4.0523e-05
4:179347277 A G 0.027743 -8.9323e-06
4:179350616 C G 0.335821 5.6788e-05
4:179351355 A C 0.026740 -2.5098e-05
4:179357208 C T 0.135558 2.3772e-05
4:179365058 A G 0.132702 1.8246e-05
4:179369674 T C 0.084278 -1.6919e-05
4:179372436 G A 0.548184 -1.0923e-05
4:179375575 T C 1.820622 -1.5900e-05
4:179385578 T C 0.192298 -4.0225e-05
4:179389172 G A 0.263352 -2.3462e-06
4:179389332 A C 0.179409 -8.7324e-07
4:179391633 G A 1.351637 -2.2402e-05
4:179392878 T G 0.689674 1.1476e-05
4:179392948 G T 0.595374 -2.7543e-05
4:179395117 A G 0.662435 2.2554e-06
4:179399523 A G 0.157973 1.0917e-05
4:179401563 T C 1.487912 -2.3967e-05
4:179401917 C A 0.103120 2.7561e-05
4:179404167 G A 0.034916 -1.2566e-05
4:179405366 T C 0.406680 -3.6047e-06
4:179408291 C T 1.536975 1.1776e-05
4:179409526 G A 0.479712 -7.8861e-06
4:179409562 G A 0.548609 -2.5419e-05
4:179410192 G A 0.027188 6.3057e-06
4:179417513 T C 1.420660 8.9983e-06
4:179424066 T C 0.049491 1.3729e-05
4:179424283 G A 0.052140 -6.6147e-06
4:179432014 G A 1.234928 -6.9748e-06
4:179442000 C T 0.350012 6.9190e-06
4:179442436 G A 0.033417 -7.1975e-06
4:179446237 T C 0.488520 -5.5170e-06
4:179449681 T C 0.757684 1.4062e-06
4:179452868 G A 0.051076 -2.3308e-07
4:179452941 T G 0.148623 9.9468e-06
4:179455990 A T 0.041206 -2.9182e-05
4:179457157 A G 1.561725 -7.4912e-06
4:179457546 T G 0.210643 5.5097e-08
4:179458844 A G 0.039309 -4.2611e-07
4:179467688 G C 0.098534 5.0406e-06
4:179472303 A G 1.633316 7.7468e-06
4:179475329 A C 1.373311 1.2730e-05
4:179476040 T C 0.047577 -1.5582e-05
4:179481211 A G 1.785379 4.9408e-06
4:179482800 T G 0.854787 1.3265e-05
4:179483832 C T 0.185277 -2.0706e-05
4:179489168 T C 0.051405 2.1289e-05
4:179489707 C T 0.273512 1.4904e-05
4:179494022 A G 0.142833 -1.1009e-05
4:179495132 C T 1.474887 3.6680e-05
4:179497490 G A 0.322956 8.6456e-06
4:179500231 G A 0.039418 2.1330e-06
4:179504297 G T 0.067058 -1.4980e-06
4:179510226 C T 0.049501 4.2867e-06
4:179520846 G A 1.575814 4.6316e-05
4:179525722 A C 0.064858 8.0796e-06
4:179528085 T C 0.037293 6.5461e-06
4:179530861 C A 0.144156 -9.8219e-06
4:179533722 A G 0.172045 1.6103e-06
4:179535956 C A 0.173398 9.0012e-06
4:179536312 C G 0.808519 3.3676e-05
4:179536684 A G 0.711875 3.4755e-05
4:179536725 C T 0.112582 3.4067e-06
4:179536770 C T 0.435867 5.8058e-06
4:179538226 A G 0.432505 -4.1235e-05
4:179540613 T C 0.978204 -2.9411e-05
4:179541481 A G 0.105476 -3.9130e-06
4:179542563 C T 0.085087 -7.1847e-06
4:179542893 G A 0.618027 1.3154e-05
4:179544812 T C 0.479970 -3.4434e-06
4:179545940 T C 0.396443 2.1798e-06
4:179549418 C T 0.618605 6.6666e-06
4:179549696 G C 0.251529 1.9504e-06
4:179551404 G A 0.971411 9.1930e-06
4:179553342 T C 0.064811 -1.3359e-05
4:179555584 C T 0.416250 -7.0306e-06
4:179557134 C T 0.987247 8.7883e-06
4:179579301 C T 0.065865 1.1225e-05
4:179591402 G A 0.188007 2.1998e-07
4:179594763 T C 0.055240 -1.1211e-05
4:179606130 A G 0.067905 -1.3356e-05
4:179608180 T C 0.382541 -8.2814e-06
4:179610551 C T 0.093917 1.4066e-06
4:179621235 G A 0.952277 4.6062e-05
4:179634938 T G 0.041335 -4.9898e-07
4:179646969 A G 0.074565 -6.1895e-06
4:179648354 T C 1.822791 -2.8938e-06
4:179653636 A G 0.867319 -1.4781e-05
4:179654632 G A 0.031979 -1.1284e-05
4:179657274 T C 0.025567 -8.9337e-06
4:179666245 A G 0.209847 -5.3540e-06
4:179670278 G A 0.039509 -3.3763e-06
4:179670878 T C 0.058718 -2.6147e-06
4:179678260 T C 0.054183 -8.0932e-06
4:179678368 C T 0.022881 1.4255e-06
4:179688127 T C 0.056933 1.7977e-06
4:179692147 G T 0.250241 -6.6510e-06
4:179704824 A G 0.150007 -1.6095e-06
4:179707041 T C 0.978986 -4.2831e-06
4:179708829 T C 0.082823 -6.7286e-07
4:179715635 T C 1.591137 1.1920e-05
4:179719348 T C 0.076625 -9.9505e-06
4:179720903 G T 0.139709 -1.6689e-05
4:179725801 C A 0.072552 4.6136e-06
4:179734219 G T 0.038602 7.8175e-06
4:179740235 A G 0.026213 -3.1868e-06
4:179757471 A G 0.063026 -1.1553e-05
4:179763945 A G 0.035651 4.6266e-07
4:179765562 A G 0.099020 -1.1351e-05
4:179769492 G A 0.089259 3.1787e-05
4:179772377 G A 0.063760 4.8109e-06
4:179778357 T A 0.050501 1.5730e-07
4:179797083 C T 0.039686 -7.9967e-06
4:179811725 G A 0.157752 3.0655e-07
4:179813733 G A 0.030177 1.0279e-05
4:179816571 T A 0.167071 -1.5066e-05
4:179831421 A G 0.067276 -1.3560e-05
4:179833516 A G 0.982848 6.2552e-06
4:179844756 C T 0.093788 -2.0256e-05
4:179853103 C T 0.091887 3.1593e-05
4:179853331 C G 0.094750 -1.8139e-05
4:179854035 A G 1.945032 4.2519e-07
4:179865606 C T 0.775003 -9.6419e-06
4:179868650 T C 0.876505 8.3411e-06
4:179876445 C T 0.206114 7.2787e-06
4:179877850 T G 0.681916 1.8697e-05
4:179894773 C A 0.043786 -2.2079e-06
4:179899843 G A 0.869389 1.8410e-05
4:179905046 T C 0.030626 6.2718e-06
4:179905799 T C 0.106581 -1.3933e-05
4:179906109 T C 0.112997 7.6543e-06
4:179919733 G C 0.209364 -6.2709e-06
4:179922209 G A 1.806649 -3.4167e-07
4:179923730 G C 1.092050 -1.4100e-05
4:179932194 C T 1.133820 -9.4820e-06
4:179936956 G A 0.066195 1.1202e-05
4:179939435 A C 0.618506 -1.1951e-05
4:179942165 C T 0.067466 9.8846e-06
4:179944494 G A 1.009135 7.5666e-06
4:179944540 A C 0.161617 -6.1198e-06
4:179961087 G T 1.231565 5.5251e-06
4:179962359 G T 1.183029 -3.9688e-06
4:179967597 C A 0.059718 1.6419e-05
4:179969696 G A 0.096909 4.5576e-07
4:179970108 T C 0.132766 -7.3603e-06
4:179970354 A G 0.027406 -1.5602e-05
4:179971151 T C 0.069588 8.4036e-06
4:179984845 A G 0.662979 -1.5241e-05
4:179986642 G T 0.077285 1.1233e-05
4:179988291 A G 0.067065 -5.7995e-06
4:179992133 G A 0.521336 -8.5277e-06
4:179997243 C G 0.064022 4.9763e-06
4:179999324 G A 0.027209 -1.4342e-05
4:180005125 G A 0.297471 -9.2317e-06
4:180012674 C T 1.381946 1.2427e-05
4:180016468 T C 0.064474 5.7362e-07
4:180019487 C T 1.246909 1.8883e-05
4:180022188 C A 0.023649 -3.7367e-05
4:180023290 A G 1.451374 1.2815e-05
4:180027606 C T 0.102440 9.9581e-07
4:180030565 A C 0.023812 8.3640e-06
4:180032297 C T 0.050756 -1.9142e-05
4:180034200 T C 0.067469 2.4850e-06
4:180035019 G A 0.401223 -1.0236e-05
4:180036877 C T 0.306807 3.1096e-06
4:180037243 G A 0.039441 7.9869e-06
4:180048362 T C 0.205638 1.4850e-05
4:180053504 C T 0.190132 -1.2739e-05
4:180069814 G T 0.160057 -2.1323e-05
4:180070157 G A 0.573451 -3.8363e-06
4:180076682 A G 0.042080 -1.0181e-06
4:180077963 A G 0.099465 2.6331e-05
4:180079037 T C 0.589777 1.3674e-05
4:180085436 G A 0.547769 -5.0576e-07
4:180092563 A T 0.515875 4.4556e-06
4:180097571 G A 0.451238 2.7929e-06
4:180102626 T C 0.051691 1.1896e-05
4:180106072 A G 0.450782 -4.5754e-06
4:180107375 C A 0.066538 1.0042e-05
4:180109910 A G 0.037034 -8.4206e-06
4:180121036 G C 1.962153 -7.9008e-07
4:180123268 A G 1.233445 -8.7887e-06
4:180123714 T C 0.185593 -8.3876e-06
4:180123873 C T 0.024768 2.8065e-05
4:180128905 A G 0.071906 5.2424e-08
4:180132138 G A 0.114054 -2.0462e-05
4:180134211 C T 0.069734 -5.9093e-06
4:180137935 C A 0.033349 2.6665e-05
4:180138649 G T 0.064875 -7.9036e-07
4:180138678 A G 1.031013 2.5738e-06
4:180140759 G A 0.092288 -2.6036e-06
4:180148916 C G 0.037775 -8.5177e-06
4:180150841 T C 0.776377 3.6723e-07
4:180152070 T G 0.034345 -4.2549e-07
4:180162940 G A 0.843445 3.8192e-06
4:180168755 G A 0.043416 1.0715e-06
4:180169234 C G 0.182050 1.9300e-05
4:180169778 C T 1.099118 7.1344e-07
4:180170546 G T 0.135129 -2.7388e-05
4:180172521 C T 0.078611 2.1515e-05
4:180186551 A G 0.493671 4.4941e-06
4:180193914 A G 0.053353 -8.9235e-08
4:180194048 G A 0.065307 2.6182e-05
4:180210609 T C 0.064726 -1.1715e-05
4:180214220 C A 0.158235 -1.2323e-05
4:180214679 A G 0.079981 2.6910e-05
4:180216318 T G 0.127136 1.0999e-06
4:180217423 A T 0.082116 2.1201e-05
4:180228146 G A 0.042658 -4.7704e-06
4:180229480 G A 0.454716 -9.6168e-06
4:180233813 T G 0.099465 2.1416e-07
4:180236736 T C 0.020239 -1.1215e-05
4:180237765 A G 0.042375 -2.2325e-06
4:180240950 G A 0.789806 1.7903e-06
4:180246897 T C 0.034923 2.3192e-06
4:180250564 T C 0.364434 -6.7161e-06
4:180256523 T C 0.450507 1.8706e-05
4:180258360 A G 1.325003 -7.1877e-06
4:180267462 C T 0.048886 1.5219e-05
4:180267543 G A 0.075551 -3.6284e-05
4:180271128 G A 1.646877 2.4022e-05
4:180275104 G T 0.042610 1.4902e-05
4:180278635 A G 0.926387 -1.2957e-05
4:180279303 A G 0.172354 3.5806e-06
4:180280410 G A 1.359273 -3.2054e-06
4:180284798 C T 0.126171 3.9891e-05
4:180284877 C G 0.239093 2.8001e-06
4:180289682 A G 0.048233 1.4658e-05
4:180294979 A G 0.108213 2.0783e-05
4:180296629 G A 1.446332 -1.6310e-05
4:180303950 A C 0.971666 -5.5872e-05
4:180307360 A C 0.927234 -1.6295e-05
4:180307882 T G 0.055400 -1.2416e-05
4:180310765 C T 0.185783 -7.5701e-05
4:180311659 T C 0.333472 1.0045e-05
4:180311668 T C 0.762036 -3.4565e-05
4:180312809 G T 1.379832 -2.3799e-05
4:180316321 T G 0.036059 2.3388e-05
4:180319339 T C 0.066589 4.6789e-06
4:180324614 G T 0.351015 1.0266e-05
4:180331602 C G 0.093699 5.8080e-06
4:180333066 G A 0.122965 -1.1310e-05
4:180334106 A G 0.680070 -2.9602e-05
4:180334183 G A 1.463780 -1.3060e-06
4:180334278 C T 0.150799 7.9982e-06
4:180335184 T G 0.115693 -1.9868e-05
4:180339664 G A 0.057437 -1.2035e-05
4:180340275 A C 0.105721 2.4102e-05
4:180347365 A G 0.306185 -9.9957e-07
4:180353189 A G 0.023500 5.8134e-06
4:180375768 C T 0.029184 4.8484e-06
4:180376025 G A 0.023251 -1.8444e-05
4:180381427 T C 0.347690 3.0111e-05
4:180383312 T C 1.694533 -2.1575e-06
4:180385808 A G 0.425110 -3.2164e-05
4:180386620 T C 0.030972 -5.0702e-06
4:180400620 T C 0.386920 8.5052e-07
4:180402143 A G 0.035032 3.0646e-05
4:180407387 T C 0.030554 -1.1119e-05
4:180408688 A G 1.062020 -1.8852e-05
4:180420260 A G 0.074191 -1.7045e-05
4:180424671 T G 0.073168 -2.6235e-05
4:180426829 G T 0.893188 -3.3945e-05
4:180435297 T C 0.031870 -8.4675e-06
4:180442943 G A 0.158228 -3.5298e-06
4:180447199 C T 0.158398 -3.8085e-06
4:180458462 A T 0.146471 -3.6619e-06
4:180460032 T C 0.033988 2.0055e-05
4:180460676 A G 0.140902 1.3657e-05
4:180471941 C A 0.148542 -1.7654e-05
4:180477819 A G 0.036215 1.3841e-05
4:180481770 C T 0.049739 -2.0859e-05
4:180485430 G A 0.569287 4.0039e-07
4:180487431 G T 1.898247 -2.3783e-06
4:180501622 A G 1.229287 -5.3798e-06
4:180505244 C T 1.368599 -1.8991e-05
4:180506967 A C 0.140290 -1.2882e-05
4:180515583 G A 0.061663 -2.5916e-06
4:180519744 C T 0.078284 -2.9930e-06
4:180521142 T C 0.117505 3.3692e-06
4:180522804 T C 0.130873 -4.8872e-07
4:180531597 G A 0.907715 -3.2206e-05
4:180536545 T G 0.576654 -6.8013e-06
4:180537476 G C 0.034372 -4.0089e-07
4:180538828 A G 0.044412 -1.6989e-05
4:180539561 C T 0.242489 3.7736e-05
4:180540117 A G 0.147794 -8.8708e-06
4:180542333 T C 1.295176 -4.7470e-06
4:180550594 A G 0.522719 -1.0492e-05
4:180552590 G A 1.868638 -3.1435e-06
4:180570932 T C 0.931239 -1.0355e-05
4:180571768 G A 0.114163 -2.0841e-05
4:180572806 G A 0.034083 -4.0169e-08
4:180580114 T C 0.041257 4.4276e-07
4:180581901 C A 0.232823 -3.9065e-06
4:180582261 A C 1.883828 -2.9690e-06
4:180584693 A G 0.044354 -9.2155e-06
4:180588370 A G 0.116662 -1.2757e-05
4:180588881 T G 1.784203 -5.9440e-07
4:180589341 C T 0.294958 2.3190e-05
4:180589915 C T 0.063587 2.1790e-05
4:180591326 A C 0.332822 3.3905e-06
4:180594787 A C 0.100424 -8.5226e-06
4:180596158 C T 0.059354 -6.4283e-06
4:180598834 A G 0.023612 -8.9807e-06
4:180598939 C T 0.244012 5.3633e-05
4:180611159 G A 0.042233 -7.0646e-06
4:180611257 T C 0.086111 4.8526e-07
4:180611820 A G 0.035100 5.6718e-06
4:180612910 C G 0.401247 -2.8180e-05
4:180614766 T C 0.035450 1.4387e-05
4:180619588 A G 0.535887 2.3701e-06
4:180625273 G C 0.078128 9.9880e-06
4:180630666 A G 0.060095 1.2721e-05
4:180635694 T C 0.031061 1.0788e-05
4:180637185 G T 0.034284 -2.1926e-05
4:180638122 T C 0.646493 -4.2088e-05
4:180639143 A G 0.104351 -8.3613e-06
4:180655000 G A 0.783917 -8.3888e-06
4:180655607 A G 0.054496 -6.3218e-06
4:180655625 T C 0.084309 3.3674e-06
4:180658815 G T 0.031112 9.8330e-06
4:180661580 T G 0.777883 -5.0487e-05
4:180664079 G C 0.169423 -1.4778e-05
4:180666112 C A 1.218632 -4.7457e-06
4:180667647 A G 0.094515 1.7965e-05
4:180667703 A G 0.039503 9.2906e-06
4:180668187 G T 0.287904 -1.5532e-05
4:180670749 T C 0.275413 -8.3217e-06
4:180670976 G A 0.246025 1.7578e-05
4:180672588 C A 0.065443 -3.4385e-05
4:180673104 C T 0.262619 -6.1267e-06
4:180673823 T C 0.664499 2.3461e-06
4:180674201 G A 0.120667 -6.8695e-06
4:180683019 T C 0.046438 5.2528e-06
4:180684150 G C 0.157813 -6.3145e-06
4:180688000 T C 0.672400 3.2047e-06
4:180694143 C A 1.248377 -1.8404e-05
4:180695696 A C 0.092441 7.6766e-06
4:180700553 C T 0.827238 1.7482e-05
4:180700855 T C 0.097381 2.4383e-05
4:180702321 T C 0.193593 -4.0533e-06
4:180708000 T C 0.023282 9.6631e-06
4:180714928 A G 0.035705 -4.8999e-06
4:180715746 C T 0.167502 -8.9048e-06
4:180719044 G A 0.107727 -4.1204e-06
4:180749276 G A 0.144353 1.5690e-05
4:180753278 G A 0.253957 5.1715e-06
4:180755541 T C 0.086794 7.3097e-08
4:180756059 T C 0.079930 1.5286e-05
4:180765225 T C 0.496622 -2.0746e-05
4:180765638 T C 0.716594 -9.8023e-06
4:180773239 T C 0.121605 -7.0084e-06
4:180779521 A G 0.055023 2.5062e-06
4:180780392 G T 1.490781 -7.6312e-06
4:180787754 G A 0.434922 -4.2435e-05
4:180789343 T C 0.760245 4.2612e-06
4:180792527 T C 1.577110 -1.7894e-05
4:180794037 C T 0.182747 1.6571e-05
4:180794246 T C 0.027811 3.8572e-06
4:180800806 A C 1.563317 -1.2634e-05
4:180802030 C A 0.079478 3.2979e-05
4:180806181 T C 0.496428 -4.2108e-05
4:180806281 T C 0.090476 -9.4105e-06
4:180812129 G T 0.068180 1.7038e-05
4:180814432 T C 0.063594 -4.5923e-06
4:180825544 T C 0.822801 1.2996e-05
4:180830527 T C 0.177376 2.0326e-05
4:180831371 G A 0.389249 -7.3077e-06
4:180836319 T C 0.036660 2.8321e-06
4:180836563 A G 0.060408 -1.0434e-05
4:180854105 T C 0.043304 2.6668e-05
4:180855039 G A 0.860328 1.9508e-05
4:180869437 C T 0.089555 -2.5380e-05
4:180873743 T C 0.231613 2.0666e-06
4:180876468 A G 0.041937 -1.6435e-06
4:180879888 T G 0.617683 -3.6198e-05
4:180893558 A G 0.383578 -3.0525e-05
4:180895953 A C 0.112765 -1.7688e-05
4:180898244 G A 0.163501 6.8542e-06
4:180898959 A G 1.214236 -5.7521e-06
4:180899915 G A 0.040563 -8.8623e-06
4:180900220 C T 1.328243 -1.9026e-05
4:180900322 A G 0.128744 -1.7230e-06
4:180902764 T G 0.040832 2.7728e-05
4:180905257 T G 1.660701 -2.5033e-05
4:180905651 G C 0.022867 3.9544e-06
4:180910925 G A 0.253494 -2.2014e-05
4:180911019 A G 0.284497 -8.5521e-06
4:180913213 C T 0.072953 1.1601e-05
4:180917385 C T 0.023200 -9.2917e-06
4:180918453 T C 0.051827 6.1920e-06
4:180921802 T C 0.760714 -1.7645e-05
4:180922246 G A 0.186269 5.6611e-06
4:180922702 G A 1.918856 1.4807e-05
4:180928741 A C 0.552709 1.1116e-05
4:180946774 C T 0.161029 3.9852e-05
4:180955602 G A 0.803368 2.7584e-06
4:180956701 G T 0.157198 3.9388e-06
4:180961974 A C 0.058984 -1.0143e-05
4:180963284 A G 0.057392 1.0131e-05
4:180965434 C T 0.267733 -1.3255e-05
4:180967580 C G 0.068571 -1.1755e-05
4:180978310 G A 0.025155 1.5206e-06
4:180980876 T G 0.304532 7.4480e-07
4:180983593 A G 1.907195 2.9957e-06
4:180984334 A G 0.068472 2.8735e-07
4:180984786 A G 0.023894 2.3762e-06
4:180988794 C T 0.951077 4.4316e-05
4:180995154 T G 0.200012 5.8727e-05
4:181008167 T C 1.591760 1.0317e-06
4:181024984 A G 0.051314 6.7386e-07
4:181025718 A G 0.637120 2.8233e-06
4:181027892 C G 0.021031 6.8086e-06
4:181028316 T C 0.035515 1.9118e-05
4:181031805 G A 0.153002 2.0344e-05
4:181031814 A G 0.041366 1.2802e-06
4:181032462 T C 0.059266 2.3123e-06
4:181035009 G A 1.042352 1.9954e-05
4:181038957 A C 1.930508 2.3078e-05
4:181045080 A G 1.549160 -1.0140e-05
4:181058890 A G 1.831532 2.8048e-05
4:181066422 G A 0.105717 3.4212e-05
4:181078295 A G 0.786314 1.8044e-05
4:181084796 G A 0.038724 -6.3948e-06
4:181086037 C T 0.928301 1.8187e-05
4:181089144 A G 0.057501 -6.3529e-06
4:181093960 A G 1.368225 1.1522e-07
4:181102888 G A 1.020861 -2.4520e-06
4:181108510 G A 1.497183 -4.2104e-06
4:181119137 T C 1.274213 -4.6897e-06
4:181124250 A C 0.811412 -1.8362e-05
4:181124269 T C 0.984636 -3.2389e-06
4:181124631 G A 1.656961 -2.2869e-05
4:181125964 G A 1.589934 -7.6622e-06
4:181128114 A G 0.038744 2.0839e-05
4:181131339 T G 0.085995 1.4539e-05
4:181137418 T C 0.174119 1.1324e-05
4:181139421 T C 1.406469 -7.2275e-06
4:181148678 T C 1.652375 -3.2796e-06
4:181148799 A G 0.038013 1.0287e-06
4:181148942 G A 0.168502 1.4857e-06
4:181149277 T C 0.042532 2.0384e-05
4:181151538 T C 0.163052 -9.4274e-06
4:181152248 A C 0.661099 -4.9171e-05
4:181153885 G A 1.569712 -9.1501e-06
4:181155561 G A 0.092567 -6.5031e-05
4:181163711 T C 0.050855 -6.7944e-06
4:181169691 G A 0.628886 -7.1861e-05
4:181176299 A G 0.667715 4.1820e-05
4:181176551 T G 0.088888 1.1307e-05
4:181178855 A G 0.348210 3.4349e-06
4:181192571 A G 0.120690 2.3036e-06
4:181193361 C T 0.071376 -6.1309e-06
4:181194756 C T 0.282257 1.3197e-05
4:181195033 T C 0.065290 3.1197e-06
4:181196779 C T 0.098377 -8.8470e-06
4:181198590 A C 0.040842 1.7618e-06
4:181200669 C G 0.185590 2.1828e-05
4:181202106 G T 0.596519 -4.6549e-05
4:181202912 A G 0.133640 1.7008e-05
4:181204678 C T 1.533599 -2.0579e-05
4:181204878 G A 0.337075 -1.0636e-05
4:181205991 T C 0.332764 6.9489e-06
4:181207294 C T 0.727038 -4.9030e-05
4:181209354 T C 0.083687 -3.2821e-06
4:181210711 C T 0.127344 2.2277e-07
4:181212074 G A 0.050586 -1.6299e-06
4:181214557 C T 0.179249 -9.7336e-07
4:181215655 A C 0.352201 1.3450e-05
4:181220101 T C 0.035855 3.4776e-06
4:181220551 A G 0.049386 -2.8382e-05
4:181227321 A G 1.522923 -2.9817e-05
4:181231771 G A 0.328222 1.2076e-05
4:181241789 C T 0.108230 1.7562e-05
4:181241855 C T 0.034641 2.0562e-05
4:181252223 T C 0.202232 1.4232e-05
4:181252601 T C 0.020113 -5.0539e-06
4:181252764 C T 0.184134 -1.5237e-05
4:181253016 G A 0.315085 -5.7502e-06
4:181258698 C T 1.145761 -1.2862e-05
4:181263217 A G 1.577776 2.5680e-05
4:181265740 G A 0.294826 -1.5385e-05
4:181266106 A G 0.139675 -5.3409e-06
4:181276558 A C 0.460588 -9.6103e-06
4:181279680 T C 0.042012 2.9929e-06
4:181283894 A G 0.600439 3.7747e-05
4:181294633 C A 0.281471 -1.5013e-05
4:181294749 G A 0.211789 5.5565e-06
4:181294913 T G 0.365845 -2.0532e-05
4:181295142 T C 0.128024 -3.2453e-06
4:181295241 A G 1.747346 2.6699e-06
4:181299754 A C 0.081654 -3.1524e-06
4:181302217 G A 0.613988 4.2466e-05
4:181303760 G T 0.080654 1.4141e-05
4:181309425 A C 0.187993 9.4409e-07
4:181310122 A G 1.230620 5.9088e-06
4:181312813 G A 0.052184 6.5401e-06
4:181313201 T C 0.054720 -2.3622e-06
4:181316199 T C 0.684112 -2.2878e-05
4:181316490 C T 0.096579 8.4569e-06
4:181319792 G A 0.028134 1.9714e-05
4:181320165 G A 1.087705 8.2835e-06
4:181320398 A G 0.482020 6.1077e-06
4:181320843 T C 0.606807 2.7307e-07
4:181321826 C T 0.077965 5.8206e-06
4:181340508 C T 0.098840 1.3172e-05
4:181343571 T C 1.051528 -3.3357e-05
4:181344110 G T 0.687998 2.2006e-05
4:181350152 C T 0.040536 -2.3914e-06
4:181351635 T C 0.719593 5.0903e-05
4:181351656 A C 1.544927 4.4983e-06
4:181352208 A G 0.057260 -1.0305e-05
4:181353789 C T 0.988430 1.1420e-06
4:181357473 G A 0.191974 8.8476e-06
4:181358689 C T 0.115740 3.5919e-05
4:181361070 G A 0.455709 1.0685e-05
4:181363386 A G 0.544077 -3.8456e-06
4:181364328 C G 1.770934 -9.6829e-06
4:181370428 T C 0.452054 1.5780e-05
4:181376809 A C 0.336562 -1.2686e-05
4:181380686 G A 0.096919 6.6009e-06
4:181382631 C A 0.857364 -2.5464e-05
4:181385440 A G 0.033696 3.0998e-06
4:181394818 G C 0.066235 -2.0191e-05
4:181396367 T C 0.023398 -3.0368e-06
4:181405496 G T 0.024588 1.9402e-06
4:181406392 G A 0.035776 -4.5641e-06
4:181407795 C A 0.063560 -1.2843e-05
4:181409075 T C 0.081579 -1.8308e-05
4:181419258 T G 0.341335 -2.1249e-06
4:181421024 A C 0.045388 -1.3471e-05
4:181421518 T C 0.104922 1.0526e-05
4:181424821 C T 0.024594 -4.0589e-07
4:181432097 T G 0.036878 1.6473e-05
4:181437375 T C 1.132056 -2.5123e-06
4:181442264 A G 0.038340 2.9932e-05
4:181442443 C A 0.590903 -1.5598e-05
4:181443620 G T 0.059279 -1.2468e-05
4:181445006 T C 0.073722 -9.6767e-06
4:181447215 G A 0.034583 -4.7393e-06
4:181448254 C T 0.071481 -2.0898e-05
4:181455889 C A 0.047754 1.1188e-05
4:181457480 G A 0.105255 3.3258e-06
4:181462622 G A 0.107353 4.4486e-05
4:181463753 G A 0.041814 4.7896e-06
4:181469727 G A 0.164834 -1.0414e-05
4:181472775 C T 0.872184 1.2964e-05
4:181473219 A G 0.034433 -2.1443e-06
4:181473475 A G 0.709159 2.0976e-05
4:181483255 G A 0.183125 -4.3387e-06
4:181486259 C T 0.379791 1.8646e-05
4:181491059 C T 1.026264 9.9684e-06
4:181492387 A G 0.047203 4.9402e-06
4:181492407 T G 1.090690 5.1828e-07
4:181493355 A G 1.495092 1.0803e-06
4:181498044 G C 0.090955 8.7076e-06
4:181500662 G A 0.616877 -3.0216e-06
4:181504039 C T 1.779358 3.6149e-06
4:181508681 G T 0.618356 -5.3821e-06
4:181509754 G A 0.191033 3.5425e-05
4:181516417 T G 0.170199 1.0607e-05
4:181518767 C T 0.094593 -4.4759e-06
4:181520272 C A 0.280445 1.6602e-05
4:181520296 T G 1.870402 1.0638e-05
4:181522691 C T 0.287084 1.7107e-05
4:181527113 G A 0.119004 -1.5977e-05
4:181528499 A G 0.358358 2.9817e-05
4:181531165 A G 0.602330 6.6874e-05
4:181531636 C G 0.250652 2.9178e-05
4:181542719 A G 0.065661 2.2986e-05
4:181543568 A G 0.224184 1.0986e-05
4:181546357 A G 0.025009 -2.1040e-05
4:181547502 T C 0.841235 -2.8759e-05
4:181551423 G A 0.331048 2.8268e-05
4:181552074 T G 0.046975 -1.4687e-05
4:181555660 T G 0.832872 -1.2305e-05
4:181560856 T G 1.448763 -7.8658e-06
4:181561333 A G 1.543380 1.1262e-05
4:181575458 T G 0.678720 4.2241e-05
4:181577045 A G 1.719535 2.6431e-05
4:181583955 G A 0.708302 -2.2221e-06
4:181584587 T C 0.035518 -1.0951e-05
4:181585723 G A 1.925265 -1.5507e-05
4:181587981 C A 1.900542 -9.7323e-06
4:181593520 C T 0.626210 1.2531e-05
4:181597537 T C 0.052116 3.4654e-06
4:181604010 T C 1.269885 -2.7718e-05
4:181612111 A G 0.337031 2.6025e-05
4:181619400 C T 0.122931 -1.7615e-05
4:181639323 G T 1.261980 -2.0040e-05
4:181639687 A G 0.120493 5.3212e-06
4:181643177 A G 0.165310 9.8393e-07
4:181646382 G A 0.474853 1.8147e-05
4:181652949 A G 0.298746 9.0574e-06
4:181656347 T C 0.033090 -1.2157e-07
4:181657468 T C 1.611897 9.5521e-07
4:181657722 T C 0.053918 -3.8953e-07
4:181663311 A G 1.859098 3.6328e-06
4:181663815 T C 0.439957 3.5140e-06
4:181664222 G A 0.022670 1.1167e-05
4:181668012 G A 0.048468 -9.8028e-06
4:181669730 T C 0.078029 6.4711e-06
4:181689957 G A 0.163987 -1.9450e-05
4:181690759 G A 0.037697 4.5898e-05
4:181694209 T G 0.030564 -1.3012e-05
4:181696314 G A 0.638368 -4.7421e-06
4:181697946 G T 0.226234 -4.2008e-06
4:181702947 G A 1.071672 2.0873e-05
4:181709845 G A 0.134953 1.8503e-05
4:181716232 A G 0.207896 -1.1094e-05
4:181719029 T C 0.024251 1.4057e-05
4:181719685 A G 0.873122 2.2185e-05
4:181729352 G A 0.874360 1.3087e-05
4:181730082 A G 0.217055 -8.6179e-06
4:181730737 T G 0.168216 -4.9096e-07
4:181734640 A G 0.203996 1.6602e-05
4:181735965 G A 0.021296 -5.9106e-06
4:181737059 A C 0.644015 -2.9359e-05
4:181741955 A C 0.213148 1.4224e-05
4:181744208 A G 0.059154 -1.3541e-05
4:181747598 A G 0.272870 -1.2049e-05
4:181748551 C T 0.413058 5.4078e-06
4:181750624 A G 0.291351 1.3979e-06
4:181753673 G A 0.060833 -9.6645e-06
4:181753860 A C 0.127412 1.8804e-05
4:181756792 A G 0.674759 -2.2412e-05
4:181758331 T C 0.085574 6.8044e-07
4:181758685 C T 0.062550 1.4898e-05
4:181766069 T C 0.567668 -4.8208e-06
4:181769198 G T 1.717332 -3.6053e-06
4:181772546 C T 0.027892 1.4167e-05
4:181782394 G A 0.392357 -3.4949e-07
4:181782616 T C 0.612067 2.2876e-05
4:181783108 G A 0.072471 -5.7721e-06
4:181783275 T C 0.978969 -8.4979e-06
4:181783984 C T 0.276433 -1.1778e-05
4:181784930 G A 0.523906 -1.6470e-05
4:181789703 T C 0.026502 -1.8959e-05
4:181797677 T C 1.114265 6.2346e-06
4:181800584 T C 0.550122 -1.8981e-05
4:181801111 G A 0.102678 2.9643e-05
4:181803695 C T 0.569144 2.4686e-05
4:181804556 A C 0.136142 2.8692e-05
4:181809430 G C 0.140069 3.9655e-06
4:181812200 T G 0.093169 2.9639e-06
4:181821632 T C 0.076503 -9.0295e-06
4:181821983 T C 0.435170 1.2296e-05
4:181826710 C T 1.349488 1.8596e-05
4:181828735 A C 1.872051 -2.0827e-06
4:181836259 G T 0.078634 -1.4801e-05
4:181838919 A G 0.056461 1.8946e-05
4:181850199 T C 0.119045 3.2194e-06
4:181850825 A G 0.033835 -2.3186e-05
4:181852759 C T 0.201817 -8.3905e-06
4:181854896 A G 0.046499 -4.8460e-06
4:181856365 C T 0.358059 2.3258e-06
4:181857235 T C 0.022527 7.3553e-06
4:181859758 A G 0.162651 2.4513e-05
4:181868218 T G 0.050188 -1.3762e-05
4:181875871 G T 0.405888 -9.4241e-06
4:181882215 A G 0.180724 -1.4301e-06
4:181885234 C T 0.194300 -4.1350e-06
4:181888903 G A 0.707710 -1.9843e-06
4:181894717 G C 0.057260 2.2221e-05
4:181895092 C T 0.144037 -5.4855e-06
4:181895440 T C 0.169811 1.1746e-05
4:181897409 C T 0.281808 2.4912e-05
4:181899047 C T 0.564483 -2.9362e-06
4:181902216 C T 0.737122 -1.7010e-05
4:181915696 C T 1.488408 -3.1344e-05
4:181916051 G T 0.321987 1.1892e-06
4:181919113 A G 0.540439 -1.2544e-05
4:181924579 C T 1.453169 -1.1262e-05
4:181924995 G T 0.070227 1.6338e-05
4:181927704 T G 0.477865 4.0563e-06
4:181927829 A G 0.835676 -8.8793e-06
4:181928430 G A 0.040757 8.7166e-06
4:181928755 G T 0.167370 5.2158e-07
4:181933447 T C 0.152400 2.6379e-05
4:181935405 G A 0.786518 9.2198e-06
4:181938471 C T 0.182115 1.1421e-05
4:181938939 A C 0.194711 -2.6995e-05
4:181940286 A G 0.066722 3.5922e-06
4:181941513 C T 0.034073 6.2366e-07
4:181942406 C A 0.478739 7.7897e-06
4:181942707 T C 0.033713 -8.3026e-06
4:181945203 T G 0.212424 3.1953e-06
4:181946322 A G 0.068758 -6.6300e-06
4:181947443 T C 0.269331 -5.3327e-05
4:181948886 G A 0.141647 1.3900e-06
4:181957166 C A 0.591430 -4.6572e-06
4:181957208 T G 0.033838 -1.7428e-05
4:181957621 G T 1.636440 -2.8908e-06
4:181959788 C T 0.157092 1.7032e-05
4:181960860 C T 0.126035 3.3081e-05
4:181963214 A G 0.309669 -3.4566e-05
4:181969741 A G 0.159516 -2.6652e-05
4:181978939 A G 0.043467 -6.4321e-06
4:181979599 A G 1.352443 2.3336e-05
4:181984202 C T 1.531062 4.7953e-06
4:181984592 T C 0.025366 -1.8605e-06
4:181989420 G A 0.049743 1.0117e-05
4:181992262 G C 0.209262 -4.7619e-05
4:181994006 C T 1.633401 6.1252e-05
4:181999336 G A 0.723520 2.5847e-05
4:182003027 G A 0.073263 1.7195e-05
4:182009745 C T 1.125661 3.7942e-05
4:182010023 A G 0.057875 3.1204e-06
4:182017636 A G 0.069237 -9.8768e-06
4:182027212 G A 0.065436 8.6184e-06
4:182027698 T C 0.408329 -8.8236e-06
4:182040967 T C 0.174302 4.1222e-06
4:182043881 C T 0.026702 6.4562e-06
4:182049769 T C 0.268232 -4.2218e-05
4:182049957 C T 0.443622 -1.4953e-05
4:182051145 A G 1.107411 2.4498e-05
4:182052736 C T 0.036398 1.5673e-05
4:182057452 T C 0.056950 -2.6365e-06
4:182061451 A G 0.321508 -1.3105e-05
4:182061750 G T 0.337490 -2.4647e-05
4:182062247 C T 0.443684 -6.5012e-06
4:182065314 A G 1.471096 2.4591e-05
4:182066384 C T 0.028586 -1.0376e-05
4:182066869 A G 0.389157 -2.4666e-05
4:182068856 T C 0.922535 2.7819e-05
4:182070568 A C 0.627923 -2.5288e-05
4:182075785 C T 0.261164 -3.6098e-06
4:182075981 A G 0.141089 -4.6278e-06
4:182077467 A C 0.020678 -2.2895e-05
4:182078069 A C 0.105259 1.0641e-05
4:182083999 T C 0.059867 1.4251e-07
4:182089613 G A 0.079750 2.0108e-05
4:182092437 G T 0.181880 1.5418e-06
4:182094811 A G 0.975290 3.0587e-05
4:182095358 T G 0.175302 -1.0110e-05
4:182098264 C A 0.038459 2.6363e-05
4:182098564 G A 1.862688 4.8835e-06
4:182101091 T G 0.114479 3.6243e-06
4:182104055 C T 0.859298 2.2249e-06
4:182104486 A G 0.031170 8.1560e-06
4:182109639 G A 0.088168 5.8324e-06
4:182111576 C T 0.084615 3.6013e-06
4:182111616 T C 0.624326 -7.5315e-06
4:182113431 C A 1.723853 -1.9764e-05
4:182113563 C T 0.331619 -4.1635e-06
4:182113970 G A 0.293486 1.2145e-06
4:182119851 A G 1.878609 -8.7200e-06
4:182119918 A G 1.620930 -1.4169e-05
4:182119948 T C 1.938405 -2.3763e-06
4:182120076 G A 0.168427 4.1339e-05
4:182124566 T C 0.058130 -4.2838e-06
4:182126536 A G 0.065630 -4.2575e-05
4:182128000 A G 0.215780 2.2281e-05
4:182133522 G A 0.195996 -1.5076e-06
4:182135395 T G 1.638099 -1.7464e-05
4:182136484 G C 0.047897 -1.9172e-05
4:182139443 A G 0.104939 1.3386e-05
4:182142922 G A 0.398361 1.9850e-05
4:182146407 G A 0.109957 -2.8475e-06
4:182146681 G A 0.311570 -2.3098e-05
4:182147412 T G 0.035348 -1.2261e-05
4:182153374 C T 0.467265 -1.8027e-05
4:182155026 T C 1.540806 -7.9821e-06
4:182156586 C G 1.912978 8.7905e-06
4:182158275 G A 0.282348 3.5645e-05
4:182159150 G A 0.333550 -2.8171e-06
4:182159204 C T 0.430639 2.3751e-06
4:182159981 C T 0.209939 1.5246e-06
4:182160093 T C 0.216419 5.0223e-06
4:182163112 C T 0.051473 1.6149e-05
4:182163785 T C 0.541670 -6.6637e-06
4:182163907 A G 1.829791 2.8424e-05
4:182174062 C A 0.041906 -9.2141e-06
4:182177786 T C 0.037959 -1.3078e-05
4:182193932 G C 1.604930 1.1623e-05
4:182197741 G T 0.188711 -1.5962e-06
4:182199523 G A 0.051749 8.2911e-06
4:182207336 C A 0.384965 -2.0799e-05
4:182211515 G A 0.455158 6.8254e-05
4:182212437 T C 0.233826 1.1482e-04
4:182222075 G A 0.654088 -2.2111e-05
4:182229745 A G 0.099717 -4.6077e-06
4:182229917 T G 0.333237 -2.6735e-06
4:182231318 G A 0.145815 6.2424e-05
4:182232252 T G 0.530111 -2.9419e-06
4:182239032 A C 0.134378 7.9801e-07
4:182243702 C G 1.430492 -2.7913e-06
4:182248413 C T 0.639333 -1.1846e-07
4:182251306 A G 0.066654 -3.0648e-05
4:182254811 T C 0.030432 5.5982e-06
4:182262701 T C 0.190492 2.0642e-05
4:182267341 A C 0.057658 1.0829e-05
4:182267744 T C 0.223134 -1.8869e-05
4:182279787 A G 0.916687 -3.6112e-05
4:182280621 C T 1.165605 -3.7464e-05
4:182282618 T C 0.097238 1.5318e-06
4:182286461 T C 0.059616 -1.3265e-05
4:182287174 C A 0.132902 -1.6010e-05
4:182287219 T C 0.042134 1.9466e-05
4:182288767 C T 1.915249 1.1758e-06
4:182292161 C T 0.702165 -4.5081e-06
4:182292227 C T 0.427616 -9.8714e-06
4:182295766 C A 1.124998 -1.1889e-05
4:182295875 A G 0.134929 -2.3604e-05
4:182296951 G A 0.327134 -1.6227e-05
4:182297317 C A 0.800237 3.2778e-06
4:182297812 A G 0.222872 3.3519e-06
4:182300672 C T 0.152574 7.5732e-06
4:182302392 A G 0.693673 -1.5272e-05
4:182303124 T A 0.090306 1.7123e-05
4:182305247 C A 1.515301 6.1083e-06
4:182313722 G C 0.117399 -1.3957e-06
4:182319401 C T 0.239776 2.2359e-05
4:182342394 A G 1.900943 -4.4749e-06
4:182353278 T C 0.201229 -1.6135e-05
4:182353710 A G 0.039584 1.6241e-05
4:182359761 T C 1.189272 -2.3413e-06
4:182361916 T C 0.148378 1.5682e-06
4:182362270 C T 0.041219 -7.1419e-06
4:182362615 G T 0.678992 -7.4935e-07
4:182368382 A G 0.307296 -1.9544e-05
4:182373047 G A 0.210769 2.2961e-06
4:182379507 C A 0.881662 -3.3150e-07
4:182382695 T C 0.082551 -6.7360e-06
4:182393462 C T 1.508379 1.6635e-06
4:182396444 C T 0.071825 9.4666e-06
4:182399695 A G 0.630235 -5.3892e-06
4:182407973 A G 0.036745 -3.2462e-05
4:182416246 G A 1.066623 -8.1583e-06
4:182416441 A G 0.139746 -3.5430e-06
4:182416879 A G 1.230107 -1.5003e-05
4:182421893 A G 0.210789 1.8785e-05
4:182422491 C T 0.439155 5.1260e-06
4:182423008 G A 0.523239 -1.5197e-05
4:182427024 C T 0.072416 2.5481e-05
4:182429459 C T 0.059463 2.4966e-06
4:182429638 G A 0.049195 -1.3408e-05
4:182432295 C A 0.281577 5.0535e-06
4:182436818 C T 0.623728 -1.3993e-05
4:182438461 C T 0.164813 -1.4438e-05
4:182439194 G A 0.229519 9.7470e-06
4:182439381 G A 0.186113 2.9775e-05
4:182445268 C T 0.205543 -1.9489e-05
4:182446952 G A 0.305658 -1.7835e-05
4:182457255 C T 0.374008 -2.8727e-05
4:182459990 C A 0.200532 4.5893e-06
4:182463698 A G 0.051762 -5.4951e-06
4:182465132 T C 0.073691 2.6229e-05
4:182467373 A G 0.121748 1.1292e-06
4:182470023 A G 0.491200 1.1100e-05
4:182470210 C T 0.227101 1.8405e-06
4:182473707 G A 0.515535 2.3965e-06
4:182475004 G A 0.661187 -1.1786e-05
4:182477211 C T 0.827615 1.8051e-05
4:182482074 C T 0.167026 -1.1658e-05
4:182486098 A G 0.023727 -8.2604e-06
4:182488322 G A 0.475975 1.7378e-05
4:182490447 T C 0.205431 -1.5242e-05
4:182495256 A G 0.689940 8.6552e-06
4:182497310 C A 0.034692 -3.1778e-05
4:182499174 T C 0.670244 9.2813e-06
4:182506584 A C 0.050872 -8.9975e-06
4:182511694 C T 0.226041 9.1358e-06
4:182519180 C G 0.143602 1.6485e-06
4:182521726 C T 1.358290 2.5061e-05
4:182524384 G T 0.051633 -2.2126e-05
4:182528115 C T 0.020314 5.4199e-06
4:182528430 G A 0.895058 5.7055e-08
4:182539137 C T 0.228318 -1.0852e-05
4:182539250 T C 0.047258 -1.4088e-05
4:182541616 C T 1.436554 -1.7568e-06
4:182546624 T C 0.104956 8.8750e-06
4:182553178 C T 0.175978 -1.2366e-05
4:182554571 C T 0.175591 -1.4719e-05
4:182556742 T G 0.083911 -4.2953e-06
4:182558757 G A 1.838743 -2.8400e-05
4:182564286 A G 0.225398 -1.9507e-05
4:182570945 T G 0.073616 -1.0280e-05
4:182571271 T C 0.040002 2.4817e-05
4:182582767 T C 0.732917 -2.3817e-06
4:182582849 G A 0.397113 2.3166e-08
4:182584331 G A 0.184614 5.5317e-06
4:182588505 A G 0.139342 7.0214e-07
4:182588629 G A 0.057855 -5.6827e-06
4:182589537 C A 0.020763 1.8748e-05
4:182592234 T G 0.049512 5.8549e-06
4:182592333 A G 0.150401 -9.6642e-06
4:182596326 A C 0.055723 1.8543e-05
4:182596746 A G 0.456770 -1.7205e-05
4:182598659 T C 0.136469 -4.2179e-06
4:182602168 C A 0.149670 -6.5854e-06
4:182607269 A G 0.071991 -3.9193e-06
4:182614615 G T 1.652072 3.5681e-05
4:182615625 T C 0.515056 7.9578e-06
4:182621264 A G 1.549993 3.1039e-05
4:182628578 T C 0.350444 1.6966e-06
4:182630453 G A 1.414826 -1.1608e-05
4:182636362 G A 0.150405 -1.2438e-05
4:182643207 A G 1.525259 -1.5652e-06
4:182645275 A G 0.026372 3.3277e-05
4:182650638 T C 0.042970 1.6272e-05
4:182651102 A G 0.028440 -1.3449e-05
4:182664765 T G 0.036766 -9.9559e-06
4:182673197 C G 0.026845 1.3446e-06
4:182675244 A G 0.772708 8.0564e-06
4:182675595 G A 1.824569 1.7334e-05
4:182682227 C T 1.714395 9.9515e-06
4:182686437 T C 0.634064 7.1249e-06
4:182689025 A G 0.104987 4.0704e-05
4:182691188 T C 0.367973 -1.2544e-05
4:182692325 G T 0.851560 -1.3199e-05
4:182698810 C T 0.050895 1.2611e-05
4:182699075 G A 0.089096 8.6388e-06
4:182700388 G T 0.043596 4.9403e-07
4:182704591 G A 0.347914 -7.8956e-06
4:182712314 T C 0.056644 -4.3633e-06
4:182714208 G A 1.612917 1.4008e-06
4:182718414 G A 0.631558 2.6300e-05
4:182723538 G A 0.122322 5.3706e-07
4:182724177 C A 0.137761 -3.6242e-05
4:182726970 C T 0.633176 -1.3496e-05
4:182727664 G A 0.092778 2.4580e-05
4:182729786 G C 0.033407 -3.2210e-05
4:182731876 A G 0.041808 -5.6624e-06
4:182732781 G A 0.076404 -2.6969e-05
4:182733123 C T 0.075745 8.6897e-06
4:182733332 C T 0.624578 -1.4409e-05
4:182733906 A C 0.090452 -7.3459e-06
4:182734883 A G 0.636981 -1.2333e-06
4:182738007 C T 0.106856 1.8264e-06
4:182738703 C A 0.050756 1.6342e-05
4:182739485 A G 0.071277 4.1432e-06
4:182739528 A C 0.096290 1.7252e-05
4:182740613 C T 1.242652 -2.9066e-05
4:182742514 C T 0.059507 1.5218e-05
4:182742909 G A 0.241187 5.3106e-05
4:182747165 C A 0.199379 -9.8376e-06
4:182748869 A G 0.032139 4.4499e-06
4:182749666 C T 0.252175 -3.9456e-06
4:182753053 T C 0.087443 -1.0753e-05
4:182756773 A G 0.101097 1.7715e-05
4:182757735 T C 0.047638 -6.2459e-06
4:182758832 A G 1.245049 -1.3837e-05
4:182766346 G A 0.084438 2.5114e-05
4:182768235 T C 0.064607 -2.2876e-05
4:182770248 C A 0.835200 -1.2671e-05
4:182770862 C T 1.001822 -5.3406e-06
4:182776777 T C 1.258512 -4.0774e-05
4:182778238 T G 0.111256 1.5531e-05
4:182779935 A G 1.436979 -2.4199e-05
4:182780837 T C 0.042148 -1.7179e-05
4:182784916 T C 1.020797 4.4151e-06
4:182791365 C A 0.073011 2.2811e-06
4:182796048 T C 0.237750 -5.4192e-06
4:182797156 C T 0.771675 4.3848e-06
4:182799564 C T 0.043392 5.6635e-06
4:182804351 C T 1.260335 6.7474e-06
4:182810854 C T 0.059711 -1.3201e-05
4:182818462 C A 0.128350 9.9516e-06
4:182819440 C T 0.730652 -1.7588e-08
4:182827360 C T 0.084550 -6.1429e-06
4:182829210 A G 0.033828 1.2802e-05
4:182833196 C G 0.898169 -6.9833e-06
4:182835130 G A 0.332516 -6.1336e-06
4:182838659 A G 0.058154 -9.6849e-06
4:182845034 A G 0.040726 3.4628e-06
4:182854996 C T 1.932663 5.0946e-06
4:182857642 A G 0.045561 -1.1311e-06
4:182863343 G A 0.150728 -2.7710e-06
4:182865819 G A 0.289600 8.2384e-05
4:182866254 C G 0.065328 1.1017e-06
4:182868840 A G 0.494973 2.8125e-05
4:182870520 A G 0.052439 -1.8416e-05
4:182879782 C T 0.020980 2.2904e-06
4:182884357 G T 0.450606 -3.2882e-05
4:182884590 A G 0.813020 1.4051e-05
4:182886016 T C 1.145611 1.3856e-05
4:182886480 A C 0.392272 1.0557e-06
4:182891181 T C 0.038707 6.4817e-06
4:182893757 T C 0.032740 -7.0195e-06
4:182897132 T C 0.229403 3.7970e-05
4:182899972 C T 0.079586 -4.0349e-06
4:182904120 G A 0.106731 1.6650e-06
4:182906146 G A 0.315238 7.7644e-05
4:182906157 T C 0.060190 -9.6948e-06
4:182907241 A G 0.377078 -3.1544e-05
4:182912143 T C 0.365114 -2.5225e-05
4:182914354 T C 0.424019 -1.7773e-05
4:182919181 T C 0.135877 4.2805e-06
4:182921259 C A 0.139542 -2.7743e-05
4:182921992 C T 0.494076 -5.8990e-06
4:182923379 G A 0.724217 1.3510e-05
4:182927597 G C 0.054326 -9.9680e-07
4:182939739 C T 0.116039 -8.3938e-06
4:182940730 A G 0.642114 3.8375e-06
4:182941881 G A 0.166833 -1.3032e-05
4:182944203 G T 0.040339 8.1556e-06
4:182960470 G A 0.172286 -3.6275e-05
4:182966613 A G 0.271000 -1.1936e-05
4:182968906 G A 0.104745 1.1355e-05
4:182970609 C A 0.171803 -3.9290e-05
4:182974370 C G 0.082541 1.2495e-05
4:182975360 T C 0.151431 -3.1121e-05
4:182976765 C T 0.269800 7.2571e-06
4:182982973 A G 0.178147 8.6734e-06
4:182987263 T C 0.165735 3.0886e-05
4:182987330 T C 0.060054 -2.0309e-06
4:182990553 T C 0.923599 -2.7072e-06
4:182991233 G A 0.069499 3.3727e-06
4:182992970 A G 1.561725 -2.3135e-05
4:182996793 G T 0.557214 -2.6693e-05
4:182996925 G A 0.331408 9.5322e-06
4:182997781 C A 0.766113 3.4454e-06
4:182998326 C T 0.516797 -3.6018e-06
4:183004766 A G 0.606396 5.7227e-06
4:183006264 C T 0.037106 -2.8521e-06
4:183008639 A G 0.283515 -1.2328e-06
4:183011132 C A 0.086128 5.0920e-06
4:183011283 G A 0.050722 -4.8549e-06
4:183015146 T G 0.034233 1.5591e-05
4:183018034 G A 0.713647 -7.8483e-06
4:183019854 A G 0.064991 1.8384e-05
4:183022776 A G 0.259668 -2.0373e-05
4:183023423 C T 0.021096 7.7091e-06
4:183023559 C T 0.126983 1.2485e-05
4:183023654 C T 0.074256 -5.0354e-06
4:183024077 T C 0.684289 1.1841e-05
4:183030731 T C 0.420459 -2.1580e-05
4:183033397 A G 0.168828 1.2960e-05
4:183034387 G A 1.438370 6.4901e-06
4:183035207 C T 0.386730 -7.4239e-06
4:183048471 C T 0.064899 -2.5129e-05
4:183052738 T C 0.169763 1.4925e-05
4:183054110 T C 0.738380 -6.1422e-06
4:183058106 C A 0.080875 -2.4749e-05
4:183061423 G C 0.286323 1.5790e-05
4:183062823 T C 0.930089 1.0733e-05
4:183063011 C A 1.324017 -5.8986e-06
4:183065260 C T 0.136163 2.8690e-05
4:183068987 A G 1.303886 -6.8430e-06
4:183078659 G A 0.149113 -1.8625e-05
4:183079792 A G 0.245188 1.8001e-05
4:183083669 A G 1.738754 1.3844e-06
4:183084256 T C 0.233541 -2.0588e-05
4:183086410 C A 0.091520 -1.1961e-05
4:183090279 A C 0.150136 -8.9306e-06
4:183090436 G A 0.469325 4.4391e-06
4:183094268 C T 1.347934 6.0428e-06
4:183094887 G A 0.065277 -3.7177e-05
4:183095155 G A 0.767462 1.5152e-05
4:183095474 A G 0.337987 -5.9632e-06
4:183098330 C T 1.613627 8.0521e-06
4:183100611 A G 0.040267 -4.8934e-06
4:183105158 C T 0.068289 8.5792e-06
4:183110513 C G 0.132087 -1.3969e-05
4:183114498 T C 0.072872 -1.3497e-05
4:183117487 A G 0.349101 -3.6291e-06
4:183117828 C T 0.184828 -1.7062e-05
4:183119690 A G 0.029184 -7.2520e-06
4:183124531 C T 0.557632 3.3826e-05
4:183124733 C G 1.927342 3.7840e-07
4:183124933 G A 0.876631 -8.8022e-06
4:183125630 T C 1.449222 -4.8389e-05
4:183132439 C T 0.083867 4.8226e-06
4:183135342 T C 0.463906 -3.6895e-05
4:183135357 T C 0.047081 -1.8012e-05
4:183136858 G A 0.104466 1.3822e-05
4:183137398 C T 1.297314 -4.7614e-05
4:183141735 C T 1.376558 -3.4824e-05
4:183143729 A G 0.762210 -3.8513e-06
4:183144358 G C 0.563922 -6.7490e-06
4:183146482 A G 1.561906 -3.2679e-05
4:183152892 G A 0.198652 4.1961e-06
4:183155395 G A 0.169294 -7.3577e-06
4:183156496 A G 0.052850 -9.6095e-06
4:183157856 G A 0.607354 -1.1269e-05
4:183160086 A C 0.639626 1.6185e-05
4:183161912 G A 0.097272 -3.1990e-05
4:183164212 C T 0.214087 -2.1871e-05
4:183166469 A G 0.492420 -3.6008e-05
4:183170004 G A 1.118151 1.8169e-05
4:183174689 T C 0.035402 1.1841e-05
4:183176424 T C 0.438186 6.4508e-06
4:183177150 T C 0.089205 4.0306e-06
4:183178440 G A 0.497697 -1.2210e-05
4:183182922 T C 1.629362 8.1987e-06
4:183185740 C G 0.043905 2.7888e-05
4:183186591 G A 0.489139 -1.2742e-05
4:183194420 A G 0.039394 -3.9363e-06
4:183194783 G A 0.332316 -4.5352e-05
4:183196524 T C 0.096337 2.9761e-05
4:183198752 G T 0.277551 -6.3722e-05
4:183204558 G A 0.196840 -4.1284e-07
4:183205145 A G 0.066215 7.8335e-06
4:183214471 C G 0.168703 -1.5110e-05
4:183215156 A G 0.058484 -1.0977e-05
4:183223519 G A 0.679798 5.7973e-06
4:183230598 C T 0.471753 -3.1613e-05
4:183233693 C T 0.107183 4.1316e-06
4:183237835 G T 0.021759 -9.6552e-06
4:183241298 A G 0.115631 -8.1865e-06
4:183242157 A G 0.404215 -5.0832e-05
4:183243184 T G 0.169090 1.2921e-05
4:183244218 A C 1.511099 4.0106e-05
4:183246106 A C 0.542795 -5.2762e-05
4:183246170 G A 0.568627 1.1939e-06
4:183247601 A G 0.780385 -1.1780e-07
4:183248307 C T 1.953341 8.6452e-07
4:183249314 C T 0.887490 -8.5462e-06
4:183249856 G A 1.150469 -6.0759e-06
4:183251286 C T 0.024693 -2.0769e-06
4:183253490 A G 1.454702 1.2087e-05
4:183255693 C A 1.560077 1.4475e-06
4:183257245 C T 0.043953 5.1182e-06
4:183259474 A G 0.098670 -1.1204e-06
4:183260894 C T 0.474071 -5.7765e-06
4:183264295 C A 0.032832 -1.6995e-05
4:183266279 C T 0.175648 5.4150e-06
4:183269528 T C 0.113071 1.6666e-05
4:183272232 G C 0.069288 -1.1802e-05
4:183272742 T C 0.502212 2.9791e-05
4:183272984 T C 0.531525 -1.0089e-05
4:183273292 G T 0.083500 -6.5809e-06
4:183274673 A G 0.940241 1.1276e-05
4:183286787 G A 1.556357 5.1377e-07
4:183294628 A G 0.027821 -6.5639e-06
4:183298058 T C 1.088871 -3.6434e-05
4:183299364 C A 0.138414 -1.4865e-05
4:183300614 G A 1.817205 -3.1470e-06
4:183309211 T G 0.205094 5.5028e-06
4:183313353 T C 1.730170 -2.6019e-06
4:183313875 C T 1.142952 -2.4748e-05
4:183314518 A G 0.072127 -1.0234e-05
4:183316232 A G 0.612366 3.9501e-06
4:183316354 T C 0.055240 1.4515e-05
4:183318868 A G 0.146284 6.8284e-06
4:183319222 C A 0.226619 3.2321e-06
4:183323813 A G 0.258658 -7.1084e-06
4:183325991 A G 0.059028 -1.5067e-05
4:183333207 T G 0.032288 2.2219e-06
4:183349026 G A 0.147719 9.7867e-06
4:183350165 C T 0.042474 -3.6092e-06
4:183352363 T G 0.023285 -2.8613e-06
4:183353381 A G 1.083333 1.0620e-05
4:183355395 A G 0.042093 2.8112e-06
4:183357327 T C 0.098408 8.6197e-06
4:183367131 C T 0.145322 9.2559e-06
4:183368597 G A 0.473854 -2.8354e-07
4:183369097 C G 0.219122 -2.5908e-05
4:183371787 C A 0.539511 1.0865e-07
4:183372960 C G 0.137632 3.8163e-06
4:183373593 A G 1.216511 1.1017e-05
4:183376019 G A 0.071848 -5.7023e-06
4:183377383 C T 0.129360 1.4837e-06
4:183382637 C G 0.512268 1.0625e-05
4:183387236 G A 0.086576 1.6948e-05
4:183391291 T C 1.085312 4.3914e-06
4:183396248 G T 0.673379 8.1592e-06
4:183396730 A G 0.060680 2.8585e-05
4:183405200 T C 0.365576 -9.4682e-06
4:183407103 T C 1.601408 1.6971e-05
4:183407652 T C 1.671557 1.7680e-05
4:183408872 C T 0.965774 -8.1107e-06
4:183408971 C T 1.906515 2.4248e-05
4:183410403 G A 0.064988 1.8962e-05
4:183410865 G A 0.085818 -1.0615e-06
4:183414179 T C 0.075439 -2.3626e-05
4:183415231 A G 0.051817 -6.6403e-07
4:183417285 A G 0.332758 6.4196e-05
4:183417581 A G 0.232398 -2.7480e-06
4:183418759 C T 0.414619 -5.2377e-06
4:183419438 A G 0.123781 -5.4220e-06
4:183422600 G T 1.009921 -1.5298e-05
4:183426073 G A 0.126167 -9.8066e-06
4:183427919 G A 0.722928 2.3541e-05
4:183435803 C T 0.030864 -1.1420e-05
4:183435990 A G 0.208759 -1.6691e-05
4:183436530 C A 0.118463 -6.9559e-06
4:183446804 A G 0.737279 -6.2324e-06
4:183446895 C T 0.020953 -5.7036e-06
4:183454393 G C 0.065096 1.9431e-06
4:183458893 T C 0.100679 1.7455e-06
4:183469993 T C 0.219357 -7.7546e-06
4:183470608 T C 0.021800 -4.0361e-05
4:183472582 G A 1.183227 2.2331e-05
4:183475257 A G 0.105751 1.2895e-05
4:183475934 C A 0.324612 2.8439e-05
4:183478717 A G 0.491852 -1.2837e-05
4:183481561 C T 0.125705 4.3514e-06
4:183486609 G A 0.295224 -7.7577e-06
4:183488227 A G 0.042923 1.5375e-05
4:183496570 T C 0.155229 2.1627e-05
4:183498021 T C 0.031401 1.2029e-05
4:183498237 A G 1.256241 5.3445e-05
4:183498538 A G 0.284552 -4.4016e-05
4:183503268 A G 0.038051 -9.6472e-06
4:183507543 A G 0.788174 5.1518e-05
4:183518060 G A 0.323153 -9.0984e-06
4:183518281 C T 0.223178 3.6253e-05
4:183522469 C T 0.096222 7.0951e-06
4:183523547 G C 1.553960 -6.2090e-06
4:183524159 A G 0.024377 -2.3713e-06
4:183526278 C T 0.478695 -2.0855e-05
4:183526414 A G 0.186280 -7.9936e-06
4:183526795 G A 0.081810 7.3515e-06
4:183527266 A G 1.447478 -2.0862e-05
4:183531189 G A 0.044024 8.4329e-06
4:183533542 C T 0.212431 -5.3107e-07
4:183533841 G A 0.062526 4.5145e-06
4:183534635 G A 0.164517 -1.4868e-05
4:183537016 A G 0.572245 -1.0687e-06
4:183541163 C T 1.317367 -7.3704e-07
4:183545991 G A 1.892355 6.9686e-06
4:183546180 T G 1.460965 5.1024e-07
4:183547288 G A 0.080392 -1.3461e-06
4:183548965 C T 0.121278 1.9482e-05
4:183550931 G A 0.157184 3.2751e-05
4:183550987 G A 0.104099 3.0405e-05
4:183556207 A G 1.134194 2.7074e-05
4:183557366 G A 0.375303 -2.3442e-05
4:183559688 A G 0.021028 2.1525e-05
4:183559826 T C 0.074871 3.9801e-06
4:183564746 T C 0.133854 1.7038e-05
4:183569330 C A 0.119939 4.0604e-05
4:183573852 T G 0.071505 4.4761e-06
4:183577715 C T 0.032761 2.6295e-05
4:183578103 A G 0.465585 1.3430e-05
4:183578237 C T 0.128320 2.9686e-06
4:183578598 G A 1.280404 -1.6679e-05
4:183579369 C G 0.114360 1.4021e-05
4:183579487 T C 0.740743 1.7088e-05
4:183583512 A G 0.113190 1.1649e-05
4:183583762 T G 1.692540 1.2866e-06
4:183589773 C T 0.416080 -2.7909e-05
4:183592399 C T 0.066504 -6.8078e-06
4:183597788 G A 0.676259 -2.2362e-06
4:183598466 T G 0.030554 7.1953e-06
4:183601819 C G 0.027321 -2.7404e-05
4:183608189 A G 0.139247 2.4917e-05
4:183610481 G A 0.217589 2.5301e-05
4:183610911 C A 1.582971 -1.7439e-06
4:183613837 G A 0.324557 3.3181e-05
4:183614180 G A 0.050617 2.2484e-06
4:183618801 C T 0.879017 3.9507e-05
4:183621635 T C 0.060898 -2.7878e-06
4:183621750 G C 0.761924 -1.4744e-04
4:183628826 G A 0.124474 -1.2040e-05
4:183635883 A G 0.110763 1.7124e-09
4:183636705 G A 0.258665 3.7825e-05
4:183637951 G A 0.437255 -5.8654e-05
4:183641599 G C 0.057239 -3.1655e-06
4:183645742 G A 0.053496 3.6623e-06
4:183654185 T C 0.528944 -3.1345e-05
4:183655802 A G 0.071175 1.3887e-05
4:183660731 A C 1.384204 3.6727e-06
4:183670572 C T 0.115125 -4.6417e-06
4:183671323 G A 0.042328 -1.0176e-05
4:183671543 G A 0.333662 2.6598e-06
4:183674597 C A 0.454067 -5.2233e-06
4:183675227 C T 0.365393 1.7765e-05
4:183679991 G C 0.055720 3.3322e-05
4:183680961 A G 0.337704 -7.1598e-05
4:183681048 G C 0.367143 2.1077e-05
4:183682221 G T 0.105228 -1.1550e-05
4:183685648 T C 0.489588 4.2231e-05
4:183685704 C T 0.097276 1.0049e-05
4:183687789 C T 0.267614 1.2282e-06
4:183689666 G A 0.267070 1.1871e-05
4:183690512 T C 0.121428 2.7433e-06
4:183691547 G A 0.684316 9.8498e-06
4:183691630 T G 0.033699 -5.5561e-06
4:183692079 G A 0.337279 -2.2446e-06
4:183692538 A G 1.724832 -1.9780e-05
4:183692664 C A 0.559094 -6.4734e-06
4:183692822 G T 0.247177 3.8055e-06
4:183692908 C T 0.069074 -3.0750e-06
4:183697707 C A 0.120534 1.9854e-05
4:183706953 C A 0.779110 -1.4137e-05
4:183708168 G C 0.165789 4.4666e-07
4:183711725 T C 0.262038 -1.6943e-05
4:183716111 G T 0.145349 4.3746e-06
4:183716648 A C 0.198264 -2.5974e-05
4:183717271 A G 0.122995 1.3891e-06
4:183719025 G A 0.032176 -2.0529e-05
4:183722500 T C 0.133028 2.6520e-05
4:183722743 C T 0.704695 -1.9609e-05
4:183724843 C G 0.355873 4.2975e-06
4:183726057 T C 0.144152 -4.0579e-06
4:183727261 C G 0.313936 1.4173e-05
4:183730650 C T 0.497166 -1.4590e-05
4:183735309 A G 0.328943 -2.4252e-05
4:183741374 A G 1.487470 2.8007e-05
4:183743658 A G 0.080518 1.4994e-05
4:183744263 C A 0.353803 1.5593e-05
4:183744854 A G 0.248700 -2.3822e-05
4:183745321 A G 0.488368 -4.5878e-06
4:183745690 C A 0.816484 3.0376e-06
4:183747354 T G 0.141293 -5.0506e-05
4:183747706 C A 1.870661 -8.8983e-08
4:183751029 C T 0.333924 -8.1412e-06
4:183756864 G A 0.160577 -2.8708e-06
4:183756888 G A 0.891981 -2.2292e-05
4:183757618 A G 1.904883 5.3563e-06
4:183757693 A G 0.185851 5.6147e-06
4:183758159 A C 0.688954 -5.8337e-05
4:183759184 T C 0.665529 1.3375e-05
4:183761101 G C 0.052279 -5.1497e-06
4:183761345 C G 0.074092 1.5233e-05
4:183763618 G A 1.661884 -1.8281e-05
4:183767841 T C 0.774109 -3.1826e-05
4:183768698 G A 0.887870 1.3039e-05
4:183769279 T C 0.203044 1.2605e-05
4:183772674 A G 0.245069 3.6462e-05
4:183775313 T C 0.167652 3.0043e-05
4:183778572 T C 0.250958 -9.1521e-06
4:183778788 C T 0.919292 -1.5136e-05
4:183782238 A G 0.783115 -2.5226e-05
4:183782879 T C 0.234901 2.2875e-06
4:183786150 G A 0.034291 -3.9694e-06
4:183792974 G A 0.286928 2.3663e-05
4:183793275 C T 0.490231 -5.8563e-06
4:183794919 C T 0.071835 -3.4959e-07
4:183794979 T C 0.032506 2.5661e-05
4:183798859 T C 0.335994 1.8485e-05
4:183800486 T C 0.216351 1.7595e-05
4:183802005 A G 0.275379 3.3088e-05
4:183802060 T C 0.132474 -7.4024e-06
4:183802568 A G 0.179681 -2.1629e-05
4:183802720 C G 1.224317 7.9923e-06
4:183802989 G A 0.026437 2.3775e-06
4:183803699 T C 0.377547 1.1759e-05
4:183804585 T C 0.029507 -1.6250e-05
4:183804749 T C 0.174710 1.5045e-05
4:183807884 G A 0.862113 1.6425e-05
4:183812301 C T 0.471610 1.9631e-05
4:183812871 T C 0.029493 1.9366e-06
4:183814089 A G 0.062659 7.3047e-07
4:183816845 T C 0.083717 2.8824e-05
4:183817044 A G 0.137451 -4.5998e-06
4:183819091 C A 0.618125 5.7827e-06
4:183824601 C G 0.883665 2.1352e-06
4:183824814 A G 0.100900 9.8535e-06
4:183825871 G A 0.746006 7.8982e-06
4:183827126 T C 0.102902 3.4460e-05
4:183829988 A C 0.038670 -1.1269e-05
4:183833928 T C 0.145040 1.5907e-05
4:183836490 T C 0.450476 -1.6265e-05
4:183839591 A G 0.686349 1.5041e-06
4:183839782 T C 0.078414 2.0398e-06
4:183846585 T C 0.125338 -6.4674e-06
4:183863234 G A 0.056981 -1.1481e-05
4:183868474 G T 0.027386 1.6992e-05
4:183873241 T C 0.397538 3.2792e-06
4:183878891 C A 0.181928 -2.4934e-05
4:183885391 T C 0.333060 9.0080e-06
4:183890703 G A 0.632469 6.2279e-06
4:183896573 T C 0.372998 -7.5248e-06
4:183897007 G T 0.385655 -1.0921e-05
4:183897908 C G 0.185039 2.0045e-05
4:183914563 G A 0.272686 -6.6613e-07
4:183915908 T C 0.112262 1.7921e-05
4:183918078 G A 0.052422 -2.0629e-05
4:183928459 G T 0.081137 -1.5990e-05
4:183932685 A C 0.335899 1.1744e-05
4:183932844 G T 0.306892 9.0337e-06
4:183933227 T C 0.333625 -3.6429e-07
4:183934000 C T 0.082694 -1.5052e-05
4:183939054 G A 0.486872 -6.1499e-06
4:183945886 T C 0.116845 7.4373e-06
4:183951484 C T 0.082384 -1.5821e-05
4:183955034 A G 0.051093 -2.9392e-06
4:183956612 T C 0.661214 -2.4689e-05
4:183977883 T G 0.095569 -1.9497e-05
4:183988449 A G 0.434953 -1.7961e-05
4:183991752 G A 0.094671 1.4673e-06
4:183994138 A C 0.050562 2.8292e-06
4:183994213 T C 0.243934 1.6052e-05
4:183996190 T C 0.055597 -1.8949e-05
4:184006806 C T 0.086546 -1.7107e-05
4:184010290 C T 0.048056 -6.8191e-06
4:184028193 A G 0.027797 -1.0717e-05
4:184033907 T C 0.039649 -2.2653e-05
4:184037853 T C 0.021711 -6.8305e-06
4:184046377 G A 0.021252 6.7176e-06
4:184048636 G A 0.258903 -1.9453e-05
4:184049867 C T 0.072202 -1.8283e-05
4:184063608 T G 0.328688 -1.3386e-05
4:184076143 C T 0.096354 -3.3563e-05
4:184078229 G A 0.187861 -1.4715e-05
4:184081482 C A 0.325360 2.3165e-05
4:184113813 T C 1.592198 8.0096e-06
4:184129086 T C 0.036973 3.0617e-05
4:184139997 T C 0.232959 3.0325e-05
4:184155515 T G 0.234639 6.6198e-06
4:184159770 A G 0.585963 5.6597e-06
4:184162371 A G 0.049668 -1.6364e-05
4:184164263 A G 0.040352 4.3530e-06
4:184168117 C T 0.128289 -1.9888e-05
4:184178242 T C 0.713215 -5.6153e-05
4:184179030 G A 0.049352 -2.6158e-06
4:184182805 T C 0.048934 -4.8522e-06
4:184188601 G T 0.024543 -3.6101e-06
4:184189607 A T 0.726015 -1.5504e-05
4:184190233 T G 0.194446 -1.2576e-05
4:184192278 T G 0.297165 -1.1025e-05
4:184201909 A G 0.808651 2.1580e-05
4:184203886 C G 0.552481 -5.7186e-06
4:184207398 T G 0.140300 1.8113e-06
4:184207778 C A 0.197462 -1.7839e-05
4:184209499 G C 0.026981 2.6088e-06
4:184209611 C T 0.749878 -1.2170e-05
4:184215675 G A 1.519197 2.0662e-05
4:184215865 G A 0.046095 -6.6281e-06
4:184220661 T C 1.482574 1.3401e-05
4:184220760 A G 0.059555 -1.7700e-05
4:184226442 G A 0.585381 1.1476e-06
4:184234224 C G 0.256146 4.4228e-05
4:184236868 A G 0.130829 -2.4447e-05
4:184238670 G C 0.585249 -1.7316e-06
4:184239935 A G 0.047958 5.0793e-06
4:184242959 G C 0.550958 -5.7239e-08
4:184243528 A G 1.614732 -4.1284e-07
4:184247352 A G 0.458252 1.4568e-06
4:184247452 A G 0.349682 -3.4629e-05
4:184251370 C T 1.079396 -8.2681e-06
4:184253438 G A 0.528380 -9.7702e-07
4:184253869 T C 0.164072 -1.0274e-05
4:184256979 G A 1.691843 -1.4057e-05
4:184259095 T C 0.428395 3.4118e-06
4:184259614 G A 0.477434 1.5657e-05
4:184261782 C T 0.083615 -1.4323e-05
4:184265904 T C 0.043674 5.7868e-05
4:184269388 A G 0.852543 1.7881e-05
4:184272994 T C 0.027940 -1.7614e-05
4:184273165 T C 0.176750 4.0520e-05
4:184274971 A G 0.591559 1.8164e-06
4:184275603 A G 0.083302 -1.2040e-06
4:184276667 G A 0.023122 1.4556e-05
4:184278722 T G 0.240235 2.6597e-05
4:184281577 C T 0.265628 4.7299e-05
4:184281811 C T 1.406850 7.5326e-06
4:184282792 G A 0.077237 -1.4323e-05
4:184283506 T G 0.027012 1.1615e-05
4:184284983 G C 1.564717 2.6286e-05
4:184285017 T C 0.957098 -8.7593e-06
4:184285390 C G 1.024343 -1.7934e-05
4:184289319 T C 0.908739 -4.3832e-06
4:184291619 T C 0.042277 2.9457e-05
4:184292904 G A 0.599243 -1.0658e-05
4:184297519 C T 0.079733 -9.7940e-06
4:184297728 C T 0.076187 -5.9804e-06
4:184302485 T C 0.226571 6.8892e-06
4:184305497 T G 0.077757 -3.7951e-06
4:184308941 A C 0.289175 -4.0817e-06
4:184313119 C T 0.084690 -2.0749e-06
4:184313199 G A 0.136469 7.7234e-07
4:184315980 C T 0.214763 7.5538e-06
4:184316185 C A 0.672176 7.6731e-06
4:184320357 C T 0.580499 -2.6284e-05
4:184321385 A G 0.039883 -1.7848e-05
4:184323148 T C 0.340193 -4.8161e-06
4:184323983 A C 0.489901 2.7282e-05
4:184324128 A G 1.096065 2.8358e-05
4:184324319 A C 0.741627 3.0111e-05
4:184324768 T C 0.216817 6.1215e-06
4:184325258 C T 1.580928 -3.7326e-06
4:184325450 G A 1.392445 2.0816e-06
4:184325817 C T 1.246899 -1.3562e-06
4:184326569 C T 1.509327 8.2505e-06
4:184330059 A G 0.041468 -1.1937e-05
4:184330266 T G 0.766725 1.2866e-05
4:184331107 G T 0.104657 4.7970e-05
4:184332800 C T 0.022476 1.7731e-05
4:184334639 A G 0.414717 -1.9722e-05
4:184335394 A G 1.567750 2.9245e-05
4:184336987 T C 0.165259 1.1470e-05
4:184337057 T C 0.027454 1.0038e-05
4:184337155 T C 0.235598 1.4159e-05
4:184337897 G C 1.404100 4.2123e-05
4:184344495 A C 0.140477 -3.2429e-05
4:184350673 G A 1.288162 1.4265e-05
4:184350796 T C 0.051113 6.1209e-06
4:184355690 G A 1.532973 -2.2458e-07
4:184356574 A C 1.222379 -2.2079e-05
4:184357844 T C 0.053996 7.9340e-06
4:184358760 C T 1.831257 -7.3691e-07
4:184359888 G A 0.034862 -2.2636e-06
4:184359960 C T 1.578419 9.0294e-06
4:184366391 G A 0.063352 -1.6495e-05
4:184376838 T C 0.024465 9.3129e-06
4:184378736 A G 1.726199 -2.1297e-05
4:184384672 C T 1.555252 -8.7935e-06
4:184391253 C G 0.127255 -1.7813e-05
4:184400084 C T 0.154787 -1.9548e-05
4:184400413 C G 1.255391 -8.8451e-06
4:184415303 A C 1.900378 -9.0444e-07
4:184415663 C T 0.194150 -2.2138e-05
4:184427580 G A 0.428017 1.5087e-05
4:184428153 A G 0.128636 -1.2617e-05
4:184432573 A G 0.035137 -3.6650e-07
4:184440980 T A 1.300735 3.5138e-05
4:184441647 G A 0.092778 2.9216e-05
4:184441694 G A 0.814822 -3.6197e-05
4:184442814 C T 0.053500 4.5870e-06
4:184442910 G A 0.052724 3.9695e-07
4:184444904 C T 0.108220 -2.2604e-05
4:184445907 G T 1.213818 7.3326e-07
4:184446571 C G 0.723846 1.0491e-05
4:184447919 C T 0.048101 -1.1806e-05
4:184449657 A G 1.590413 -1.3426e-05
4:184451627 C T 0.026097 6.2003e-06
4:184454084 G T 0.846049 1.1329e-05
4:184455306 A G 1.802984 1.8248e-05
4:184455314 A G 0.754485 -4.6101e-06
4:184457682 T C 0.605267 1.7051e-05
4:184461891 C T 0.029072 -7.3736e-06
4:184463473 C A 0.129084 -1.7811e-05
4:184465139 G A 0.172735 1.2023e-05
4:184465290 C T 0.040618 -3.9911e-06
4:184465353 T C 0.798669 -3.4426e-06
4:184465968 G A 0.301058 -2.9211e-06
4:184466290 A G 0.161988 1.3680e-05
4:184470852 T C 0.077373 -4.0330e-05
4:184472549 C T 0.029500 -1.0889e-05
4:184472790 G A 0.033804 3.2396e-06
4:184477223 T C 0.124202 -1.2200e-05
4:184479763 A G 0.434637 -2.3163e-05
4:184482596 C G 1.938759 2.5945e-05
4:184484794 A G 0.099601 -9.6018e-07
4:184485496 C T 0.205523 4.5446e-06
4:184487162 C T 0.823515 5.8510e-06
4:184487758 G A 0.100400 -1.4277e-05
4:184488850 A G 0.132002 1.4150e-05
4:184491422 G A 1.065406 3.0288e-05
4:184492498 T C 0.318070 -6.2405e-06
4:184498315 C T 0.129122 -1.1088e-05
4:184499777 A G 0.848130 1.1860e-05
4:184504784 C T 0.122931 -3.2284e-05
4:184505720 C G 0.282668 -3.0449e-06
4:184508121 C T 0.236298 -4.3806e-06
4:184508144 A G 0.982957 8.5128e-06
4:184509175 A G 0.805914 3.8795e-06
4:184511090 G A 0.037034 -9.8703e-06
4:184511109 C A 0.549333 1.0070e-05
4:184511265 G A 0.758854 1.2397e-05
4:184511806 C G 0.064648 3.3481e-06
4:184512854 G A 1.095763 2.4128e-05
4:184514083 A G 0.252563 -3.1811e-06
4:184517414 T C 0.489884 -3.1825e-05
4:184518037 G A 0.271013 1.1596e-05
4:184523031 T C 0.173741 -1.0288e-05
4:184523118 C A 0.020916 -4.2509e-06
4:184523581 G A 0.271064 1.4453e-05
4:184523770 C T 0.281342 7.9624e-06
4:184523907 G T 0.053459 -2.2691e-06
4:184529441 C T 0.100512 3.5576e-06
4:184530109 C T 0.586745 -4.4393e-05
4:184531893 C A 0.070053 -2.0846e-06
4:184534873 C T 0.055111 -3.1715e-06
4:184534907 T C 1.052017 2.3874e-05
4:184536078 A G 1.156518 -2.2177e-05
4:184536572 A G 0.032071 -7.8460e-05
4:184536598 C T 0.049495 1.9372e-05
4:184539969 G A 0.436065 5.0198e-06
4:184539987 T C 1.312155 -1.3562e-06
4:184540486 T C 0.342896 -3.3291e-05
4:184542698 T C 0.270493 -9.5487e-06
4:184542981 G C 0.095270 -2.7218e-05
4:184543343 A G 0.859244 2.6856e-05
4:184546038 T C 0.031414 -5.7844e-05
4:184549238 T C 0.560743 -6.5537e-06
4:184550612 G A 0.295298 -7.5727e-06
4:184557799 A G 0.346500 -2.1061e-05
4:184559502 T C 0.116390 3.7744e-05
4:184560761 C T 0.080634 -1.4326e-05
4:184560790 A G 0.428850 -1.4973e-05
4:184562807 C T 0.038013 6.3476e-07
4:184568817 G T 0.366368 -1.3476e-05
4:184570124 G C 0.095800 -3.8064e-05
4:184570238 G A 1.124593 -3.8251e-06
4:184571111 T G 0.059218 8.8914e-06
4:184572604 G A 0.081854 -3.9551e-06
4:184572783 T C 0.129921 2.6986e-05
4:184575568 T C 0.915259 2.3295e-05
4:184575727 C G 0.172238 4.0096e-05
4:184577348 A G 1.801155 -1.7936e-05
4:184577749 A C 0.490438 -1.7249e-05
4:184579421 G A 0.176706 5.7481e-05
4:184581820 G C 0.499410 -3.5167e-05
4:184582431 C G 0.959386 3.4665e-05
4:184583230 G A 0.390697 2.9860e-05
4:184585015 A G 0.067092 -1.1937e-05
4:184585165 C G 0.024826 4.5766e-06
4:184587600 A G 0.022565 5.7805e-06
4:184592385 A G 0.235815 4.2547e-06
4:184597109 C G 0.372865 -1.0907e-05
4:184600571 A C 0.127793 -5.2419e-06
4:184601775 T C 0.872663 8.9571e-06
4:184603460 G A 0.059024 1.3022e-05
4:184605697 C T 0.052707 -1.7925e-05
4:184612553 C G 0.211561 -2.9348e-07
4:184613338 T G 0.227880 -5.6074e-06
4:184614874 T C 0.483190 2.3143e-05
4:184615117 C A 0.264700 2.7601e-05
4:184618936 C G 0.226500 9.4084e-07
4:184619017 G C 1.172854 -1.0057e-05
4:184636031 T G 0.035015 -1.9833e-05
4:184639173 T C 0.131294 -7.7764e-06
4:184640179 G A 0.518952 -2.0657e-05
4:184642950 G A 0.029473 -4.5890e-06
4:184647039 T C 1.417199 1.7617e-05
4:184647942 T C 0.051103 -1.7909e-05
4:184650898 A G 0.022758 -2.1033e-05
4:184652344 A G 0.462719 -1.1740e-06
4:184653433 T C 0.068826 3.2826e-05
4:184654392 T G 0.035790 -8.9033e-06
4:184660286 A G 0.050008 -7.8658e-06
4:184664543 A G 0.440359 6.5067e-06
4:184666329 A C 0.543220 3.9932e-06
4:184666522 C T 0.975147 7.3361e-06
4:184668842 G A 0.024091 1.3436e-05
4:184673796 G C 0.261480 -1.5099e-05
4:184685429 T C 0.461043 1.1075e-05
4:184689409 A G 1.672777 -3.8451e-05
4:184695681 C T 0.970010 -3.9529e-05
4:184698101 G A 0.215182 -3.3675e-06
4:184698217 G T 0.196928 -3.5156e-06
4:184699072 G A 0.449623 9.2063e-06
4:184701177 A G 0.061000 -8.6313e-06
4:184710083 A G 0.038942 -6.0926e-06
4:184710165 G A 0.029959 7.1104e-06
4:184710292 T G 0.042743 2.1095e-05
4:184713755 G T 1.468400 1.4609e-06
4:184713915 C T 0.089915 1.0149e-05
4:184715747 G C 0.030938 -7.4200e-06
4:184716011 C T 0.340111 2.6605e-07
4:184719992 C T 0.290879 7.6967e-06
4:184720131 T C 0.041505 5.4818e-06
4:184721217 A G 1.978020 1.8125e-05
4:184721809 G A 1.403596 2.3811e-05
4:184722546 T C 0.715632 1.4126e-06
4:184722775 A G 0.752962 9.4635e-07
4:184726179 T C 1.674300 9.4951e-06
4:184727676 T C 0.145186 -1.9932e-07
4:184728682 T C 0.844954 3.4527e-06
4:184731377 T A 0.439818 3.1503e-07
4:184749270 G A 0.238899 3.0058e-05
4:184749598 G A 0.136125 1.5768e-05
4:184749987 A G 0.099843 -1.4235e-05
4:184754559 G C 0.123159 -1.1397e-05
4:184757437 A G 1.191094 -1.0464e-05
4:184759728 A G 0.032210 -3.9404e-06
4:184762700 A G 1.690239 3.3766e-05
4:184774772 G A 0.726273 -1.2936e-05
4:184777808 T C 1.117630 2.2277e-05
4:184780438 T C 1.797779 5.2714e-05
4:184787159 G A 1.100883 4.9510e-05
4:184795283 T C 0.228261 -2.2183e-05
4:184795721 C A 0.878293 -6.3055e-05
4:184802250 G T 0.168169 8.6352e-06
4:184809518 T C 0.086763 -3.8970e-05
4:184811318 A G 1.699184 1.3821e-05
4:184813351 T C 0.128914 1.9161e-05
4:184813864 G A 1.406299 2.2110e-05
4:184817202 A G 1.509123 1.0587e-05
4:184817239 T C 0.046040 -4.4879e-05
4:184817855 C T 0.041355 1.3923e-05
4:184824378 G A 0.058208 5.2767e-06
4:184824884 T C 1.833286 -4.1109e-06
4:184826315 C G 0.031608 1.1639e-05
4:184831547 C A 0.055220 -2.7594e-06
4:184831715 G A 1.184784 1.6257e-05
4:184834281 C T 0.207032 -9.8599e-06
4:184834608 G A 1.323833 -2.1370e-05
4:184835242 T C 1.737150 1.7236e-05
4:184835333 C T 0.026886 -2.2322e-05
4:184836189 A G 0.780164 1.4402e-05
4:184838007 G A 0.279292 -7.6512e-06
4:184838420 A G 0.138924 3.0347e-05
4:184839041 C T 0.024917 -2.4986e-05
4:184839303 T C 0.117324 2.8291e-06
4:184839482 A G 0.416546 1.4658e-05
4:184843264 A G 0.227482 -3.9756e-06
4:184844962 T G 0.091295 2.4541e-06
4:184848071 A G 0.214046 -6.3493e-06
4:184850033 G A 0.032597 -1.9966e-05
4:184850894 G A 0.167887 -1.2386e-05
4:184852170 G A 0.143629 -1.8577e-05
4:184856183 G A 0.144448 -2.0012e-05
4:184858957 G A 1.462583 -3.5693e-05
4:184861044 A T 0.891243 6.9482e-06
4:184862168 T C 1.884416 -9.4842e-06
4:184867550 T G 1.965903 2.9179e-05
4:184869492 T C 1.717543 2.8663e-06
4:184871246 C A 0.093930 -3.6571e-06
4:184872001 C T 0.511466 -9.7253e-06
4:184875120 A C 0.612413 4.0419e-06
4:184876413 G A 1.070115 -2.9679e-06
4:184880036 T C 0.168427 -4.1317e-05
4:184880624 A G 0.073827 4.9763e-06
4:184884140 C A 0.069754 5.3638e-06
4:184887356 G C 0.082731 8.0655e-06
4:184887541 C T 0.043229 4.8920e-06
4:184890400 A G 0.064386 7.0228e-06
4:184896224 G T 0.104327 -1.1933e-06
4:184902148 T C 0.054312 6.7397e-06
4:184902533 A G 0.980257 -5.2618e-06
4:184905363 A G 0.045789 -5.6851e-06
4:184913507 A G 0.674035 -7.1582e-06
4:184920894 T C 1.676633 -2.4937e-05
4:184922669 A G 0.902643 1.9537e-06
4:184928703 T C 0.033906 -2.9067e-05
4:184931818 A G 0.477631 1.4754e-05
4:184932088 T C 0.082541 5.6291e-06
4:184932523 T C 0.032784 -2.8893e-05
4:184932631 G A 0.026447 -8.3230e-07
4:184936604 G A 0.484434 1.4909e-05
4:184943500 G A 1.384880 -3.6514e-07
4:184945260 T C 1.850734 9.5415e-06
4:184946378 A G 1.469261 4.8464e-06
4:184952645 C A 0.869644 -6.6088e-06
4:184953090 C A 1.391194 -1.9263e-05
4:184954888 C A 1.893514 -3.3590e-06
4:184954999 T C 0.877861 -1.5744e-05
4:184959296 G A 0.044238 -1.8943e-06
4:184964257 A G 0.033220 1.1060e-05
4:184968749 A G 0.064855 -4.1381e-06
4:184973980 A G 0.837335 6.3582e-06
4:184978061 A G 0.048213 -7.5869e-06
4:184979215 C A 0.100084 7.6349e-06
4:184989428 C T 0.716904 1.4759e-05
4:184989521 T C 0.033189 2.7363e-05
4:184989643 G A 0.048084 1.9627e-05
4:184990090 G A 1.469329 6.3541e-06
4:184991291 T C 0.043868 6.7767e-06
4:184994669 C T 1.224286 -6.3366e-06
4:184999224 T C 0.055764 1.4118e-06
4:185004567 C G 0.076166 -2.1422e-05
4:185007002 T C 0.047516 -1.0112e-05
4:185007522 A G 0.099574 6.6494e-06
4:185007893 G A 0.204227 -1.7416e-05
4:185012398 C T 0.829798 -7.8827e-06
4:185015836 A G 0.787929 1.7918e-05
4:185021141 A G 0.854974 1.4730e-05
4:185022765 G A 0.279547 -1.4341e-05
4:185027843 T C 0.087171 6.8283e-07
4:185030977 T C 0.955170 -1.4297e-05
4:185031925 C A 0.286921 -1.5257e-05
4:185032299 T C 0.109223 -1.9401e-05
4:185032877 A G 0.055584 6.8091e-06
4:185034015 C A 0.043222 5.7120e-07
4:185039014 A G 0.040166 1.1460e-05
4:185042789 G A 1.391408 -2.1068e-05
4:185048687 T C 0.060663 9.8139e-06
4:185062681 T C 0.020341 1.7577e-06
4:185064048 T C 0.038625 -1.1337e-05
4:185066950 C A 1.974865 8.2472e-06
4:185072818 A G 1.856973 -4.9783e-06
4:185076040 G A 0.033420 -6.4478e-06
4:185076147 C T 1.735361 6.7654e-06
4:185076149 G A 0.910122 4.7249e-05
4:185079351 C T 0.035600 1.6826e-05
4:185080276 T G 0.594843 -1.5561e-05
4:185080472 G A 0.112157 -5.5829e-06
4:185081335 C T 0.744194 -8.2185e-06
4:185087846 T C 1.466979 -2.3304e-05
4:185088697 T G 0.723717 -5.8606e-06
4:185091025 C T 0.452387 -1.4923e-05
4:185095015 G A 0.051052 -5.7808e-06
4:185096879 G T 1.837278 2.4064e-05
4:185108992 A G 0.304502 7.6253e-06
4:185111580 T C 0.971849 7.8340e-05
4:185118792 T C 0.044487 -1.2905e-05
4:185119438 C T 1.718872 1.5491e-05
4:185119844 G A 1.056692 -3.5676e-05
4:185121733 C T 0.042705 8.1048e-06
4:185121854 T C 0.110940 -3.2207e-05
4:185122329 G A 0.103994 6.9687e-06
4:185125698 C T 0.942761 -1.4509e-06
4:185126010 C G 0.144275 -1.9526e-05
4:185127101 A G 0.044385 -6.5202e-06
4:185128453 G A 0.512445 -8.8906e-06
4:185137596 A C 1.201096 1.7261e-05
4:185139101 T C 0.047285 4.7563e-06
4:185139146 G A 0.030904 -1.2622e-05
4:185142644 C T 0.036324 -1.1422e-05
4:185144796 T C 0.220842 8.1351e-06
4:185148372 G A 0.288744 1.7669e-05
4:185150443 G A 0.155742 -2.0400e-05
4:185158305 G A 0.427810 4.7791e-06
4:185159236 G A 0.070703 -7.4400e-06
4:185162346 T C 0.040145 -1.5365e-06
4:185165405 G T 0.206107 -2.2028e-05
4:185165607 T C 0.169117 -7.9837e-06
4:185167482 T G 0.024914 -4.2938e-06
4:185175728 A C 0.172232 7.1500e-06
4:185177783 C T 0.723180 -4.7026e-05
4:185178994 A G 0.095780 1.9732e-05
4:185180656 C T 0.033243 1.2628e-05
4:185184095 G A 0.147413 -9.2616e-06
4:185185344 A G 0.066647 -1.4348e-06
4:185193099 A G 1.464817 1.2843e-05
4:185194918 A G 0.463018 -2.0539e-05
4:185202390 G A 0.183604 1.6669e-05
4:185212752 T C 0.071219 -1.8092e-05
4:185221670 G T 0.063142 3.5683e-05
4:185224103 A G 0.027059 -1.6809e-05
4:185226221 C T 0.658260 2.6296e-05
4:185232778 A C 0.202429 4.2662e-05
4:185234083 G C 0.923796 3.9660e-05
4:185238425 C A 0.040604 -1.1085e-05
4:185240111 A G 0.036640 2.5760e-06
4:185241405 T C 0.095426 -2.4565e-06
4:185248266 G A 0.031703 -6.5110e-06
4:185250803 T C 0.024995 -7.4141e-06
4:185252530 A G 0.218126 9.4816e-07
4:185252818 C T 0.828187 2.1777e-05
4:185258283 T G 0.323238 -3.2966e-05
4:185258295 G A 0.043627 7.9770e-06
4:185265401 A G 1.385686 1.8213e-05
4:185266026 T C 0.457297 -3.2779e-06
4:185266530 T C 0.226537 2.4559e-06
4:185266875 C T 0.033804 5.2886e-06
4:185268657 T C 0.223069 -1.0742e-05
4:185269492 G A 0.228635 2.0185e-05
4:185269623 C T 0.115832 2.5855e-05
4:185270636 T C 0.031819 -8.3370e-06
4:185273511 T C 0.045425 -1.2437e-05
4:185276785 G A 0.039713 2.1952e-05
4:185279284 C T 1.701254 1.7416e-05
4:185281140 G T 1.128398 -3.7422e-06
4:185281705 G T 1.727565 6.7893e-06
4:185285136 A G 0.027845 -4.0776e-06
4:185285214 C A 0.112786 7.4924e-06
4:185285328 C T 0.142038 2.8845e-05
4:185285375 T C 0.030762 -1.4985e-06
4:185287570 G A 0.423458 -1.2777e-05
4:185288295 T C 0.035603 -2.1152e-05
4:185288698 G A 1.499312 -3.0266e-05
4:185298003 G A 0.433522 -1.1294e-05
4:185302013 T C 0.083010 1.5035e-05
4:185302070 C T 0.354398 -8.3767e-06
4:185303451 A G 1.897288 -5.3193e-06
4:185303531 G T 1.608908 4.4278e-06
4:185303944 T C 1.549371 1.7107e-05
4:185304463 C T 0.889244 3.2213e-06
4:185304872 A G 0.189363 1.8931e-05
4:185305247 C T 0.148477 6.3745e-06
4:185307045 T C 0.277116 -5.5080e-06
4:185308113 A G 0.060122 2.5473e-06
4:185310929 A G 0.087930 -1.1928e-05
4:185310997 C T 0.553729 -1.9188e-06
4:185311570 A G 0.563963 2.2457e-06
4:185311978 G A 0.111864 -8.2948e-06
4:185313995 A C 0.087287 6.2224e-06
4:185314230 A G 0.035195 2.1153e-05
4:185316646 C T 0.111382 -4.7765e-06
4:185320256 G A 0.028497 -8.7412e-06
4:185323486 C T 0.027117 4.2134e-06
4:185323726 A G 0.187116 -7.0951e-06
4:185324939 T C 0.653140 -2.1400e-05
4:185324968 C T 0.195996 1.6133e-05
4:185326973 A C 0.649716 2.4778e-05
4:185328349 T C 0.061897 7.6648e-06
4:185328817 G A 1.189873 -4.6002e-06
4:185329227 A G 0.188003 -1.2248e-05
4:185330669 C T 0.318019 1.6857e-05
4:185331345 C T 1.047377 2.3317e-05
4:185332571 C T 0.254953 2.7184e-05
4:185333896 A G 0.302319 2.1507e-05
4:185335819 T G 0.193803 -2.2961e-05
4:185336262 G A 0.540983 2.3063e-05
4:185338839 G T 1.606205 1.0133e-06
4:185339043 T G 0.181187 -2.5544e-05
4:185344606 G A 0.301561 -2.8957e-05
4:185346090 G A 1.439379 2.2465e-05
4:185347883 G C 0.355540 -1.2170e-05
4:185350422 G A 1.627461 5.4777e-06
4:185353522 G A 0.969871 -1.1018e-05
4:185354910 A G 0.095379 1.9830e-05
4:185355881 A G 0.815189 -2.7966e-05
4:185357577 G C 0.148395 -6.0077e-07
4:185357791 G A 0.452697 1.9671e-05
4:185361242 T C 0.117406 1.6628e-05
4:185362185 C A 0.129278 -1.3521e-05
4:185363806 G A 0.293884 -9.0437e-07
4:185367153 A G 0.727059 1.2534e-05
4:185369109 A G 0.076187 9.7397e-06
4:185369452 A G 1.943016 -4.1325e-06
4:185370467 A C 1.707653 1.2964e-05
4:185370921 C T 0.020232 1.2061e-06
4:185378363 G A 0.901351 1.4388e-07
4:185382512 T C 1.125426 -1.9705e-06
4:185383746 C T 1.189040 -1.1526e-05
4:185388487 A G 0.236169 -4.7381e-06
4:185392954 C T 0.502895 9.8877e-06
4:185396395 A G 0.236546 -2.1851e-05
4:185400942 T C 0.627730 -1.8034e-05
4:185403091 C T 0.523314 -2.2457e-06
4:185410163 A C 0.259026 4.6667e-06
4:185412635 G A 0.831304 1.0786e-05
4:185415262 C T 0.200046 2.3003e-05
4:185422744 A G 0.071454 1.6029e-05
4:185424289 A G 0.396542 -1.3913e-05
4:185434005 C T 0.681437 2.1354e-05
4:185434615 T C 0.482639 -3.9942e-05
4:185450262 T C 0.032040 7.2612e-06
4:185455106 A G 0.139702 -1.3856e-05
4:185456267 G A 0.268542 7.2719e-07
4:185458566 G A 1.389429 -2.2658e-05
4:185459614 A G 0.149239 -1.7645e-06
4:185464326 G T 0.030408 -1.8690e-05
4:185467264 T C 0.132253 -2.2670e-05
4:185467354 A C 0.101923 -7.7829e-06
4:185467652 A G 0.968620 3.1764e-06
4:185468509 T C 0.131590 -2.4210e-05
4:185468885 G A 0.208273 1.0015e-05
4:185472700 A C 0.248486 -1.5300e-05
4:185472790 A G 0.161430 1.0086e-06
4:185476445 T C 0.073613 8.5662e-06
4:185480256 G T 0.239348 -1.6132e-05
4:185480590 C A 0.223851 1.1395e-07
4:185480741 A G 0.054860 1.1193e-05
4:185480789 T C 0.024285 1.7221e-06
4:185481949 C T 0.522529 -5.7985e-05
4:185482878 A G 0.513183 2.7234e-05
4:185496157 A G 0.613484 -5.8972e-06
4:185496617 T C 0.295489 -7.3867e-07
4:185502090 C T 0.023452 1.7544e-06
4:185505741 G A 0.036589 -3.2286e-06
4:185509213 T C 0.058797 -7.3858e-06
4:185511736 C T 0.039547 6.3180e-08
4:185512447 T C 0.075932 -1.5976e-05
4:185515952 C T 0.579564 -3.4175e-05
4:185519732 C T 0.096487 1.8176e-05
4:185520068 A G 0.120959 -3.4316e-05
4:185521097 G A 0.063804 7.4142e-07
4:185523548 G A 1.107050 3.1346e-05
4:185532700 T C 0.522628 -1.3758e-05
4:185533691 T C 1.889839 2.3134e-05
4:185537157 G C 0.313593 7.5588e-07
4:185540678 C T 1.052796 2.3016e-05
4:185554300 T C 1.083850 2.8732e-05
4:185555351 C T 0.028198 1.4298e-05
4:185556618 T C 0.387621 -3.2147e-05
4:185561827 T C 0.267093 -2.4064e-06
4:185565242 A G 0.147885 -9.0669e-06
4:185569272 A G 0.548561 -4.8670e-06
4:185570553 C T 0.530226 -1.3739e-05
4:185572144 T C 0.066599 -2.5051e-05
4:185577610 T C 0.033311 -3.8925e-07
4:185587767 G A 0.065712 -1.8793e-05
4:185588347 C G 1.383976 8.3669e-07
4:185588836 A G 0.221522 -2.6112e-05
4:185589603 T C 0.234455 -1.0345e-05
4:185589829 T C 0.044939 3.8387e-06
4:185592252 A G 0.300041 5.3214e-06
4:185596219 A G 1.747315 5.2628e-06
4:185602109 C T 0.252736 -5.7652e-06
4:185624388 C T 0.615973 -1.7339e-05
4:185626004 T G 0.305746 1.4962e-06
4:185639169 A G 1.390354 1.4787e-05
4:185642335 C T 0.309527 -2.5787e-05
4:185642381 C T 0.062081 -2.0411e-05
4:185655171 T C 0.492791 -3.3302e-06
4:185655676 T C 0.123692 8.4355e-06
4:185664774 C T 1.530111 -3.7802e-05
4:185668289 T C 0.071719 -3.0425e-06
4:185668375 G A 1.239834 -1.2315e-05
4:185671904 T G 0.067337 -3.2372e-06
4:185672745 A G 0.332819 -3.5710e-05
4:185672945 G A 0.512877 2.4019e-05
4:185674679 G A 0.068217 -1.5207e-05
4:185676683 T C 0.067126 8.8255e-06
4:185678110 G A 0.480409 1.8118e-06
4:185679623 T C 0.702046 1.1526e-05
4:185681753 C T 0.147916 -8.0917e-06
4:185686065 A G 0.038177 -9.8997e-06
4:185686667 A G 0.134337 1.1482e-05
4:185687520 T C 0.027335 5.0122e-05
4:185690601 G A 0.483492 3.4130e-06
4:185691888 T C 0.666675 4.7462e-06
4:185692819 C A 0.027144 5.3627e-05
4:185695737 T C 0.034913 -2.0801e-05
4:185697966 A G 0.052680 -2.6329e-06
4:185704434 A G 0.094957 4.4642e-06
4:185705006 A G 0.511473 1.4185e-05
4:185707459 T G 0.315113 -7.5660e-06
4:185708636 A G 0.362054 -7.2815e-06
4:185712770 G A 0.106448 -2.4605e-05
4:185713349 C T 0.775799 1.4882e-05
4:185713568 G A 0.943254 5.7059e-06
4:185716606 T C 0.281590 -8.1003e-06
4:185719607 T C 0.043185 2.2377e-06
4:185721370 T G 0.323775 6.7121e-06
4:185733970 T C 0.095018 3.4635e-07
4:185734798 T C 0.070580 2.8990e-06
4:185736113 C G 1.125763 -9.8916e-07
4:185737315 C T 0.040237 -2.2447e-05
4:185748194 G A 0.496609 -2.2164e-05
4:185749492 G C 0.846246 7.9267e-07
4:185754190 A C 0.259699 1.7266e-05
4:185758301 A G 0.139977 -3.5071e-06
4:185759005 G A 0.353850 2.1486e-05
4:185759739 A G 0.495976 1.8079e-05
4:185760834 G A 0.091567 1.3620e-05
4:185766498 A G 0.548293 3.6879e-05
4:185767854 G A 1.361432 7.4838e-06
4:185769994 C T 1.668181 -3.2530e-06
4:185774607 C T 0.193984 4.5399e-05
4:185774870 G A 0.788820 -1.5537e-05
4:185774953 A G 0.105789 -5.4678e-06
4:185775699 A G 0.538501 -1.0708e-06
4:185776067 A G 0.059806 1.7841e-05
4:185776679 A G 0.769771 1.9483e-05
4:185778265 A C 1.331330 1.5925e-05
4:185779260 T C 0.202113 1.9574e-05
4:185780535 C T 0.037891 -1.2922e-05
4:185783467 C T 0.427225 8.7202e-06
4:185785574 A G 0.081110 2.0013e-05
4:185787175 C T 0.042518 1.1436e-05
4:185788253 T C 0.404086 2.6612e-05
4:185791118 C T 1.120531 5.8314e-05
4:185794325 T G 0.184230 1.3299e-05
4:185794844 C A 0.227435 -4.7631e-05
4:185795151 G A 0.189214 7.3970e-06
4:185795377 A G 0.023680 -1.1341e-06
4:185800292 C G 0.054421 1.5540e-05
4:185801567 G A 0.224524 1.3973e-05
4:185802927 G A 0.333295 2.6969e-05
4:185803073 C A 0.294629 -2.5688e-05
4:185803734 A G 0.130954 8.4418e-06
4:185805506 G A 0.921569 1.9683e-05
4:185806532 C T 0.070591 -1.5953e-05
4:185808270 G T 0.701536 3.0692e-06
4:185808870 T C 0.082629 2.1816e-05
4:185808955 C T 0.579377 -1.8520e-05
4:185812822 T C 0.081518 2.6986e-05
4:185813474 G A 0.209490 1.8304e-05
4:185814168 C T 0.425005 -1.5229e-05
4:185817835 C G 0.250530 1.3683e-06
4:185818635 C T 1.544723 2.8080e-05
4:185831344 A G 0.508484 -9.4274e-06
4:185833664 T C 0.046686 -1.4395e-05
4:185835222 G T 1.588074 -1.4954e-06
4:185842400 T G 0.027382 4.7757e-06
4:185842698 A G 0.303053 -1.5170e-06
4:185842720 A C 0.067942 -1.0062e-05
4:185845735 A G 1.156443 -8.2665e-06
4:185847268 A G 0.128547 1.5107e-05
4:185849916 G A 0.108757 4.3530e-06
4:185858559 G T 0.377533 7.5390e-06
4:185862699 C A 0.197135 -9.3578e-06
4:185864441 G A 0.738608 1.5854e-05
4:185870383 T C 1.345459 -1.9336e-06
4:185871512 A G 0.031941 -1.2705e-05
4:185872249 A G 0.151265 -5.1277e-06
4:185873660 T C 0.105479 3.6046e-07
4:185879730 G A 1.820340 1.2083e-05
4:185880364 G A 1.629613 1.3742e-06
4:185881047 A G 1.307052 9.9883e-07
4:185882454 G T 1.612111 -2.8988e-05
4:185882612 T C 0.101182 1.3118e-05
4:185885804 G T 0.161641 1.7774e-05
4:185891434 C T 1.143639 2.9355e-05
4:185892056 G A 1.731635 4.0871e-06
4:185893885 C T 1.147743 4.6020e-06
4:185894127 T G 0.065776 1.2309e-05
4:185896058 T C 1.824015 -5.2707e-06
4:185902036 G A 0.079165 9.0527e-06
4:185903947 G A 1.196642 4.5563e-06
4:185906132 A G 0.160733 2.4337e-06
4:185907344 T C 0.238776 -3.8288e-06
4:185912840 A G 0.696301 -4.2105e-06
4:185917354 T C 0.642818 -9.5959e-06
4:185921467 C T 0.493229 -1.3582e-05
4:185925147 A G 0.819371 1.0613e-05
4:185925454 G A 0.408897 7.9928e-07
4:185930983 A G 0.471552 -2.1247e-05
4:185931774 C A 0.129894 -9.1565e-06
4:185931955 A G 0.067942 2.5614e-05
4:185935259 C T 1.077540 1.5092e-05
4:185935678 A G 0.377843 3.4857e-06
4:185936859 G C 0.096633 -1.7422e-05
4:185937544 T C 0.099601 8.0004e-06
4:185937841 C T 0.133361 9.1907e-08
4:185938471 G A 1.134959 -7.1061e-07
4:185940952 G C 0.216008 -1.5451e-05
4:185941964 A G 0.485056 5.9369e-06
4:185943611 A G 0.060439 1.0862e-06
4:185944574 C A 0.147678 1.3891e-05
4:185945044 A G 0.175455 -5.9998e-06
4:185945599 C T 0.091850 8.2661e-06
4:185947416 G A 0.035943 1.1018e-05
4:185951230 A C 0.038472 -8.1407e-06
4:185951453 T G 0.464368 1.0331e-05
4:185955762 A G 0.105007 -1.4920e-05
4:185957775 A G 0.090347 -1.2022e-05
4:185965202 C T 0.046714 1.2661e-05
4:185976337 G A 0.083336 -1.3297e-05
4:185977109 A C 0.283158 6.1374e-06
4:185977551 T C 0.728446 1.7506e-05
4:185979433 G A 0.112745 -1.2114e-05
4:185982693 A G 0.303094 7.1612e-06
4:185983856 G A 0.446244 -2.1879e-06
4:185986390 A G 0.042056 -5.1782e-06
4:185990900 C T 0.361459 7.3175e-07
4:185991006 G A 0.263007 -3.1537e-06
4:185992344 G A 0.087865 -6.7053e-06
4:185999543 A G 1.301976 -3.8777e-05
4:186000709 T C 0.153094 -1.2521e-05
4:186004277 T G 0.078315 2.8754e-06
4:186006659 T G 0.077496 2.5929e-05
4:186008402 T C 1.464562 1.4432e-05
4:186012709 A G 1.448195 7.4950e-06
4:186020509 C T 0.399330 -1.3993e-05
4:186022884 C T 1.076384 1.9242e-05
4:186025617 G A 0.776077 1.7698e-05
4:186029032 C A 0.443524 -1.3784e-05
4:186034134 G A 0.102675 -7.6614e-06
4:186038574 A C 0.580588 9.9493e-06
4:186038657 A G 1.770590 1.1910e-05
4:186045202 T C 0.038370 1.7638e-06
4:186045532 T C 0.504268 1.1877e-05
4:186048310 T C 0.234234 -2.1126e-06
4:186054218 T C 0.227387 -1.6097e-05
4:186067628 A G 1.181319 -3.8674e-06
4:186068637 G A 1.759323 3.1911e-06
4:186069178 C T 1.010274 4.2869e-06
4:186079023 G A 1.093067 1.4569e-05
4:186091055 G A 1.063923 3.3691e-06
4:186095853 C T 0.030836 -1.4839e-05
4:186111639 C T 1.067595 6.0443e-06
4:186112111 A G 1.106931 2.4118e-06
4:186119085 C T 1.879507 -3.9324e-06
4:186120047 C G 0.037813 -8.4078e-06
4:186123797 G C 1.344528 -1.1599e-07
4:186127186 C A 0.279214 -1.1399e-05
4:186127922 C T 0.029952 -1.3818e-05
4:186139906 T C 1.362220 -5.9761e-07
4:186148644 G T 0.032869 -1.8305e-05
4:186156437 A G 0.995176 1.5119e-05
4:186159677 A G 0.042923 -5.1382e-06
4:186160020 A G 0.269565 -1.3128e-05
4:186160237 T C 0.021694 2.2173e-06
4:186168189 C T 0.880411 -2.1107e-05
4:186174344 C T 0.098054 -1.2575e-05
4:186178278 G T 1.071634 -1.5974e-05
4:186185115 G A 0.880758 -2.0267e-05
4:186188966 A C 0.037102 -2.0330e-06
4:186195147 T C 0.059293 -1.5668e-05
4:186197525 G A 0.190995 3.6362e-06
4:186198542 G C 0.039333 5.8341e-06
4:186203808 T C 0.231623 1.0273e-06
4:186203972 T C 0.034267 5.9991e-06
4:186209273 G A 0.088552 9.2183e-06
4:186227532 G T 0.911676 -1.0964e-06
4:186241986 A G 0.043644 7.7903e-06
4:186254393 A G 0.041002 -2.0166e-05
4:186265436 G A 0.075830 1.3777e-05
4:186271154 A G 0.444081 5.7261e-05
4:186272721 G A 0.096198 2.1917e-05
4:186272773 C T 0.633911 2.7889e-05
4:186274170 C T 0.269779 4.0338e-05
4:186280522 A G 0.573176 2.6744e-05
4:186283092 T C 0.029636 1.6899e-05
4:186299758 A G 0.389456 2.0965e-05
4:186305208 A G 0.042178 -2.2549e-05
4:186305702 T A 1.470161 -1.2877e-05
4:186307900 T C 0.259692 -8.5905e-06
4:186320906 G C 0.076761 1.8356e-05
4:186336077 T C 0.089691 1.9454e-06
4:186339620 C T 0.046941 1.6520e-05
4:186349316 G A 1.485807 -2.8478e-05
4:186350559 T C 0.331989 2.2443e-05
4:186363892 A C 1.803592 -1.6613e-05
4:186366181 A G 0.184937 -5.4434e-06
4:186368110 G A 1.485637 -2.5425e-05
4:186371206 T C 0.031629 -7.0225e-06
4:186371433 A G 0.043018 -2.0615e-05
4:186373564 G A 0.908745 1.2158e-06
4:186375377 A G 0.387600 -1.4733e-05
4:186379286 T A 0.033883 2.2234e-05
4:186379735 C T 0.226156 -4.3740e-06
4:186380295 G A 0.983184 2.3483e-05
4:186381828 A G 1.093019 1.8356e-05
4:186384892 A C 0.049522 -4.2309e-05
4:186386411 T G 0.181401 3.2211e-06
4:186388073 G A 0.701778 -4.2360e-05
4:186388537 C T 0.266896 4.2402e-06
4:186391898 T C 0.333971 1.3183e-05
4:186393372 C T 0.119895 5.1989e-05
4:186394957 T C 0.055271 1.5382e-05
4:186395000 G T 0.037398 -1.0619e-05
4:186401631 C T 1.931936 -2.0899e-05
4:186407295 A G 0.703736 -1.3061e-04
4:186413581 C T 0.309255 -7.5907e-05
4:186414626 A G 1.968426 6.9292e-06
4:186414892 T G 0.230352 4.4637e-06
4:186417689 G A 0.040067 -1.0379e-06
4:186423359 C T 0.022619 -1.5505e-05
4:186424772 G T 0.065232 -1.1673e-05
4:186427735 A G 0.058409 6.2237e-06
4:186427871 G A 0.248255 -9.7198e-06
4:186428188 A G 0.033522 -1.7536e-05
4:186430436 G A 0.071811 1.6289e-06
4:186437859 G A 1.755505 9.6725e-06
4:186441521 T G 0.037412 2.3177e-05
4:186453398 T C 1.977000 1.7945e-05
4:186454054 A G 0.167349 -9.4817e-06
4:186455940 G A 0.063012 1.3026e-06
4:186457003 C T 0.023795 -1.4643e-05
4:186459155 G A 0.279482 1.3790e-05
4:186459226 C T 0.203360 -3.2539e-05
4:186462414 A G 0.031656 2.7602e-05
4:186463483 A G 0.806322 1.2094e-05
4:186466859 A G 0.214481 1.2472e-05
4:186467489 G A 1.153788 1.6489e-05
4:186472467 G T 0.750817 5.0034e-05
4:186483220 A G 0.399299 -3.7638e-05
4:186484397 C T 0.501372 -1.2836e-05
4:186491688 A G 0.056981 1.6595e-05
4:186492243 A G 0.090500 -7.3794e-06
4:186501966 A G 0.183084 -2.3793e-05
4:186502313 C T 1.627332 -9.3593e-06
4:186503034 C T 0.110280 -3.2484e-06
4:186504735 C T 1.620882 -1.2781e-05
4:186506252 T C 0.065793 2.7071e-05
4:186507439 T C 1.786379 -4.5087e-05
4:186508723 T G 0.443493 -7.5373e-05
4:186509590 T G 0.224388 -7.5039e-06
4:186509747 T C 1.530352 -3.0003e-05
4:186510358 C T 1.940313 1.3724e-05
4:186513063 T C 0.186718 -2.2780e-05
4:186519240 C T 0.074266 1.2032e-05
4:186520535 T C 0.162049 7.8124e-06
4:186522043 C T 0.203809 -9.7658e-06
4:186523769 C T 0.020535 7.9043e-06
4:186524390 A C 1.134602 2.9584e-05
4:186524488 A G 0.103644 1.8242e-05
4:186525643 G A 0.092734 1.4449e-05
4:186528172 A G 0.932660 -7.8856e-06
4:186529468 A G 0.269031 3.2974e-05
4:186530362 A G 1.173782 -1.4357e-05
4:186532425 T C 0.046214 -2.9058e-05
4:186533350 T C 0.636688 -3.1835e-05
4:186534306 C T 0.051286 4.9616e-06
4:186535066 C T 0.050453 -9.3739e-06
4:186535247 G A 0.159815 1.7349e-05
4:186535777 T C 0.174877 -6.0235e-06
4:186541301 G A 0.232378 -1.2597e-05
4:186541367 T C 0.225507 -3.8359e-05
4:186542567 T C 0.328253 -6.9296e-05
4:186544435 T C 0.153026 1.7469e-05
4:186546056 G C 0.799529 4.4869e-05
4:186546331 C T 1.860804 -3.8926e-06
4:186551974 T C 0.020569 2.5961e-06
4:186555742 G T 1.497537 5.6631e-06
4:186558431 C T 0.204068 -5.3397e-06
4:186558783 T C 0.027562 -1.8496e-05
4:186560881 A G 0.077200 -2.2085e-06
4:186564557 G A 1.492573 1.0681e-05
4:186568273 A G 0.981209 -9.9428e-06
4:186568945 T C 0.436289 1.4697e-05
4:186571441 T C 1.279605 -4.0910e-07
4:186574328 C T 0.826905 2.5179e-05
4:186575068 T G 0.062434 -1.5540e-05
4:186575288 G A 1.673750 -9.2232e-06
4:186580883 T C 0.594615 -2.3889e-05
4:186581606 C T 0.925897 2.7085e-05
4:186582531 G A 1.914933 -1.8632e-06
4:186583330 G A 0.024533 -2.0366e-07
4:186584294 T C 1.285633 7.4939e-06
4:186584487 T G 0.281587 3.5383e-06
4:186586768 C T 1.290892 4.8972e-06
4:186587495 A G 0.063716 -2.3286e-05
4:186587691 G A 0.897519 -2.9598e-05
4:186588739 C T 1.948622 -1.2900e-05
4:186590498 T C 0.535016 -5.6902e-05
4:186593410 A G 1.357427 -1.5008e-05
4:186593672 A G 1.580462 -2.1936e-05
4:186593788 A C 0.047672 9.6201e-06
4:186595425 A G 0.071638 5.1224e-07
4:186598861 T C 0.020943 -1.1382e-05
4:186600833 T G 0.094430 -2.7240e-05
4:186604522 T C 0.059983 1.2829e-05
4:186605735 C A 0.415863 -8.3444e-06
4:186609351 G T 0.594507 -2.1767e-06
4:186610352 G A 0.192899 -3.3773e-05
4:186612675 A G 1.826544 -1.5605e-05
4:186613445 A G 0.020402 -1.4547e-05
4:186622894 G A 0.576229 -2.9659e-06
4:186626498 G A 1.819323 -1.7110e-05
4:186632904 C T 0.085036 4.1328e-06
4:186633152 G A 0.497163 8.0726e-06
4:186635641 G A 1.792189 -1.8074e-05
4:186639121 A G 0.593789 1.3038e-05
4:186640589 T G 1.788786 -1.2376e-05
4:186646197 G T 0.138516 3.4725e-06
4:186650688 T G 1.073837 1.8049e-05
4:186654078 T C 1.327097 -2.4637e-05
4:186655847 T G 0.080256 -1.0897e-05
4:186657279 A G 0.180738 4.3061e-06
4:186659171 A G 0.302006 1.8601e-06
4:186666074 C T 1.970711 6.6980e-06
4:186666274 G C 0.057273 1.7681e-05
4:186667272 G A 0.054044 -3.2354e-05
4:186667391 C T 0.106884 5.4073e-05
4:186667436 T C 0.354068 -7.7964e-06
4:186667811 G A 1.612339 6.7552e-06
4:186670574 C G 0.057226 4.5025e-06
4:186676774 C T 0.534649 6.8410e-06
4:186683778 G A 0.052306 1.6822e-05
4:186687554 C A 1.535441 3.8177e-05
4:186689197 G A 0.099730 1.1319e-05
4:186692629 T C 0.410083 -6.6276e-06
4:186693314 C T 0.118477 1.5265e-05
4:186695208 T C 1.152295 1.7263e-05
4:186695598 A G 1.451218 5.3914e-06
4:186696269 G A 1.000126 2.9196e-05
4:186699249 C T 0.025794 4.9390e-06
4:186699565 G A 0.294734 -3.7445e-05
4:186700759 T C 0.035158 -1.4876e-05
4:186701046 T G 0.260715 3.6479e-06
4:186701993 C A 1.267991 -2.2118e-05
4:186703959 A G 0.950159 -3.5195e-05
4:186705689 C G 0.250043 -1.7397e-06
4:186706435 C T 0.047968 1.6593e-05
4:186706826 C T 1.732713 -5.4272e-06
4:186709506 A G 0.193317 2.7124e-05
4:186712146 C T 1.320974 -1.7404e-05
4:186713857 C T 0.150847 -2.2677e-05
4:186714964 T C 0.178307 1.9331e-05
4:186715373 A G 0.997005 -1.1290e-05
4:186718494 A G 1.760306 3.3695e-06
4:186718917 T C 0.095382 1.8447e-06
4:186719243 A G 1.173935 -3.2781e-05
4:186721520 T C 0.042352 -3.7467e-05
4:186723259 A C 0.497435 3.2365e-05
4:186724883 G A 0.050889 6.0543e-06
4:186725147 A G 0.164670 -1.7547e-06
4:186726754 T C 0.077849 1.6101e-05
4:186730448 C T 0.623398 -1.4985e-05
4:186730735 T G 0.173700 2.4739e-05
4:186731313 T C 0.193290 2.0517e-05
4:186732099 A G 0.022469 -7.7799e-06
4:186734480 A G 0.705028 -1.8240e-05
4:186738016 T C 1.180269 2.2693e-05
4:186743016 T C 0.672230 9.9871e-06
4:186746437 C T 0.020073 -1.0688e-05
4:186749213 T G 1.368663 9.3550e-07
4:186757042 A C 0.181673 2.8316e-06
4:186758065 T C 0.300473 5.7854e-06
4:186760139 C A 0.149198 -3.7004e-06
4:186760809 T C 0.931120 -6.4564e-06
4:186767165 G A 0.069166 -5.1458e-05
4:186768815 T C 0.560947 -4.5630e-05
4:186779764 A C 1.109206 5.3296e-05
4:186782009 A G 0.506274 2.0547e-05
4:186782601 G T 0.254365 -2.6016e-05
4:186786186 A C 0.429149 1.7031e-05
4:186791825 T C 0.050508 -6.0421e-06
4:186794079 A G 0.094722 -8.8088e-05
4:186794868 C T 0.671543 2.8891e-05
4:186795428 A G 0.464300 6.8154e-06
4:186798085 C T 0.904519 -7.9234e-06
4:186811571 C A 1.443792 -6.2004e-05
4:186818874 T C 0.192947 -3.2647e-05
4:186820969 T C 0.064219 -8.4188e-06
4:186825101 T C 0.288149 -6.6194e-06
4:186827858 C T 0.044619 1.5775e-05
4:186834068 T C 0.119500 6.9536e-06
4:186843126 C T 0.755230 7.3811e-06
4:186845087 G A 0.041111 -9.2126e-07
4:186847611 T G 0.063488 2.0909e-06
4:186850097 T C 0.085727 3.4730e-07
4:186857890 T C 1.528594 -2.6968e-05
4:186858706 A G 0.583393 -3.5740e-05
4:186860402 C T 0.830196 5.7009e-06
4:186861361 G T 0.037395 -6.9041e-06
4:186864345 A C 0.340424 -5.7441e-06
4:186864958 G A 0.333543 -3.6005e-05
4:186867902 C T 0.040203 -4.8966e-05
4:186871684 G A 0.125243 1.6256e-05
4:186872859 C T 0.019828 2.3435e-06
4:186872914 A C 0.423730 -1.2434e-04
4:186874162 C T 1.800872 -1.4894e-06
4:186877227 A G 1.286319 3.8033e-05
4:186877546 C T 0.021296 6.2999e-06
4:186881034 G A 0.613056 2.8976e-06
4:186881198 A G 0.353520 2.9462e-05
4:186882088 A G 0.324877 1.9701e-05
4:186882290 C T 0.673675 4.7165e-05
4:186882553 A G 0.147151 3.0021e-05
4:186883055 G A 0.373889 1.7877e-05
4:186883223 C T 0.073004 1.9866e-05
4:186883650 C T 0.050640 -2.3258e-05
4:186883782 G A 0.077156 8.2509e-06
4:186883819 C A 0.024812 1.9434e-05
4:186884026 A C 0.023874 8.8970e-06
4:186884380 A G 0.069360 1.8536e-06
4:186885485 T C 0.307735 1.3463e-05
4:186886738 G A 0.324248 -2.0643e-05
4:186890515 T C 0.063553 1.5497e-05
4:186893291 T C 0.183553 -1.2441e-05
4:186893962 A G 0.209871 -9.7645e-06
4:186895149 T C 1.269504 -3.1197e-05
4:186896132 A G 1.489666 -5.6991e-06
4:186897534 C T 0.064994 2.3571e-05
4:186897586 T C 0.219601 -1.4034e-05
4:186899511 C T 0.084003 -9.9832e-06
4:186903422 A G 1.159683 1.6660e-05
4:186904186 C T 0.119609 -1.5409e-05
4:186907187 T C 0.360765 -6.5289e-06
4:186908591 A G 0.109376 -1.9335e-05
4:186911215 T C 0.141558 1.2027e-05
4:186915297 G A 0.658852 1.6752e-06
4:186918476 G A 0.123006 -6.6766e-06
4:186919225 T C 0.166666 1.7791e-05
4:186922724 G C 0.118528 -7.3812e-06
4:186923588 C T 0.216541 2.0158e-05
4:186923843 A G 0.772725 4.6010e-06
4:186929424 C A 0.129265 2.7407e-05
4:186932780 C T 0.991252 1.7212e-05
4:186938426 T C 0.251386 -5.2797e-06
4:186939549 A G 1.512418 -6.9318e-06
4:186940263 T C 0.314824 -7.4642e-06
4:186940451 A G 0.235652 -1.8616e-05
4:186946015 C T 1.364597 2.3612e-05
4:186947231 A G 0.045996 1.4352e-05
4:186947989 T C 1.227856 -2.1313e-05
4:186957112 C T 0.260552 -1.2331e-06
4:186962436 T C 0.065549 1.5149e-05
4:186963115 G A 0.253994 -2.2151e-05
4:186963772 G A 0.627668 6.1047e-05
4:186972343 T C 0.130472 -1.8869e-05
4:186974603 T C 0.888309 -1.7039e-06
4:186975790 T C 1.518759 -1.2026e-05
4:186977670 G A 0.194874 5.4743e-06
4:186980866 T C 0.084278 2.8502e-05
4:186981988 C T 0.162974 1.8775e-06
4:186982134 T C 0.278357 -1.0411e-06
4:186982180 A C 0.033645 2.9291e-06
4:186986933 T C 0.354044 -8.2983e-06
4:186990842 G T 0.115975 2.0356e-05
4:186990948 G A 0.279197 2.2796e-05
4:186994001 G A 0.023275 1.3934e-05
4:186994039 A G 0.426270 -8.0964e-06
4:186994178 A G 0.484584 2.5278e-05
4:186994359 A G 0.378036 -1.0824e-05
4:186997767 A C 0.382313 -5.8429e-06
4:187002911 C T 0.086937 2.9654e-05
4:187003025 G C 1.589951 7.1876e-06
4:187013881 C T 0.557564 1.6223e-07
4:187014978 A G 1.288237 -3.5781e-06
4:187017504 C T 0.162790 4.5771e-05
4:187018854 T C 0.023387 -3.4307e-06
4:187020403 G T 0.617673 1.4393e-05
4:187023281 A C 0.060799 4.2399e-06
4:187024079 T C 0.284409 -8.3489e-06
4:187024123 A G 0.262932 1.0624e-05
4:187040878 G C 0.259583 7.4660e-06
4:187046762 T C 0.982817 3.6759e-06
4:187047923 A G 0.025553 -1.5082e-05
4:187054208 A G 0.033390 -2.2722e-05
4:187055715 G A 0.477417 -3.5503e-06
4:187058250 C T 0.136486 -3.8963e-05
4:187058543 T C 0.658484 -9.2168e-06
4:187064272 A G 1.769798 9.3698e-07
4:187065144 T C 0.048141 -1.7389e-05
4:187072887 G A 0.527108 -1.4114e-06
4:187074833 G A 1.775534 4.8178e-06
4:187075365 T G 0.897295 3.3611e-06
4:187075532 T C 0.093189 6.7018e-06
4:187077206 G A 1.777016 -3.5960e-07
4:187078785 G A 1.780297 6.3054e-06
4:187078866 T C 0.514101 -1.9618e-06
4:187080288 G A 0.358528 2.0231e-05
4:187085429 A T 0.279952 3.3086e-06
4:187085945 G C 0.370584 -7.9356e-06
4:187089856 T C 0.048709 -6.8809e-06
4:187091644 A C 0.116318 -1.5666e-05
4:187099852 A G 1.151863 -8.4284e-06
4:187107849 G A 1.170219 -8.5969e-06
4:187112090 T C 1.783085 3.5033e-06
4:187112310 A G 0.657736 2.1224e-05
4:187114479 C T 0.686064 1.8710e-05
4:187115945 A G 0.843323 -1.5996e-05
4:187118001 G A 0.041209 1.8608e-05
4:187120697 A G 1.278758 1.5891e-05
4:187121070 C T 0.798183 2.7818e-05
4:187122319 G T 1.335321 6.5388e-06
4:187122332 A G 0.059939 -2.3724e-06
4:187127817 G A 0.794651 2.5601e-05
4:187133269 T G 0.033764 3.5220e-06
4:187133298 C A 0.109637 -4.4104e-06
4:187135556 T C 1.767031 -2.9061e-06
4:187135963 G A 0.051463 -9.3900e-06
4:187137879 G A 0.057610 -2.4803e-05
4:187151060 T C 0.059650 -1.2256e-06
4:187151108 G A 0.341492 7.0133e-06
4:187158034 A G 1.026107 -1.2891e-05
4:187173012 G T 0.239844 -5.0862e-06
4:187177814 G A 0.259114 -2.1303e-06
4:187178473 A G 0.201759 1.5450e-05
4:187179135 C T 0.159805 5.4733e-06
4:187181802 T G 0.027331 6.0315e-06
4:187181863 C T 0.318169 1.7721e-06
4:187182384 T C 0.151051 7.8892e-06
4:187183564 C T 0.045153 -1.4582e-05
4:187185385 T A 0.797530 -1.0379e-05
4:187188094 G T 0.770352 -8.2553e-07
4:187190285 A T 1.963217 1.8101e-06
4:187195551 A T 1.747424 -8.6237e-06
4:187196853 C T 0.061380 -1.6258e-05
4:187199497 G A 1.905750 -6.5804e-06
4:187199888 G A 0.374885 3.2865e-06
4:187201211 G A 0.271173 -2.8753e-05
4:187202703 C T 0.054401 3.4564e-06
4:187206180 A G 0.731669 -6.8885e-06
4:187207381 T C 0.805965 5.7011e-06
4:187217008 C T 0.586881 -5.8982e-06
4:187225304 A G 0.333387 2.8563e-05
4:187226204 C T 0.060462 -3.1771e-06
4:187226673 T C 1.243995 -2.8496e-05
4:187233108 T C 0.360425 8.5000e-06
4:187233838 C T 0.661163 -3.5918e-06
4:187235173 G A 0.198631 -2.0428e-05
4:187236679 G A 0.186218 2.9272e-05
4:187238404 C T 0.427293 1.3399e-05
4:187239747 G A 1.029153 1.0216e-05
4:187240740 C T 1.296223 -6.0833e-06
4:187247239 A G 1.925500 7.6020e-06
4:187257576 G A 0.502439 1.5027e-06
4:187268982 T C 0.116250 -5.5907e-06
4:187270925 T C 0.053360 9.7221e-06
4:187271075 C T 0.276861 -7.3959e-06
4:187272269 A G 0.032169 6.6932e-06
4:187272827 C T 1.470250 -2.3260e-07
4:187276317 C T 0.288577 6.9870e-06
4:187286817 T C 0.040927 -6.9340e-06
4:187287381 A G 0.142966 -3.1755e-05
4:187288165 A G 0.035688 3.3187e-05
4:187298566 T C 0.031669 -1.0450e-06
4:187298854 A G 0.045609 2.3411e-05
4:187310729 T C 0.075911 -6.9780e-06
4:187313377 A G 0.953419 8.0476e-06
4:187313621 T C 0.222246 3.8828e-06
4:187315370 G A 0.373015 1.0666e-05
4:187315846 C T 0.031537 6.8956e-06
4:187322361 C T 0.066960 4.7623e-06
4:187335913 G A 0.225762 4.6096e-06
4:187337488 T C 0.032747 1.0203e-06
4:187338335 T C 0.561865 1.8958e-06
4:187345847 G A 0.483853 8.8602e-06
4:187351565 A G 0.496496 -1.8563e-05
4:187351774 G A 1.260702 2.3065e-06
4:187358040 G A 0.624398 -2.9971e-05
4:187361302 C T 1.494338 -1.0663e-05
4:187361514 C T 0.133589 -2.6656e-05
4:187365677 A G 1.624279 -6.3646e-06
4:187365960 C T 0.671414 6.4409e-07
4:187368464 A G 1.361500 -2.0152e-05
4:187374590 A G 1.225194 -5.0296e-05
4:187375423 A G 1.347751 -2.4846e-05
4:187380057 C T 0.317992 2.3549e-06
4:187380657 C G 0.708401 -3.7471e-05
4:187389903 A G 0.030799 4.9701e-06
4:187391203 C T 0.227081 2.3547e-06
4:187391215 A C 0.414034 -1.3809e-05
4:187395438 C A 1.083901 4.9224e-05
4:187397199 T C 0.310360 -9.7868e-07
4:187400639 A G 1.504863 2.3235e-05
4:187401135 C T 0.045313 2.5070e-05
4:187402712 C A 0.067765 -3.1706e-05
4:187403169 T C 1.004685 3.3774e-05
4:187404608 T G 1.616775 1.1117e-05
4:187406439 T C 0.049379 1.3601e-05
4:187406476 G C 0.925119 -7.9575e-06
4:187406810 A G 0.101862 -3.8546e-05
4:187406901 A G 0.545933 -4.7481e-06
4:187407462 C T 0.138961 3.0534e-06
4:187411555 T C 0.466721 1.1782e-05
4:187411802 T C 1.420806 -7.5262e-06
4:187412671 C T 0.498203 -1.7016e-05
4:187415825 T C 0.073038 -6.9940e-06
4:187420207 T C 0.126708 3.0934e-05
4:187421389 C A 0.262881 -1.0818e-05
4:187421733 C T 0.158836 2.0105e-05
4:187421850 A G 1.499604 -1.4968e-05
4:187424564 T C 0.709261 -4.9770e-05
4:187428353 G T 0.400870 6.5148e-06
4:187429340 A G 0.062237 1.4808e-05
4:187437868 T C 0.022609 -2.8851e-06
4:187442832 C T 0.090802 1.0507e-05
4:187448792 A C 0.078458 6.1755e-06
4:187449434 C T 1.641907 4.5494e-06
4:187451552 T C 0.263891 -1.3885e-05
4:187455399 T C 0.033991 -2.0046e-05
4:187455971 C T 0.058861 2.3732e-05
4:187456019 A C 0.057001 2.2068e-06
4:187460490 T C 0.323857 2.4123e-05
4:187464867 C T 1.872449 -2.5889e-05
4:187466136 A G 0.128826 3.2078e-05
4:187469075 T C 1.932405 -2.2920e-05
4:187472631 T C 0.679400 2.2263e-05
4:187473694 A G 1.858550 -4.9319e-05
4:187475680 A G 0.052333 -2.8765e-05
4:187478852 G A 0.717036 3.8558e-05
4:187489383 A G 1.333285 -1.7913e-05
4:187490319 T C 0.120289 -1.6443e-05
4:187491184 C T 0.443208 2.1408e-05
4:187492881 G A 0.794423 9.7547e-06
4:187493206 T C 0.151139 -3.3955e-06
4:187493815 C T 0.731972 -3.6984e-06
4:187494117 G A 0.205444 2.2227e-05
4:187494926 T C 0.880452 -1.3730e-05
4:187497695 C T 0.280764 5.5279e-05
4:187499369 T C 0.052762 1.7680e-05
4:187509320 A G 1.020253 -2.8461e-06
4:187510319 C T 0.022619 -6.7352e-06
4:187516814 T C 0.081144 9.8713e-06
4:187518041 C T 0.026916 9.6123e-06
4:187518976 T C 0.676796 3.4839e-06
4:187521865 A G 0.096314 2.7741e-05
4:187524525 T C 0.036783 -1.7579e-06
4:187525020 C A 0.709557 -2.1901e-06
4:187528065 G A 0.651790 -1.4445e-05
4:187531022 G A 0.226656 1.1993e-05
4:187535995 A G 0.207790 -4.1484e-06
4:187538133 G A 1.150381 3.1523e-06
4:187538330 A G 0.915215 -3.3844e-07
4:187539588 C T 0.137067 -1.8028e-05
4:187540040 T C 0.032179 -4.2855e-05
4:187540918 C G 0.064216 2.8366e-05
4:187540996 T C 0.115390 -1.8864e-05
4:187541131 A G 0.065277 -2.3542e-06
4:187542755 C T 0.223141 1.1799e-05
4:187544391 C T 0.223079 1.0699e-05
4:187549364 A G 0.022928 6.0142e-06
4:187549428 T C 0.065770 2.8190e-05
4:187552811 G A 0.220737 6.8776e-06
4:187553162 C T 0.094811 -1.0340e-05
4:187555428 C T 0.056209 3.2688e-05
4:187557893 C T 1.090496 5.9137e-06
4:187559382 G A 0.603448 -1.5210e-05
4:187562576 C T 0.911798 9.3071e-07
4:187565457 C G 0.116097 -3.1480e-05
4:187568832 T C 0.153873 1.4177e-05
4:187571115 C T 0.813540 -1.6659e-05
4:187572593 A G 0.033128 -9.0420e-06
4:187573279 T C 0.100676 -1.1093e-06
4:187573918 C T 0.392683 2.3332e-06
4:187577335 A G 0.140134 -9.1157e-06
4:187577447 C A 0.061914 2.2483e-05
4:187578656 A G 0.820996 2.4551e-05
4:187584771 G C 1.894252 4.3325e-06
4:187585952 C T 0.163814 -1.3002e-05
4:187587733 T C 0.027889 1.0229e-05
4:187587980 T C 0.771107 3.7784e-05
4:187588477 A G 0.600381 -7.4587e-06
4:187588695 C T 0.337344 -1.2980e-05
4:187589603 C T 0.281716 1.8452e-05
4:187590685 C T 0.083472 3.1394e-05
4:187591379 G A 0.044718 -3.0925e-06
4:187591842 C T 0.297770 1.5436e-05
4:187592920 A G 0.575172 3.1884e-05
4:187594160 T C 1.838474 2.6500e-05
4:187604429 T C 1.667960 -3.6766e-05
4:187607304 T C 0.099856 -1.8081e-05
4:187613999 G A 0.252603 -1.1315e-05
4:187614476 C T 0.047346 1.0196e-05
4:187627792 C T 1.563524 -2.5020e-05
4:187629140 C G 1.561542 -2.2790e-05
4:187629538 T C 1.175852 -8.4693e-06
4:187629770 C A 1.292024 -2.2109e-06
4:187630597 G C 0.080923 -1.4615e-05
4:187636980 C T 0.115111 1.1666e-05
4:187638539 A G 0.177161 3.8036e-05
4:187639352 T C 0.391061 -1.1693e-05
4:187641571 C A 1.532059 2.9749e-06
4:187642387 A G 0.243424 2.3509e-05
4:187642665 G A 0.197214 2.2311e-05
4:187649218 C A 0.107519 -2.7018e-05
4:187655428 G A 1.372005 -1.5618e-05
4:187657754 C T 0.330068 -3.4214e-05
4:187663942 G C 0.040573 -1.8718e-05
4:187666255 A G 0.059623 1.1304e-05
4:187668982 T C 1.134517 1.1741e-05
4:187671318 A G 0.140974 -1.3308e-05
4:187678866 T C 1.290590 1.0099e-05
4:187680241 A G 0.105235 1.3201e-05
4:187685410 C A 1.201083 -2.4441e-05
4:187687030 A G 1.115917 -1.4073e-05
4:187687317 A G 0.071546 3.3202e-05
4:187687535 A G 0.530498 6.2122e-05
4:187689219 G A 0.086094 2.5853e-05
4:187695564 T C 0.632591 -6.4499e-06
4:187696494 G C 0.212655 1.3525e-05
4:187696731 A G 0.093148 3.7642e-07
4:187699423 G T 1.356261 1.8640e-05
4:187701692 C G 1.664523 -2.1709e-06
4:187701969 G A 0.082619 2.9035e-05
4:187702524 G A 0.044024 4.9039e-06
4:187703826 A G 1.641496 -1.0556e-06
4:187704378 G A 0.040176 1.2604e-05
4:187707798 T C 1.457868 1.9399e-05
4:187709040 G A 0.028688 4.4412e-06
4:187712375 A G 1.171956 -8.5823e-06
4:187712472 T G 0.095134 5.7530e-06
4:187716178 A G 1.938915 3.1067e-05
4:187719659 A G 1.647367 -2.3623e-06
4:187721899 T G 0.978510 -1.2848e-06
4:187722676 C T 0.026294 -4.9149e-06
4:187723445 A C 0.068806 -3.1571e-05
4:187726561 C T 0.190516 5.9809e-06
4:187728315 G C 0.155035 -4.4083e-06
4:187729614 C T 0.226007 -1.1869e-06
4:187732704 G A 0.028351 8.7005e-06
4:187732836 A G 0.050722 1.0916e-05
4:187735958 A G 1.933282 1.7021e-05
4:187736177 A G 0.190917 -6.8408e-06
4:187751550 A G 1.848980 5.2307e-05
4:187754755 A G 0.802399 5.4224e-06
4:187760602 C G 0.090568 -1.2824e-05
4:187780314 T C 0.086192 -2.4916e-05
4:187781033 T C 0.024520 -9.9704e-06
4:187785169 A G 0.148603 1.7297e-06
4:187785400 C T 1.082034 -3.1312e-06
4:187800371 C T 0.060704 -1.9947e-05
4:187808587 C A 0.035147 -2.2984e-06
4:187810009 A G 0.160900 -9.3452e-06
4:187810611 T G 0.149426 -1.6224e-05
4:187812562 T C 0.051405 2.9437e-06
4:187812796 G C 0.061129 -1.7100e-05
4:187813371 T C 0.025713 -9.9762e-06
4:187813555 T C 0.049250 1.2122e-05
4:187815001 G C 0.133895 5.2305e-06
4:187815690 T C 0.020756 -1.6306e-05
4:187816593 T C 0.230134 4.1221e-06
4:187819690 T C 0.085247 -8.8910e-07
4:187823747 C T 0.118402 1.2268e-06
4:187824754 C T 1.729837 7.9770e-06
4:187829160 G A 0.084234 1.6388e-05
4:187830504 T G 0.810715 1.2648e-06
4:187833652 C A 0.829727 -8.2507e-06
4:187834790 T G 1.742831 4.0068e-06
4:187840978 C T 0.178960 2.1031e-06
4:187843942 C G 0.817433 3.4113e-07
4:187844051 G A 0.297573 -1.3848e-05
4:187848979 T G 0.508991 1.3305e-05
4:187851288 C T 0.810215 1.1872e-05
4:187851352 T C 1.267311 3.6447e-05
4:187853284 G A 0.527010 3.0546e-05
4:187855990 C T 0.051113 -7.7163e-06
4:187860567 G T 0.143105 1.2371e-05
4:187862526 T C 0.152397 -4.0998e-05
4:187865835 T C 0.760469 -1.0024e-05
4:187865973 C T 0.172038 5.1361e-05
4:187868532 T C 0.026138 -3.4475e-06
4:187870988 A G 0.881747 -4.9622e-05
4:187871454 C T 0.658916 -1.5572e-05
4:187875340 A G 1.235808 -2.9756e-05
4:187898398 G A 0.061251 -2.5058e-05
4:187900356 C T 1.235927 -3.3318e-05
4:187900735 T C 0.028630 -5.2364e-06
4:187906079 T C 0.115652 6.4882e-06
4:187912583 T C 0.370156 1.6988e-05
4:187916705 A G 0.192376 -1.5016e-05
4:187918480 C T 0.220016 -1.8735e-05
4:187919768 A G 0.070091 -6.5536e-06
4:187925076 A G 0.045915 1.6651e-05
4:187925438 C A 0.320991 -3.3196e-06
4:187926588 T C 0.125178 2.1308e-05
4:187926758 G T 1.253389 -5.2413e-05
4:187928317 C T 0.068088 -1.3457e-05
4:187931611 T C 0.055410 5.3079e-05
4:187941026 A G 0.148640 -1.7297e-05
4:187947631 G A 0.041937 -1.8049e-05
4:187948625 C A 1.152421 1.5027e-05
4:187958602 C T 0.886589 3.1343e-08
4:187963595 G A 0.069319 -3.2788e-05
4:187966612 T C 0.123451 7.9567e-06
4:187968299 A C 0.516158 -1.9734e-05
4:187968926 A G 0.064733 6.7846e-06
4:187969248 T C 1.077941 2.0975e-05
4:187969439 A G 0.139872 7.9468e-06
4:187971052 C T 0.127000 -1.6017e-05
4:187977957 T C 0.052956 -1.1634e-06
4:187978099 C T 0.679730 1.4245e-05
4:187979630 A G 0.245117 1.7303e-05
4:187979691 T C 0.228230 -2.0852e-06
4:187979712 C T 0.541667 6.1954e-06
4:187980173 T C 1.672281 2.9608e-06
4:187981575 A C 0.095736 -3.5854e-05
4:187981624 G A 0.097572 1.8525e-05
4:187983329 T C 0.096538 7.0020e-06
4:187984992 A C 1.760262 -7.6795e-06
4:187988683 C T 0.058015 7.3364e-07
4:187990419 T G 0.047264 2.0614e-05
4:187993565 T C 0.379046 -1.7329e-05
4:188003758 C A 0.112011 1.4443e-05
4:188004538 A C 0.295363 -1.7034e-06
4:188007794 T C 0.038877 -7.1097e-06
4:188010829 T C 0.320263 -2.3485e-06
4:188014145 G C 0.151455 4.7844e-05
4:188016898 C T 0.023659 5.8484e-06
4:188019647 T C 0.191407 -4.5438e-05
4:188026498 A G 0.096429 -3.8033e-06
4:188029845 G A 0.113037 3.0915e-06
4:188037273 G T 1.810348 -4.3361e-06
4:188040020 G T 1.912706 -9.8036e-06
4:188043617 T G 0.059504 1.4803e-05
4:188045769 A G 0.083823 -1.8178e-05
4:188046474 T G 1.876029 -2.9618e-06
4:188047729 T C 0.109586 1.0440e-05
4:188053172 T C 1.086549 1.9989e-05
4:188056826 C T 1.964271 -3.6771e-07
4:188062324 C T 0.051796 -1.4631e-05
4:188062807 T C 0.055495 -8.7825e-07
4:188063195 T C 0.739200 -1.1156e-05
4:188063879 G C 0.021721 -1.1642e-05
4:188072816 G C 0.269327 -3.4570e-06
4:188073479 T C 0.114669 1.7979e-05
4:188076752 T C 0.195177 9.0807e-06
4:188077444 T C 0.489666 -1.9228e-05
4:188079600 T C 0.036708 3.3524e-06
4:188081808 T G 0.087375 1.9135e-05
4:188088085 T C 0.164568 -6.6626e-07
4:188088955 C T 0.245372 -1.1292e-05
4:188091276 G T 0.123927 1.7734e-05
4:188092843 C T 0.371703 -2.5366e-05
4:188096064 C T 0.049301 -1.8702e-06
4:188096259 T C 0.066851 -1.5488e-05
4:188100086 A G 0.306882 1.4591e-05
4:188108310 T C 0.106129 -1.0296e-05
4:188108983 C T 1.134708 1.7183e-05
4:188114441 T G 1.775047 5.8635e-05
4:188116129 A G 0.046302 4.0593e-06
4:188122620 C T 0.054278 6.6941e-06
4:188131281 T C 0.028450 1.6576e-05
4:188134361 A G 0.226908 2.0252e-06
4:188137238 A C 0.041852 -1.7600e-06
4:188140101 T C 0.304073 -1.6771e-05
4:188140231 A G 0.045551 -6.0980e-06
4:188140318 C T 1.118582 1.3639e-06
4:188158072 G A 0.436357 -3.2244e-05
4:188167623 A G 0.027437 4.6595e-06
4:188171193 C T 0.024472 1.9740e-05
4:188171434 A G 0.211823 -3.4136e-05
4:188172473 C T 0.022816 -2.3928e-06
4:188185489 C T 0.218877 2.4483e-05
4:188188101 G T 0.057086 5.7891e-06
4:188188797 G A 0.050243 -3.5951e-06
4:188190117 T C 1.793621 2.6392e-06
4:188191306 A C 1.794372 3.2541e-06
4:188198094 G A 0.384255 2.9151e-05
4:188200202 C T 0.040580 -1.2841e-06
4:188201027 A C 0.243482 -4.0422e-05
4:188202262 C T 0.077403 -2.5198e-05
4:188202425 G A 0.440495 -1.0505e-05
4:188210093 A G 0.345837 1.9198e-06
4:188213470 C A 0.403182 8.8565e-06
4:188213866 C T 0.614763 2.0419e-05
4:188222325 G A 0.353051 5.1843e-06
4:188222722 C T 0.071264 7.6847e-06
4:188227347 T C 0.121105 2.9555e-05
4:188227951 T C 1.430275 1.2174e-05
4:188228775 A G 0.986907 -9.3613e-06
4:188230701 T C 0.647183 2.4597e-05
4:188233002 A G 0.094542 -1.3492e-05
4:188238511 A G 0.041413 1.2312e-05
4:188251260 A G 0.043977 1.1755e-05
4:188252364 T C 0.032859 2.1796e-05
4:188254351 T C 0.041338 5.2798e-06
4:188257273 T C 0.156089 -1.8867e-06
4:188265382 A G 1.806312 -1.5433e-05
4:188268391 T C 1.562460 -1.7998e-05
4:188270690 T C 0.055750 -1.1897e-05
4:188274775 T G 1.517885 1.1022e-05
4:188275627 A G 0.039907 -7.4321e-06
4:188280616 T C 0.431142 -5.5419e-06
4:188282572 G T 0.039350 -4.5233e-06
4:188284095 C T 0.028766 9.8380e-07
4:188288082 G A 0.102250 -5.6951e-06
4:188288361 T C 0.039853 1.4502e-05
4:188294842 C T 0.694608 1.4405e-05
4:188294980 G A 1.239942 1.7357e-05
4:188295070 G A 0.033009 4.9713e-06
4:188304335 A C 1.446747 -1.1428e-05
4:188305508 C T 0.028168 1.4537e-05
4:188315828 A G 0.030945 7.3439e-07
4:188327804 T C 0.088202 8.8511e-06
4:188338370 T C 0.034093 1.3856e-05
4:188338819 G A 0.510789 -3.5423e-06
4:188339887 C A 0.070145 2.5823e-06
4:188345368 A G 0.805802 1.9740e-05
4:188349323 T C 0.024744 -1.7010e-06
4:188351512 A G 0.045755 -1.8634e-05
4:188351787 C A 0.108237 2.4090e-05
4:188358460 C A 0.025587 4.8508e-06
4:188361958 G A 0.051681 -3.1598e-06
4:188363845 C T 0.096994 9.2109e-06
4:188365234 A G 0.050151 -1.3168e-05
4:188366900 T C 1.283508 1.8542e-05
4:188370696 T C 0.030575 6.9490e-06
4:188392941 C T 0.259886 3.9151e-06
4:188394724 A G 0.086379 1.8232e-05
4:188398663 T C 1.874268 2.8166e-05
4:188400551 G T 0.030085 1.2107e-06
4:188400582 G A 0.094348 -1.8783e-05
4:188406352 A G 0.553926 2.4654e-06
4:188407077 T C 0.031533 1.2155e-05
4:188412425 A G 0.042773 -1.3100e-05
4:188428740 A G 1.455175 -4.7388e-06
4:188429196 A G 0.167567 -1.1259e-05
4:188435393 C T 0.046714 -2.3703e-05
4:188437371 C T 0.114938 -7.6330e-06
4:188449061 C T 0.031989 3.4673e-06
4:188455197 G A 0.165452 8.3390e-06
4:188457515 A G 0.679676 -2.8218e-05
4:188466109 C T 1.724835 -2.2334e-06
4:188467923 T C 0.902806 -4.4689e-05
4:188475669 T C 1.920349 2.0316e-05
4:188476770 C T 0.037605 7.6110e-06
4:188477644 C T 0.053697 8.4845e-06
4:188479303 T C 0.044004 5.0482e-06
4:188480913 C T 0.529703 1.5712e-05
4:188484415 A G 0.656968 3.1705e-05
4:188484508 G A 0.050096 -1.5301e-06
4:188488717 C G 0.082898 -7.6080e-06
4:188490282 G C 0.068166 1.0512e-06
4:188490614 T C 0.810905 2.0064e-05
4:188490679 C T 0.144567 -1.9190e-05
4:188490872 C T 0.149908 -2.6269e-06
4:188502685 C T 0.155698 -1.2906e-05
4:188512307 A G 0.561012 1.6193e-05
4:188514291 G C 0.586898 4.2449e-05
4:188514921 G A 1.377323 2.5576e-05
4:188519949 A G 0.084237 -1.2590e-05
4:188525445 C T 1.375912 2.1608e-05
4:188526742 C T 0.059055 -1.6284e-06
4:188536462 G A 1.391323 2.6041e-05
4:188548153 G A 0.037612 -2.0811e-05
4:188557573 T A 0.075238 -5.3277e-06
4:188570203 G A 0.747363 3.6702e-06
4:188571096 A G 0.113139 -7.2121e-06
4:188574225 G A 0.036987 4.3036e-06
4:188581960 C T 0.026372 -8.8866e-06
4:188582568 C T 0.083132 -8.3780e-06
4:188586737 A G 0.133327 -5.1946e-06
4:188590749 C T 0.435555 -1.3176e-05
4:188613238 A G 0.716496 1.2340e-05
4:188614171 G T 0.108733 1.1258e-05
4:188616438 C T 0.033203 -2.1897e-06
4:188619909 G A 0.361853 3.9805e-06
4:188621599 A G 0.108567 5.4434e-05
4:188626373 G A 1.071155 4.9754e-05
4:188637404 G A 0.168662 -2.5900e-05
4:188639406 G A 1.576124 2.6812e-05
4:188641591 A G 0.983164 3.4295e-05
4:188647493 G A 0.026522 -2.0515e-05
4:188656464 G A 0.023999 -1.7901e-05
4:188662329 G C 1.545950 9.7883e-06
4:188663234 A G 0.056165 1.4147e-05
4:188664312 T C 0.125838 -7.4677e-06
4:188666199 C T 0.044296 3.5447e-05
4:188667876 T G 0.030007 7.3624e-07
4:188670647 C T 0.264088 1.2743e-05
4:188670850 G C 0.041784 -9.5566e-06
4:188681059 A C 0.498349 -1.5285e-05
4:188690307 C A 1.461414 5.1494e-06
4:188690836 T C 0.036585 -7.6151e-06
4:188701283 T C 0.054030 -2.2341e-05
4:188704173 T C 0.055278 3.4505e-06
4:188704301 C T 0.043844 -1.0586e-05
4:188706746 A G 1.837437 6.6272e-06
4:188706790 T G 0.649186 2.7293e-05
4:188706877 T G 0.073851 -1.1556e-05
4:188713274 T C 0.078736 2.0970e-05
4:188713435 C T 0.080980 -8.1060e-06
4:188716736 T C 0.540286 -2.4759e-06
4:188716923 C T 0.064845 -6.7146e-06
4:188718859 A G 0.775160 1.5620e-05
4:188730635 T C 0.031887 3.1770e-05
4:188731055 C A 1.296692 1.4722e-05
4:188733545 T C 0.266046 -3.3302e-05
4:188733829 T C 0.283719 -2.4093e-05
4:188737819 A G 1.867332 2.2479e-06
4:188751141 T G 0.030860 -4.8773e-06
4:188771605 A C 1.539338 2.7412e-05
4:188776830 A G 0.045792 -1.0744e-05
4:188784378 G T 1.718692 3.8474e-05
4:188784616 T C 0.165714 -6.0416e-06
4:188800733 C T 0.255799 -3.1141e-05
4:188801533 A G 1.672883 1.5665e-05
4:188804749 C A 1.509079 1.9170e-05
4:188819111 T C 0.028307 1.1978e-05
4:188819814 T G 0.077394 6.1975e-06
4:188822449 C T 0.262252 -6.8132e-06
4:188822971 A G 0.669952 6.6767e-06
4:188829088 G A 0.569055 -2.3723e-05
4:188829293 T C 0.169114 -1.2457e-05
4:188833770 T C 0.246895 -2.5222e-05
4:188833807 A G 0.078431 4.4231e-06
4:188833886 G C 0.229175 -5.7014e-06
4:188834911 C T 0.081133 -1.6360e-05
4:188839885 T C 0.106734 1.3235e-05
4:188840281 G A 0.497176 -1.3612e-05
4:188842148 C T 0.240949 -1.9197e-06
4:188842150 A G 0.741668 -9.5838e-07
4:188842209 A G 0.166241 -9.3642e-06
4:188850852 T C 0.027654 1.2927e-05
4:188853241 A G 0.209460 1.4455e-06
4:188853598 A G 0.021562 7.4875e-06
4:188855901 A G 0.042828 -1.0172e-05
4:188856168 G C 0.827272 8.4733e-06
4:188856430 A C 0.066892 -1.9206e-05
4:188856843 G A 1.757062 2.5692e-05
4:188858720 T C 1.556786 6.4600e-06
4:188859086 C T 0.296546 -6.4023e-06
4:188861777 T G 0.689219 -1.3808e-05
4:188863998 C T 0.090959 -7.0223e-06
4:188865510 T C 0.779651 -1.4575e-05
4:188865786 C A 0.063203 1.2299e-05
4:188866979 A G 0.103708 1.1332e-05
4:188869211 G T 1.901239 -4.8807e-06
4:188882491 T C 0.433352 6.4741e-06
4:188889421 T C 0.026753 -1.1479e-05
4:188890078 C T 0.023683 -1.5934e-05
4:188890978 T C 1.261270 1.3941e-05
4:188891098 G T 0.054727 1.1655e-05
4:188891213 T C 0.034226 -2.8326e-05
4:188899298 C T 0.401720 -6.1810e-06
4:188903892 G A 0.916412 2.7264e-05
4:188906588 T C 0.216004 -8.5652e-06
4:188908052 G A 0.054557 1.0777e-05
4:188908843 T C 0.032696 -2.9515e-05
4:188911359 G T 0.832351 -3.8358e-05
4:188919921 A G 0.569936 -3.4303e-05
4:188920650 G A 0.140056 -1.3536e-05
4:188921440 G A 1.318295 -4.0706e-05
4:188921583 A G 0.060683 -2.9079e-06
4:188927822 T C 1.000734 -1.7082e-05
4:188928192 A G 0.129795 -1.3028e-05
4:188928812 A G 1.149368 -1.8826e-05
4:188929190 A G 0.199672 2.3947e-05
4:188929600 G A 0.260161 -6.4033e-06
4:188933026 C A 0.033845 -3.7311e-05
4:188933595 A G 1.049121 -2.7330e-05
4:188933796 C T 0.470226 -1.1609e-05
4:188938468 T C 0.449766 -4.4100e-05
4:188940175 G A 0.946062 -3.4769e-05
4:188942592 G A 0.036789 4.0660e-06
4:188943951 A T 0.760880 1.2967e-05
4:188944051 T C 1.012760 -1.5249e-05
4:188944162 G C 1.948710 1.9910e-06
4:188945315 G A 1.510640 2.2735e-05
4:188945966 T C 0.167727 -7.1610e-06
4:188946228 C T 0.608493 3.8491e-06
4:188946900 C T 0.806584 -3.4820e-06
4:188948934 G A 0.119429 1.4705e-05
4:188949837 T C 0.131281 -5.7483e-05
4:188951351 A G 1.378312 2.9422e-06
4:188952891 G A 0.163191 -2.5054e-05
4:188953644 A C 0.021045 3.6131e-06
4:188954856 C T 1.850282 -1.6039e-05
4:188956686 C T 0.978204 -3.5320e-06
4:188957013 A G 0.024894 -4.0408e-06
4:188957278 A G 0.246664 1.4489e-05
4:188959704 G A 1.439342 -1.0727e-05
4:188963197 A G 0.220553 -2.9734e-05
4:188963946 T C 0.247667 -3.8307e-06
4:188965971 A G 0.146325 -1.7759e-06
4:188966588 T C 0.031102 7.4909e-06
4:188968708 A G 0.042780 -1.1572e-06
4:188973072 T G 0.769849 2.5716e-05
4:188975867 C G 0.056117 2.6405e-05
4:188981318 T C 0.331184 -4.0759e-05
4:188981971 C T 0.069645 -1.7025e-05
4:188984042 G A 1.326264 4.5355e-06
4:188984758 T C 0.053836 -2.1931e-06
4:188984818 A G 0.207586 4.8230e-06
4:188984888 T C 0.151880 -9.1323e-06
4:188990955 G T 0.069730 1.5900e-05
4:188996226 A G 0.295128 3.4499e-06
4:188998692 C T 0.329154 -1.1077e-05
4:189002546 A G 0.100971 8.5272e-06
4:189006448 A G 0.024951 7.3410e-06
4:189009418 T C 0.033947 1.9079e-05
4:189017078 C T 0.087586 1.0799e-05
4:189021465 T C 0.893273 1.4177e-05
4:189026818 A G 0.179164 -2.2278e-07
4:189029088 T C 0.061105 7.4459e-06
4:189030221 T C 0.043348 4.0909e-06
4:189030904 T C 0.640996 4.5257e-06
4:189030936 T C 0.328035 -2.7242e-06
4:189036322 A G 1.769941 1.7850e-05
4:189037532 T C 0.102896 3.3860e-06
4:189040174 T C 0.190699 -3.1132e-05
4:189045617 A G 1.701628 3.4603e-05
4:189045644 T C 0.457681 8.1750e-06
4:189046279 G T 0.128313 3.0557e-05
4:189056125 T C 1.433168 4.1718e-05
4:189058166 T C 0.039343 -2.2289e-05
4:189060169 C A 0.074701 -9.2495e-06
4:189060431 C T 1.547001 3.7665e-05
4:189060803 A T 0.022068 -2.2777e-06
4:189061106 A G 1.045877 2.7843e-05
4:189061604 T C 0.402267 7.6892e-06
4:189062917 T G 0.039224 -2.0912e-05
4:189064012 C T 0.125399 -3.6766e-06
4:189067346 T C 0.039027 -2.3232e-05
4:189069337 T C 0.219819 -2.0480e-05
4:189070407 G A 1.703862 7.3875e-06
4:189071693 C A 0.430210 7.3678e-07
4:189076550 C T 0.309935 8.6389e-06
4:189079606 T G 0.040016 -2.4002e-05
4:189082484 A G 0.042233 7.1079e-06
4:189085306 G A 1.934761 8.9357e-06
4:189087148 A G 0.020362 1.7004e-07
4:189096402 T C 0.114193 1.8300e-05
4:189098744 C T 1.638738 -3.1991e-06
4:189099808 C G 0.033063 1.0226e-05
4:189101068 A G 0.316190 -2.1632e-05
4:189106481 G A 0.597580 1.4747e-06
4:189110116 T C 0.081280 1.5226e-05
4:189112455 C T 0.037405 2.4651e-05
4:189114563 A G 0.314613 -6.8926e-06
4:189115638 A C 0.278911 3.5630e-06
4:189115918 C T 0.857020 -1.7372e-06
4:189117163 G A 1.659974 -1.0053e-05
4:189117458 G A 1.418651 -1.5274e-05
4:189119165 A G 0.020929 2.1674e-06
4:189120262 G A 0.261049 3.2800e-06
4:189122277 A T 1.278377 -4.8319e-06
4:189122458 G A 0.023156 6.6827e-06
4:189123917 G T 0.347326 -4.9695e-05
4:189124390 G A 0.610724 3.6455e-05
4:189126191 T C 1.700010 5.0488e-06
4:189127865 C T 1.705932 6.8673e-06
4:189129900 T C 0.061833 4.9507e-06
4:189131657 A G 0.325836 -1.1807e-05
4:189135108 T G 0.038081 -7.1945e-06
4:189135512 A G 1.708700 4.4116e-06
4:189135935 A G 1.084424 5.1676e-05
4:189136543 A G 0.432910 2.9593e-05
4:189138755 A G 1.031550 5.1081e-05
4:189138808 C T 0.457467 2.3961e-05
4:189139221 A G 0.084880 -1.1214e-05
4:189139258 G A 0.449963 -3.5574e-05
4:189141476 C T 0.083914 1.0485e-05
4:189142742 T C 0.033832 -1.0906e-05
4:189148403 T C 1.386213 2.2674e-08
4:189149811 A G 0.125052 -6.5104e-06
4:189149986 T C 0.906240 1.7697e-06
4:189150656 G A 1.289893 -4.3758e-06
4:189154706 C T 0.051079 -3.8520e-06
4:189155114 A G 0.164514 4.8655e-06
4:189158163 A G 1.317067 -2.9007e-06
4:189158190 G C 0.026369 -1.7980e-05
4:189161508 A G 0.081048 1.6637e-05
4:189163598 C T 0.689083 4.1714e-06
4:189169030 A G 0.543812 7.7041e-06
4:189169838 G A 1.937181 1.7614e-05
4:189171046 C T 0.681936 -1.5207e-05
4:189175111 T C 0.054108 1.2175e-08
4:189176207 A G 0.131158 7.3806e-06
4:189185415 G A 0.065076 1.9574e-05
4:189187191 T C 0.623259 -2.6447e-06
4:189188043 T G 0.544930 -6.4857e-07
4:189190041 G A 0.084458 -2.9372e-05
4:189192566 A G 0.939354 2.9724e-05
4:189194479 G A 1.617574 1.9397e-06
4:189204362 T G 1.312841 -9.6369e-06
4:189205451 G T 0.275664 -1.9383e-05
4:189214435 T C 0.538481 5.8142e-06
4:189218796 C G 0.412109 4.4898e-07
4:189220597 G A 0.669853 2.1243e-05
4:189221207 A G 1.496439 5.9771e-06
4:189221334 T G 1.730278 1.1759e-05
4:189221585 A C 0.084509 1.8498e-06
4:189225586 C T 1.257248 -7.9619e-07
4:189228934 T C 0.074436 4.3563e-06
4:189230337 T C 0.541690 -4.0374e-05
4:189230486 T C 0.034522 2.9310e-06
4:189232730 G A 0.811395 -1.4550e-05
4:189238759 A G 0.083942 -3.9494e-06
4:189240218 G A 0.158622 2.7047e-05
4:189244977 C T 0.078437 -2.3993e-05
4:189247773 A G 0.155338 1.8988e-05
4:189248152 G C 0.464419 -1.2094e-05
4:189249678 G A 0.335603 -2.7776e-06
4:189250317 C T 0.797666 -1.1226e-05
4:189258322 A G 0.393176 4.8172e-05
4:189260543 A G 0.107162 -1.1008e-05
4:189260666 G A 0.028773 -1.5052e-05
4:189260775 C G 0.114224 1.6666e-05
4:189260808 G A 1.018937 1.1552e-05
4:189264202 T C 0.055186 -2.3903e-05
4:189270693 G A 0.191709 -3.2564e-06
4:189275321 C T 0.112551 -1.4001e-06
4:189285725 C A 0.903496 -7.3087e-06
4:189287560 T C 0.211612 -1.8635e-05
4:189288613 C T 0.068595 3.4792e-07
4:189292062 T G 0.465711 1.6223e-06
4:189293720 G A 0.091047 7.3280e-07
4:189297144 G A 0.431825 -5.5298e-06
4:189298841 G A 0.124485 7.7320e-06
4:189299483 G A 0.079569 1.8845e-05
4:189300002 T C 1.860604 1.0020e-06
4:189300955 C T 0.308211 -1.3732e-05
4:189303437 A G 0.374803 1.8115e-05
4:189321105 T C 0.092887 -5.1813e-06
4:189324025 T C 0.060411 -5.9770e-06
4:189324586 T C 0.116549 4.4213e-07
4:189326907 A G 0.148793 -1.2166e-05
4:189332959 C T 0.035821 -1.2243e-05
4:189334197 T C 0.396440 1.2136e-05
4:189334992 A G 0.250662 5.6354e-06
4:189339341 G A 1.810579 1.3684e-05
4:189345062 T C 0.454560 -1.6969e-05
4:189347329 G C 0.121455 -9.6815e-06
4:189347578 C T 0.827959 -4.4762e-06
4:189353167 C A 1.095552 -1.1930e-05
4:189353309 A G 0.034535 4.3938e-06
4:189353740 T G 1.384574 -5.9671e-08
4:189353749 C A 0.740998 1.5217e-05
4:189353933 A G 0.125603 -1.8427e-05
4:189359378 C A 0.282029 1.3916e-05
4:189359425 A G 0.784665 -1.7644e-05
4:189362292 G A 1.518143 -2.2417e-05
4:189365317 G A 0.096919 5.7700e-05
4:189373712 A G 0.384132 -6.1914e-06
4:189374642 T C 0.057199 -6.6932e-06
4:189381580 T C 0.148613 -1.6304e-05
4:189387051 G C 0.090656 -3.0419e-06
4:189388899 C T 0.133678 -1.4672e-05
4:189389170 T C 0.686788 1.8446e-05
4:189392025 G A 0.277313 6.9860e-07
4:189396134 A G 0.026947 -1.5143e-05
4:189405961 C T 0.707969 -1.1506e-05
4:189408551 A G 0.131634 -2.9215e-05
4:189409041 G A 1.305151 -1.1014e-05
4:189412930 T C 0.060442 -9.0243e-06
4:189418157 C T 0.240986 -2.6860e-05
4:189419324 A C 0.242496 2.9862e-05
4:189421621 A T 0.031550 2.0840e-05
4:189422165 G A 0.685061 -1.7936e-05
4:189425329 A T 0.052337 -1.6907e-06
4:189434019 T C 0.065205 -2.6266e-05
4:189437060 T G 1.100682 2.0947e-05
4:189442256 A G 1.083428 5.0023e-07
4:189445796 G A 0.055794 -9.1316e-06
4:189449669 A G 1.352558 3.6220e-05
4:189453650 A C 0.248755 -2.6531e-05
4:189464537 A G 0.022204 -1.1698e-05
4:189466390 A G 0.113343 1.9569e-05
4:189468075 G A 0.058627 -1.5210e-05
4:189472755 T C 1.224939 -2.3539e-05
4:189475325 G A 1.940806 1.0183e-05
4:189475364 A G 0.059249 -1.0179e-05
4:189478215 A G 0.071165 1.7777e-05
4:189486508 A G 0.138060 -2.5205e-05
4:189487604 A T 0.105585 1.5194e-07
4:189490022 A G 0.774884 -9.0920e-06
4:189492330 A G 0.672815 5.3578e-06
4:189493464 T G 0.026338 -4.7585e-06
4:189495125 T C 0.030901 -1.6285e-05
4:189497560 G A 0.035287 3.2154e-06
4:189499069 A C 0.869705 7.0100e-06
4:189501949 A G 1.828649 3.1784e-07
4:189502910 A G 0.062278 2.3540e-05
4:189504469 T C 0.090337 1.8818e-05
4:189504967 T C 0.180058 -1.2918e-05
4:189510469 C A 0.822975 1.3751e-05
4:189512363 G A 0.316275 9.7351e-06
4:189518628 C A 0.028599 -1.0279e-05
4:189519069 G A 0.879306 2.0206e-06
4:189519545 C G 0.218775 2.9049e-05
4:189520867 C A 1.288512 -2.2780e-06
4:189524815 A C 0.170246 4.7922e-06
4:189526531 T C 0.287166 -1.1108e-05
4:189526628 C T 1.932106 3.4595e-06
4:189526794 T C 0.061710 1.4369e-05
4:189528514 C T 0.428544 2.0599e-06
4:189530336 A G 0.343736 -1.6376e-05
4:189530712 A G 0.858642 3.5732e-05
4:189536020 T C 0.086135 -1.8710e-05
4:189536211 A G 0.430951 -2.5526e-05
4:189536358 T C 0.197163 -3.1524e-05
4:189536482 A G 0.097544 -9.7371e-06
4:189537519 G A 0.430686 4.6764e-05
4:189539153 C A 0.301993 2.2600e-05
4:189540372 G A 1.034498 -8.4209e-06
4:189540683 A G 1.496898 6.6519e-05
4:189541364 C T 1.840161 2.8342e-05
4:189541599 A G 0.314416 -3.1564e-05
4:189541832 G C 0.072681 1.2130e-05
4:189542592 T C 1.319760 1.0220e-04
4:189545795 T C 1.316506 1.4594e-07
4:189546989 C T 1.551495 -2.7307e-06
4:189547648 G A 0.419735 -1.8050e-05
4:189548540 T C 1.589278 2.8998e-06
4:189549896 G C 0.156079 -9.5035e-06
4:189555243 G A 0.117287 2.4612e-06
4:189555947 A C 0.395750 2.2950e-05
4:189557313 G A 0.036946 -3.2203e-05
4:189558299 T C 0.142187 -1.4016e-05
4:189558312 C A 1.034872 -9.5158e-06
4:189558679 G A 1.925928 -9.2106e-06
4:189565170 T C 0.369217 2.0412e-05
4:189571541 T C 0.958342 -9.2428e-06
4:189580718 T G 0.086107 2.7877e-05
4:189581970 A G 0.045772 -1.2579e-05
4:189584982 T C 1.704725 9.1369e-06
4:189590121 G T 0.634414 -1.0093e-05
4:189590859 A C 0.335586 2.7215e-05
4:189590999 C G 0.142765 -1.0703e-05
4:189600771 A C 0.024815 2.0187e-05
4:189602239 A C 0.084805 -1.0576e-07
4:189609753 A C 0.025349 -4.9685e-06
4:189615049 C A 1.846420 1.4042e-05
4:189616639 A G 0.177444 6.7017e-06
4:189624873 A G 0.371227 7.5341e-06
4:189625369 T C 0.036035 -1.6555e-05
4:189628518 G A 0.089143 -9.2626e-06
4:189628999 C T 0.118436 -1.5190e-05
4:189636347 T C 0.298783 9.3101e-06
4:189642673 C T 0.091455 -4.2347e-05
4:189645251 G A 0.077400 3.1652e-06
4:189646767 A G 0.057202 3.0719e-06
4:189646976 G A 0.206995 1.8240e-05
4:189657788 C T 0.126674 -1.1035e-05
4:189657835 C T 0.238042 2.1290e-05
4:189659777 A G 0.480324 -1.6285e-06
4:189660025 C G 0.209868 2.4768e-05
4:189660286 A G 0.856657 2.2712e-05
4:189660562 A G 0.148477 -1.2453e-05
4:189664412 G A 0.463719 -2.3666e-05
4:189666512 A G 1.737255 -1.7454e-05
4:189666524 A G 0.037116 2.0913e-06
4:189666553 G A 0.080212 -5.7441e-05
4:189668377 C T 0.021262 -6.9582e-06
4:189669164 C A 0.154359 2.7692e-06
4:189669432 C A 0.116964 -5.4977e-06
4:189674228 T C 0.412143 -1.1115e-05
4:189690383 T C 1.887112 -3.4849e-05
4:189699286 C T 0.024350 1.5957e-05
4:189699348 T C 0.066674 -6.5195e-06
4:189715656 A G 0.304169 -1.2253e-05
4:189715909 T C 0.698494 2.0216e-05
4:189729080 A C 0.048250 -1.0754e-05
4:189730910 A G 0.034994 2.4388e-06
4:189731278 G A 0.035916 1.7092e-05
4:189734077 A G 1.877215 -4.4342e-05
4:189737550 G A 0.084088 -1.6976e-05
4:189742234 T C 0.401305 -2.3961e-05
4:189749580 G A 0.068340 -7.6676e-07
4:189749946 A G 0.055485 -1.1593e-06
4:189750199 A G 0.470705 -1.6008e-05
4:189755425 T C 0.064243 2.6054e-05
4:189755598 T C 0.220285 1.7869e-05
4:189756948 A G 0.480392 -1.4815e-05
4:189761488 G A 0.217215 1.4442e-05
4:189767112 A G 0.061231 2.6005e-05
4:189776155 T C 0.087406 -2.4823e-06
4:189778196 A G 0.554494 7.7071e-06
4:189784044 A G 1.666012 1.0267e-05
4:189787276 C T 0.028035 -1.7007e-06
4:189790022 T C 0.087134 -3.6467e-05
4:189790542 T C 0.226697 7.4431e-06
4:189791022 C T 0.786433 -6.9651e-06
4:189791249 A G 0.362071 -3.7557e-06
4:189791342 A G 0.042199 2.8247e-05
4:189793202 G A 0.476019 5.0128e-06
4:189793227 A G 0.434134 2.5098e-05
4:189794189 G A 0.405521 -2.5302e-05
4:189794211 G A 0.433675 -1.2869e-05
4:189794477 T C 0.169253 1.9545e-05
4:189794525 C T 0.262324 -1.6805e-06
4:189797744 C A 0.479154 -2.0996e-05
4:189800364 A G 0.047832 -1.4116e-06
4:189802379 C T 0.530943 -1.1182e-05
4:189802528 C T 1.735827 -2.7853e-05
4:189802713 C T 0.434079 2.0054e-05
4:189804717 G C 0.052952 -7.1412e-06
4:189812524 T C 1.010281 -4.0058e-06
4:189813399 A G 0.167757 4.2360e-06
4:189814960 T C 0.067731 -1.4806e-05
4:189818552 G T 1.372508 -8.4242e-06
4:189821072 C T 0.211146 1.7162e-06
4:189821794 A G 1.962106 -1.0708e-05
4:189822500 C G 0.328032 1.2856e-05
4:189823335 C T 0.589301 -1.5539e-05
4:189833279 G A 1.062808 1.1976e-06
4:189841098 G A 0.140392 6.3325e-06
4:189843533 A G 0.094841 -2.1107e-05
4:189848721 T G 0.064590 -1.0711e-05
4:189851410 T G 0.697494 6.4087e-06
4:189852071 A C 0.068391 -1.1894e-05
4:189856546 G T 0.131243 -9.4952e-06
4:189862164 T G 0.593544 -1.4558e-05
4:189864882 G A 0.038299 -6.3057e-07
4:189867720 C T 0.043810 -2.9564e-06
4:189871115 A G 0.424390 3.8783e-05
4:189872005 G A 0.153930 2.2654e-06
4:189873110 A G 0.501977 -2.5359e-05
4:189874951 T C 0.063733 1.0849e-05
4:189884512 C A 0.520734 2.0341e-05
4:189886769 A G 0.163426 1.7159e-06
4:189888033 C T 0.511344 2.5974e-05
4:189888082 C T 0.579442 -1.9715e-06
4:189888265 T C 1.380219 1.7509e-05
4:189888779 G A 0.297760 -7.1657e-06
4:189896641 T C 0.039071 -3.8592e-06
4:189896981 G A 0.071590 -2.7116e-06
4:189897650 A C 0.205801 -6.8568e-07
4:189897845 C G 0.395019 1.0481e-05
4:189901819 C A 0.057467 -1.0264e-05
4:189902162 G T 0.099615 -4.3856e-05
4:189906135 G A 0.021449 5.8266e-06
4:189908879 G A 0.097021 -3.1218e-06
4:189909017 C T 0.141837 3.8351e-06
4:189909099 C T 0.445254 2.2998e-05
4:189909640 G A 0.057236 9.4248e-06
4:189915514 G A 0.132593 -1.0657e-05
4:189921069 T C 0.536213 -1.8125e-05
4:189922614 C T 0.061564 -2.1897e-05
4:189923181 T C 0.056821 -1.5563e-05
4:189924789 G A 0.115302 3.7666e-06
4:189925420 C T 0.521438 -4.5301e-06
4:189927299 G A 0.136350 -9.9117e-08
4:189931271 A C 0.050028 2.1384e-05
4:189934511 G C 0.165187 1.4571e-05
4:189939258 A G 0.056291 -4.5851e-06
4:189943714 C A 0.425423 -3.3166e-06
4:189947986 A G 1.585820 -3.0572e-05
4:189954865 G T 0.811000 -3.8268e-05
4:189956234 T C 0.147783 4.1534e-06
4:189957020 C G 0.366701 -1.8362e-05
4:189957738 C T 1.673641 -3.0608e-05
4:189959336 A G 1.547881 -1.7049e-05
4:189960638 T C 0.057552 -1.8157e-07
4:189961537 T G 0.364223 2.5643e-05
4:189962722 A C 0.840739 -6.9641e-05
4:189967275 A C 1.103263 1.1606e-04
4:189970942 G A 0.262850 1.0473e-05
4:189971917 T C 0.082571 -9.1179e-06
4:189975715 C A 1.472579 -7.0618e-06
4:189977180 T C 0.022966 2.4751e-05
4:189981670 G C 0.219377 -6.3345e-06
4:189988249 C T 1.544988 1.6853e-05
4:189989962 G A 0.264442 1.2038e-05
4:189990764 G C 0.502606 5.8413e-05
4:189995069 T C 0.297093 3.8516e-06
4:189997581 T C 0.051786 -1.0577e-05
4:189998502 A C 0.036817 -3.4757e-05
4:189999620 A C 0.038418 -1.4248e-05
4:190004805 G A 0.727664 3.1360e-05
4:190005797 C T 0.148939 7.7252e-06
4:190006281 T G 0.716006 -8.7357e-05
4:190008639 A G 0.553127 1.8159e-05
4:190009056 A G 0.068319 1.4957e-05
4:190011757 A G 0.200086 1.0098e-05
4:190016073 T C 0.081320 1.0427e-06
4:190017030 C T 0.730132 2.5932e-05
4:190017459 A G 0.026570 9.7815e-06
4:190023130 T G 0.027185 -1.2147e-05
4:190023992 T C 1.178837 4.3110e-05
4:190028108 A G 1.365607 1.3152e-05
4:190028469 G A 0.087178 3.3198e-07
4:190033705 C G 0.244141 1.0215e-05
4:190036559 A G 0.078968 1.0261e-05
4:190036768 A G 0.048104 1.0907e-06
4:190036900 T G 1.165857 2.7737e-05
4:190037550 C T 0.708333 4.9564e-05
4:190038478 T C 0.759843 1.1681e-04
4:190039886 C G 0.257584 -2.8571e-05
4:190042584 G A 0.583474 -8.8796e-06
4:190044374 T G 0.125589 -9.6959e-06
4:190044851 A T 1.668198 -1.3448e-05
4:190052068 A G 1.663639 -1.1086e-05
4:190053051 G A 0.194262 -7.4552e-06
4:190053930 T C 0.220376 -3.3201e-05
4:190055715 T C 1.590682 -2.4618e-06
4:190057051 C T 0.129666 -4.4201e-05
4:190057166 G A 1.051042 1.7224e-05
4:190065697 A G 0.553097 -4.1099e-05
4:190067986 T C 0.023826 1.1689e-05
4:190068044 G A 0.454169 -5.5383e-06
4:190068320 T C 0.052153 -4.6210e-06
4:190068584 T C 1.581635 1.7285e-05
4:190069935 C T 0.037653 1.1983e-05
4:190071316 G C 0.569246 5.4626e-05
4:190071936 G A 0.777573 -4.1457e-05
4:190074138 A G 0.289233 -2.5545e-05
4:190074209 T C 0.067221 -1.8385e-05
4:190075164 C T 0.991177 -4.9157e-05
4:190080067 A G 0.189982 -2.2278e-05
4:190087688 T C 0.271785 3.3396e-04
4:190087752 A G 0.389596 -2.2469e-05
4:190087776 C T 1.622620 4.7256e-06
4:190087898 G A 0.816770 5.7585e-05
4:190090306 A G 0.447240 2.5323e-06
4:190091449 G A 0.107383 2.6572e-05
4:190091809 T G 1.594309 1.3099e-05
4:190092930 C A 0.167088 7.1429e-06
4:190094140 C T 0.065919 1.8327e-05
4:190094598 G A 1.234299 -5.3728e-05
4:190094938 C T 0.040053 4.8253e-06
4:190096492 A G 1.317853 -2.6062e-05
4:190096846 G A 1.570888 -2.5482e-05
4:190100806 A G 0.080147 3.6851e-06
4:190109991 A G 1.880343 -2.8789e-05
4:190112339 C A 0.322137 2.1675e-06
4:190112484 A G 0.211061 8.4246e-07
4:190113079 T C 0.212118 6.8688e-07
4:190128855 C G 0.080181 4.1887e-07
4:190130782 C T 0.109121 2.4528e-05
4:190133706 T C 1.523579 -2.8714e-05
4:190136355 G A 0.029697 6.1105e-06
4:190138072 C T 0.102892 1.9819e-05
4:190150096 C T 0.147131 -3.6969e-05
4:190151410 G T 0.068411 9.3752e-06
4:190152547 A G 1.836713 8.8163e-06
4:190153991 T C 0.106486 1.6519e-05
4:190156915 T G 0.062550 -1.1220e-06
4:190159385 A G 0.578684 2.9308e-05
4:190160411 A C 0.209511 2.6547e-06
4:190177625 A G 0.186069 2.5931e-05
4:190178146 C G 0.041886 1.6355e-05
4:190185576 A C 0.036249 9.5342e-06
4:190186331 A C 0.055713 4.1856e-06
4:190186672 G A 0.725332 -3.5091e-05
4:190187042 T G 0.116087 1.7408e-05
4:190188452 G A 1.628967 2.7541e-05
4:190204029 G A 0.460856 2.8335e-05
4:190213615 T C 0.028898 1.4992e-05
4:190215254 G A 0.189258 -1.7234e-05
4:190221296 T C 0.960582 -5.1061e-05
4:190223085 A G 0.730680 -2.6417e-05
4:190224770 T C 0.056763 5.8916e-06
4:190228048 C G 0.623527 2.1058e-05
4:190228326 T C 0.184954 -1.5846e-05
4:190243548 G T 0.236403 4.9951e-05
4:190245038 T C 0.584786 -6.6093e-06
4:190245156 C T 0.026746 1.9261e-06
4:190249844 A G 0.625649 2.2083e-05
4:190252051 T G 0.215171 3.9549e-05
4:190278541 G T 0.336980 -2.6733e-05
4:190281727 T G 0.070886 -5.0764e-07
4:190281768 G A 0.541320 4.1313e-07
4:190283047 T C 0.054176 6.6674e-06
4:190284867 C A 0.072148 -1.8246e-05
4:190296060 A G 1.828302 -3.5111e-06
4:190296729 T C 0.158575 5.6005e-05
4:190299012 A G 0.040033 1.5884e-05
4:190300268 T C 0.528621 1.2332e-05
4:190303801 T C 1.836758 -2.7007e-06
4:190304294 A C 0.801603 -2.4562e-05
4:190307877 G A 0.055937 1.3281e-05
4:190311185 G A 1.316772 -1.4211e-05
4:190317053 T C 0.808818 -1.6007e-05
4:190322672 A C 0.175931 4.6683e-07
4:190327386 T C 1.911921 -8.7372e-06
4:190328082 G A 0.546413 1.2592e-05
4:190333224 T C 0.044102 5.8654e-06
4:190333645 T C 0.031136 -1.1817e-05
4:190338080 G A 0.703029 -1.0171e-05
4:190339427 A G 0.824284 9.7937e-06
4:190344706 A G 1.040098 -1.1791e-06
4:190346910 G T 0.458197 1.3814e-06
4:190347036 A C 0.189034 -9.9565e-06
4:190347395 T G 0.389623 8.2634e-06
4:190351068 G A 0.586565 -4.9345e-06
4:190356061 C T 0.437462 2.9661e-07
4:190357461 G A 1.860070 1.6346e-05
4:190364932 A G 0.673743 -6.4184e-06
4:190371591 G A 0.036755 -9.0707e-06
4:190374845 T C 0.211149 -1.3349e-05
4:190381497 G A 0.052405 -8.4907e-06
4:190384817 T C 0.660140 -4.7681e-06
4:190395072 G A 0.203748 -1.5375e-05
4:190395259 G C 0.459945 8.9063e-06
4:190398400 C A 1.059609 4.5918e-06
4:190399520 A G 0.108594 3.6369e-05
4:190414625 A G 0.857891 1.0133e-05
4:190414910 C T 0.600446 -2.7632e-06
4:190415870 C G 0.204802 -8.6177e-06
4:190416675 G A 1.064206 -1.2318e-06
4:190419215 G A 0.435680 8.4478e-06
4:190427510 C T 0.384574 4.1314e-05
4:190430501 G A 0.064906 -4.3146e-06
4:190431366 G A 0.200416 8.7945e-06
4:190435824 A G 0.724679 -9.9430e-06
4:190439219 A G 1.503425 -1.9020e-05
4:190449691 A G 0.051572 3.6302e-05
4:190451292 A G 0.039611 -8.2980e-07
4:190454229 G A 0.219975 8.3077e-06
4:190454849 T C 0.041627 1.1751e-05
4:190463359 T C 0.510130 -1.9062e-05
4:190464319 A G 0.047944 6.2752e-06
4:190466290 C T 0.790812 -6.8729e-06
4:190470430 A G 0.610197 1.1368e-05
4:190475695 G A 0.462315 -3.3158e-05
4:190477265 G A 0.040798 -1.7466e-05
4:190484399 C T 0.546079 1.5081e-05
4:190484505 T C 0.041359 -1.8488e-05
4:190491550 A G 1.323320 -1.0371e-05
4:190491971 C A 0.536111 1.6134e-05
4:190503443 A G 0.254055 6.7810e-05
4:190505404 G A 1.116131 5.1749e-05
4:190507316 G A 0.035559 1.7854e-06
4:190508869 T C 0.193212 1.3232e-06
4:190510329 A C 0.267631 -5.8904e-08
4:190517054 T C 0.205206 1.4278e-05
4:190518732 A G 0.659504 -2.5125e-05
4:190520248 A G 1.508624 2.2283e-05
4:190521243 A G 0.424611 -1.7003e-05
4:190534604 C T 0.048373 -2.3874e-06
4:190536712 A G 1.071923 2.5886e-06
4:190539288 C G 0.888353 -2.4930e-06
4:190539687 C A 0.347316 -4.2127e-06
4:190600213 T C 0.603159 4.6041e-06
4:190641170 C T 1.629396 1.5046e-06
4:190684866 C T 1.766779 1.1017e-06
4:190685303 A G 0.815624 -2.3987e-06
4:190688517 C T 0.165248 -1.2551e-05
4:190696811 T C 0.352810 -6.4771e-06
4:190699117 T G 0.294367 3.7536e-06
4:190701407 T C 1.049913 -8.3761e-07
4:190701501 T C 0.039958 1.4458e-05
4:190702419 T C 0.281060 7.4161e-07
4:190702719 G A 0.035736 2.7745e-05
4:190707430 G C 1.460105 -1.0225e-05
4:190709535 C G 0.666545 -1.3013e-06
4:190710253 C T 0.266658 1.4920e-05
4:190710354 A G 0.021613 -1.0186e-05
4:190710361 G A 0.737405 -4.4806e-06
4:190711136 T C 1.270106 -1.7070e-05
4:190714064 T C 0.076952 -1.2486e-05
4:190716493 T C 0.120483 4.3897e-07
4:190720803 A G 1.439910 -5.0413e-06
4:190729451 T C 1.222491 1.0732e-05
4:190729918 C A 0.230549 -1.5109e-05
4:190730768 G C 0.085203 -2.4100e-06
4:190733591 G A 0.119647 3.5215e-06
4:190735449 A C 0.114564 1.5202e-05
4:190735709 C T 1.914940 -5.4716e-07
4:190741994 T C 0.213386 -1.8562e-06
4:190742692 C T 0.317798 -1.4914e-05
4:190744100 T C 0.339601 -3.9975e-06
4:190756509 C A 1.086770 1.3293e-05
4:190758884 T C 1.737993 4.2286e-05
4:190759542 T G 0.086896 4.0539e-06
4:190760095 T C 0.040488 -1.2015e-05
4:190761715 T C 0.085125 -6.2673e-06
4:190763157 A G 0.656825 -2.9070e-05
4:190763383 T C 1.886460 -1.9324e-06
4:190764527 T G 0.570810 -2.8403e-05
4:190764633 A G 1.839093 -9.8979e-06
4:190764773 G A 0.047054 1.3293e-05
4:190765831 A C 0.042243 2.2599e-06
4:190769138 G T 1.305913 1.3911e-05
4:190769223 A G 0.076530 8.3750e-07
4:190775197 G A 0.041138 -1.1121e-05
4:190776796 T C 0.080780 6.1047e-06
4:190777951 T C 0.072862 9.9314e-06
4:190781654 G A 0.067109 2.1664e-05
4:190783063 T C 0.039639 1.3220e-05
4:190790332 T C 0.037911 -8.6751e-06
4:190793457 C T 0.040210 1.3880e-05
4:190814336 C T 1.361449 5.5995e-06
4:190862083 C T 0.631928 -2.6026e-06
4:190868396 G A 0.085200 1.3439e-05
4:190872778 C T 0.628753 1.0752e-06
4:190890860 G A 0.631527 -3.7480e-06
4:190904950 T C 0.049607 -1.5228e-05
5:29523 C T 0.525500 -2.1186e-05
5:31679 A G 0.064671 -9.2732e-06
5:32203 T G 0.021830 -5.6010e-06
5:41340 C T 0.021708 5.0986e-06
5:57516 G T 0.041631 6.6219e-06
5:58298 A G 0.644219 -1.9526e-05
5:64301 A C 0.067541 1.0759e-05
5:76284 C T 0.117719 -5.9558e-06
5:77973 A G 0.108403 -1.2243e-05
5:78650 A G 0.069210 -1.7253e-05
5:78954 A C 1.552845 1.6963e-05
5:80072 T G 0.108325 9.9358e-07
5:80494 A G 0.281084 -1.4340e-05
5:89737 G A 0.104351 9.3299e-06
5:93817 T G 0.042168 -2.0954e-06
5:97650 T C 0.023384 -2.0578e-05
5:100469 A G 0.059939 -3.2237e-05
5:104677 A G 0.229651 -6.7439e-06
5:105262 T C 0.040669 1.7138e-05
5:124880 T C 0.071576 3.3659e-08
5:129979 G A 0.037755 2.8786e-06
5:137516 A G 0.068282 -2.1994e-05
5:139833 T C 0.026315 7.4285e-06
5:140813 T G 0.068326 -2.1467e-05
5:143197 A G 0.239752 -2.3803e-06
5:159455 T C 0.020661 4.1428e-06
5:159494 T C 0.102896 -9.5682e-06
5:159686 G A 0.240500 -3.7238e-06
5:162694 T C 0.121877 -1.5840e-05
5:163769 A G 1.604002 -9.0015e-06
5:164455 T C 0.923739 5.0746e-05
5:169301 G A 1.147209 2.2039e-05
5:174106 A G 1.134075 2.6115e-05
5:174240 A G 1.452255 2.7464e-05
5:175142 T C 0.210269 1.0285e-05
5:177389 G C 0.091996 -1.6260e-05
5:179295 A G 0.044986 -9.7383e-06
5:181729 T C 0.020525 2.8060e-05
5:181762 G A 1.352256 2.2084e-05
5:182587 A C 0.020528 2.6576e-05
5:184336 A G 1.447661 9.8929e-06
5:185092 T C 1.364570 2.0498e-05
5:185418 T C 0.053581 -9.3841e-06
5:188321 C G 1.574910 1.5473e-05
5:189225 T C 0.046513 -1.9444e-05
5:192152 A G 0.025414 2.8260e-06
5:195318 C T 0.221692 1.0406e-05
5:195622 T C 0.042328 9.9602e-06
5:196040 T C 1.862141 -4.3609e-07
5:196301 C T 1.120704 1.7831e-05
5:200829 G A 0.257295 -1.3005e-05
5:203042 G T 0.230362 1.1240e-05
5:203666 A C 0.096827 -2.3814e-06
5:203898 C T 0.023126 -1.8695e-05
5:204952 T C 0.488147 -6.3183e-06
5:208265 T C 0.118123 -1.2623e-05
5:216037 A G 0.072896 -2.5712e-06
5:220536 T C 0.026420 -2.4481e-07
5:226453 A G 1.537573 1.8100e-05
5:239720 G T 0.266152 -9.7734e-06
5:246503 G A 0.267981 -1.5843e-05
5:256509 A G 0.258703 -1.3929e-05
5:264156 C A 0.121363 -1.6458e-06
5:290198 C T 0.263745 -1.4273e-05
5:306185 A G 0.080919 -1.3114e-05
5:310925 G T 0.096837 -7.8058e-06
5:312958 A C 0.122139 -9.7828e-06
5:320453 C T 1.386869 2.9976e-05
5:336952 C T 1.026614 2.0773e-05
5:350524 G A 1.455444 9.8217e-06
5:351615 G A 0.117273 -7.2114e-06
5:355474 T C 0.095321 -3.4067e-06
5:355599 G T 0.147410 7.3760e-06
5:355722 A G 0.027943 -2.3870e-05
5:360738 T C 0.039591 2.8492e-06
5:362569 T C 1.106020 1.5824e-05
5:374510 T C 1.230987 2.3474e-05
5:379198 C T 1.556078 2.5715e-05
5:387165 C G 0.027083 -6.6118e-07
5:389955 T C 0.239446 -3.1115e-06
5:394772 T C 0.235686 -2.0549e-07
5:395469 G T 0.126871 -4.2271e-06
5:396551 A G 0.174591 -1.0836e-05
5:400239 A C 0.036008 1.3944e-05
5:402165 A C 0.147376 -3.1520e-05
5:403069 T C 0.137462 -3.5411e-05
5:403118 C A 0.884491 -2.2683e-05
5:404713 T C 0.817273 -8.0335e-06
5:407230 C T 0.190965 -2.4884e-05
5:408777 C T 0.700047 2.7134e-05
5:413296 A T 0.086315 7.0478e-06
5:414540 A G 0.310475 9.5444e-06
5:415932 A G 1.802133 1.7357e-05
5:418525 T C 0.028358 -1.0820e-05
5:424615 T C 0.043487 2.8965e-05
5:426109 T C 0.020195 -4.1743e-06
5:428044 T C 0.065351 2.5229e-06
5:428236 A C 0.815359 1.4010e-05
5:430217 T C 0.981267 4.7596e-06
5:431389 A C 0.020749 4.1098e-06
5:434722 C G 0.821809 1.3794e-05
5:438102 T G 1.582267 2.2090e-05
5:440390 G C 0.032295 1.5336e-05
5:442675 T C 0.031476 1.2457e-05
5:442790 A G 0.169281 -1.5849e-05
5:445362 T C 0.069506 -6.4578e-06
5:445927 A G 0.084176 -2.4344e-05
5:447779 A C 0.040686 2.3955e-05
5:459771 T C 0.427738 -2.9937e-06
5:459793 C T 1.779107 5.8097e-06
5:460002 G A 0.402053 8.7250e-06
5:465838 T C 0.060017 -3.1094e-05
5:466113 G A 1.355662 -5.9030e-06
5:470087 A G 0.582835 -9.3808e-06
5:478458 C T 1.199804 8.0438e-06
5:481610 C T 1.778872 4.1558e-06
5:483902 A G 0.035593 -2.7765e-06
5:485453 T C 0.082758 -4.5514e-05
5:486814 C G 1.096698 -1.0229e-05
5:489133 T C 0.428908 1.1367e-05
5:489199 C T 1.878133 -1.4172e-05
5:493060 T C 0.022497 -1.2861e-05
5:496484 G A 0.539144 -2.9584e-06
5:496669 C A 0.211965 3.5295e-06
5:497277 A G 0.472463 -2.3847e-06
5:498101 C T 0.261147 1.0015e-05
5:499673 C A 0.165133 -1.5164e-06
5:502303 G A 0.092604 8.1247e-06
5:502594 A G 0.847028 -9.4906e-06
5:502621 T C 0.109801 4.2125e-06
5:503484 T C 1.793199 -9.3708e-06
5:503821 A G 0.759828 -3.1093e-07
5:506853 T C 0.188904 5.3337e-06
5:510160 A G 0.287377 1.3897e-06
5:518489 A G 1.000187 -2.6407e-06
5:521049 A G 0.052905 1.0937e-05
5:523601 T C 0.051239 -2.9647e-05
5:528609 C T 0.469284 4.6955e-07
5:530761 C A 1.625523 1.2383e-05
5:539310 T G 1.043576 9.1270e-06
5:540629 C A 0.857163 1.0602e-05
5:540635 G A 0.098608 2.3001e-05
5:541699 A G 1.159156 -6.1252e-06
5:547858 G A 0.747723 4.6793e-06
5:548342 T C 0.064875 5.5647e-06
5:555532 T C 0.055322 1.4839e-05
5:558307 C T 0.391170 1.8793e-05
5:567246 T C 0.304842 -1.5643e-05
5:570548 G A 1.525915 -5.4583e-06
5:572663 C T 0.222270 3.2652e-06
5:581102 G C 0.038442 1.7264e-05
5:581870 T C 0.043399 -7.5068e-06
5:581897 T G 0.032125 -1.0880e-05
5:583442 A G 0.448090 2.5313e-05
5:583531 G A 0.044429 -1.0786e-05
5:589727 C T 0.072851 -6.1893e-06
5:594083 C T 0.489870 2.7197e-08
5:596539 A G 0.031418 -1.2067e-05
5:599196 T C 0.403729 1.9725e-05
5:601647 A G 1.289991 -1.3055e-05
5:602256 A G 0.073810 -6.1961e-06
5:611738 G A 0.064049 2.4421e-05
5:613308 T G 0.037854 -2.0677e-05
5:618107 A G 1.330204 -1.8099e-06
5:625297 C T 0.038894 2.8798e-07
5:637637 G A 0.033781 -9.3323e-06
5:639231 A C 0.405439 1.5779e-05
5:643655 A G 0.051334 1.3670e-05
5:645299 G A 0.866118 1.4937e-05
5:653343 C T 0.461788 -1.8951e-06
5:654705 A C 0.438060 -1.0634e-05
5:664929 A G 0.037660 -1.9765e-05
5:664978 A G 0.038272 -9.6122e-06
5:665148 G A 0.402447 1.8165e-05
5:668791 T C 0.710899 -2.0231e-07
5:672477 T C 0.082136 9.2457e-06
5:676384 C G 0.039169 -1.1744e-05
5:676806 C T 1.182268 3.1116e-07
5:677718 A G 1.251434 4.7872e-06
5:684888 C A 0.382786 1.2498e-05
5:685200 G A 0.742242 1.4057e-06
5:685504 A G 0.127606 -1.5357e-05
5:701920 T C 0.030337 -1.0258e-05
5:732201 A G 0.102437 -2.0978e-06
5:732378 A G 0.427725 1.6792e-05
5:777854 C T 0.059748 -6.7599e-06
5:850203 A G 0.314671 -3.2974e-05
5:859828 T C 0.177049 1.2142e-05
5:860358 T G 0.070761 -1.0552e-05
5:868846 A G 0.057559 1.0086e-05
5:870294 A G 0.081062 2.8717e-05
5:873706 T C 0.136408 -8.3713e-06
5:874001 A G 0.476679 7.4916e-06
5:877834 A G 0.036487 -2.2166e-05
5:885708 A C 0.068316 3.6860e-06
5:889327 A G 0.071060 4.1181e-06
5:895402 C T 0.048862 5.0781e-06
5:896983 G A 0.200488 1.2677e-05
5:914309 T C 0.102392 7.6314e-06
5:917594 T G 0.022711 -9.5399e-06
5:919497 G A 0.421099 -3.0448e-05
5:920931 G A 0.112130 -1.5430e-05
5:924214 C T 0.047744 -7.4634e-06
5:936218 A G 0.188316 6.3136e-06
5:936466 G A 0.101923 1.0232e-05
5:936597 T A 0.050314 -7.9316e-07
5:938697 T C 0.026651 -3.8807e-06
5:948789 A G 0.137924 -5.4764e-07
5:953563 G A 0.059963 2.3649e-06
5:954012 A G 0.099761 -4.6440e-06
5:956974 T C 1.380716 4.7743e-06
5:958340 C T 1.583845 7.4438e-06
5:959224 G A 0.199389 3.8311e-06
5:960949 T C 0.058348 -1.6028e-05
5:977212 T C 0.108111 -1.0386e-05
5:982753 A G 0.105061 2.5226e-05
5:985687 C G 0.938150 -4.5819e-07
5:988212 T C 0.038333 -7.5426e-06
5:988305 A G 0.051042 -2.0176e-05
5:988510 T C 1.646055 -2.3250e-05
5:992509 T C 0.190400 -1.5640e-05
5:992859 C A 0.556858 1.4431e-05
5:994721 G A 1.640833 -1.2621e-05
5:999338 T C 0.435351 -1.8840e-05
5:1002382 C G 0.184060 2.0023e-05
5:1002620 C T 0.843615 2.1569e-05
5:1006291 A G 0.127521 3.2788e-06
5:1010108 G T 0.036840 1.3326e-05
5:1010807 G A 0.076921 2.9884e-06
5:1012283 T C 1.805727 1.8812e-06
5:1012446 T C 0.039339 1.1560e-05
5:1019283 A C 0.024414 -5.9319e-07
5:1029371 G A 0.080929 2.4691e-05
5:1030540 G A 1.001646 2.2412e-05
5:1036962 A C 0.979037 2.1194e-05
5:1039402 T C 0.090088 1.8183e-05
5:1040657 T C 0.879687 1.4596e-05
5:1053038 A G 0.025135 2.5794e-06
5:1053440 T C 0.085924 2.0604e-05
5:1054197 T C 0.967810 -2.2263e-05
5:1054801 C T 1.921253 1.6300e-05
5:1057571 T C 0.040196 1.1779e-05
5:1057615 G A 1.324455 -1.3953e-05
5:1057732 A G 0.025016 1.0537e-05
5:1059768 A G 1.885045 -1.2917e-05
5:1062444 A G 0.972370 -2.8185e-05
5:1062995 T C 0.033747 -5.1841e-06
5:1065399 T C 0.999891 2.7060e-05
5:1066739 A G 0.996576 -2.5884e-05
5:1075051 G A 1.939663 2.6720e-06
5:1076706 T C 0.176886 4.4750e-05
5:1081767 T C 1.028572 1.3028e-04
5:1083534 C T 1.097945 7.2050e-05
5:1084670 T C 0.072641 -7.8653e-06
5:1090534 A G 0.980026 6.7184e-05
5:1091372 T C 0.075439 2.8937e-06
5:1096373 T C 0.132379 2.8743e-06
5:1097281 C T 1.049073 -6.2951e-06
5:1098052 G C 0.238603 6.3759e-06
5:1099300 A G 0.117124 1.7878e-05
5:1099730 A G 1.337602 4.0554e-06
5:1099782 T C 1.002431 -1.6674e-05
5:1099967 A C 0.953664 -8.7519e-05
5:1100162 C T 0.367470 7.4700e-05
5:1102100 T C 0.121873 -1.4157e-05
5:1102134 C A 1.470852 1.3639e-06
5:1103150 T C 1.319441 -7.0516e-07
5:1103376 T C 0.135473 1.0496e-07
5:1104938 T C 1.164487 -6.4311e-07
5:1113982 C T 1.582070 -2.1021e-05
5:1115398 T C 0.476689 -2.4306e-06
5:1116677 A G 0.201912 -1.1174e-05
5:1116839 A G 0.040757 1.0944e-06
5:1119411 T C 1.266305 -1.8980e-05
5:1122327 T G 0.044007 1.9297e-05
5:1124560 A G 0.222491 -1.0269e-06
5:1128891 T C 0.052544 3.6919e-06
5:1129746 G A 0.653844 5.1043e-05
5:1129774 T C 0.038884 -3.5468e-06
5:1134167 A G 0.057287 -1.2633e-05
5:1140194 G C 0.229542 -7.0471e-06
5:1144466 A G 0.704168 1.3099e-05
5:1146673 C T 1.311890 7.3014e-05
5:1147285 A G 0.334655 6.9397e-05
5:1153459 T C 0.086073 2.4302e-05
5:1153795 A G 0.035895 -5.5495e-06
5:1154915 G C 0.473789 -2.7152e-05
5:1157099 C T 0.046234 -2.1900e-07
5:1160673 G A 0.263700 2.4901e-05
5:1169602 G T 0.153352 -2.6767e-05
5:1171405 C T 1.766459 -9.7060e-06
5:1173200 C T 0.258006 1.8051e-05
5:1174450 T G 0.153329 -3.2648e-05
5:1175892 G T 0.027029 7.3302e-06
5:1186086 T C 0.890410 8.9539e-06
5:1186121 A G 0.224490 -7.7473e-06
5:1189347 T C 1.470212 3.7003e-06
5:1191061 G A 1.554222 -4.9835e-06
5:1194030 A G 0.505713 -4.0288e-06
5:1196021 G A 0.200596 -1.3801e-05
5:1200592 T C 0.066977 -3.0309e-05
5:1200882 T C 0.485107 -1.4305e-05
5:1204249 A G 0.084785 -1.0777e-05
5:1204265 T G 0.904411 -2.9282e-06
5:1204345 A G 0.032812 -1.9973e-06
5:1208407 C T 0.575481 2.7702e-06
5:1211618 T C 0.154366 2.1089e-05
5:1211739 G A 0.167343 1.4400e-05
5:1213026 T C 0.201154 1.2037e-05
5:1213668 A G 0.279911 -1.1421e-05
5:1214606 T C 0.059602 1.2460e-05
5:1214757 G T 0.122234 -1.0751e-06
5:1215474 A G 0.433535 -2.2395e-05
5:1215883 A G 0.091465 1.3123e-05
5:1217494 A G 1.900225 -2.7851e-05
5:1220032 A G 0.878375 -2.0342e-05
5:1221199 C T 1.900650 -2.9093e-05
5:1225687 T C 1.900627 -3.0425e-05
5:1226105 T C 0.564782 1.0841e-05
5:1228166 T C 0.108322 -4.2831e-06
5:1228323 A G 0.503402 1.0479e-05
5:1229330 T C 0.105092 1.5680e-05
5:1235939 G A 0.846461 -3.4522e-06
5:1236291 A G 0.124032 1.4924e-05
5:1236690 C T 1.552009 4.5097e-07
5:1240757 G C 0.816212 -1.1717e-06
5:1243427 G T 0.764032 -3.7770e-06
5:1243699 T C 0.041352 -4.8635e-06
5:1243708 A G 0.049382 3.7109e-06
5:1247024 G A 0.049151 4.5745e-06
5:1249353 A G 0.106666 1.0358e-05
5:1257621 A G 0.563490 -4.2945e-06
5:1261220 A G 0.036266 -1.3346e-05
5:1279224 G T 0.104993 1.4261e-05
5:1279790 T C 0.514913 -1.1842e-05
5:1280263 A G 0.021579 4.0556e-06
5:1281693 C T 0.022986 2.1254e-06
5:1281890 C T 0.022769 3.6860e-06
5:1282319 A C 0.653895 -8.1370e-07
5:1286516 A C 0.994883 1.3931e-05
5:1287194 A G 1.154961 7.2120e-06
5:1287290 T C 0.057280 -2.3244e-05
5:1288547 C T 1.462284 7.4669e-06
5:1292118 A G 0.058511 9.0533e-06
5:1292299 A G 0.065086 2.5718e-05
5:1292958 T C 0.060207 9.3223e-06
5:1295716 A G 0.036082 2.2565e-06
5:1295803 C T 0.044973 -3.2377e-06
5:1296727 T C 0.035555 1.5518e-05
5:1297488 T C 0.608000 3.3663e-06
5:1298733 C A 0.072637 3.3307e-06
5:1299862 C G 0.510198 -9.7310e-06
5:1300070 G A 0.789136 -4.0825e-06
5:1301355 C T 0.042029 -1.2835e-05
5:1301493 T C 0.041777 -1.1900e-05
5:1302702 T G 0.137645 2.4946e-06
5:1304082 A T 0.023010 3.0776e-06
5:1308552 A G 0.395012 -1.1579e-05
5:1309754 A G 0.020409 4.3309e-06
5:1314694 T C 0.081167 -1.0345e-05
5:1315660 A G 1.157823 7.5474e-06
5:1318491 A G 0.048264 -2.0384e-05
5:1320722 T C 0.691211 -2.1527e-06
5:1320957 A G 0.190808 2.6526e-06
5:1322087 T C 0.876770 -1.4439e-05
5:1331685 C T 0.297603 -4.6622e-07
5:1336901 C G 0.033770 -5.9156e-06
5:1338078 T C 0.038109 -3.2735e-06
5:1342714 A C 0.817127 -9.3497e-06
5:1356684 T C 0.472946 -2.6428e-06
5:1359938 C T 1.745795 -1.4724e-05
5:1360125 G C 1.062652 2.0730e-05
5:1362793 C T 1.170375 1.7572e-05
5:1364439 C T 0.551118 -3.6802e-05
5:1365982 G A 0.500168 -5.2527e-06
5:1366007 A G 0.726165 1.8564e-05
5:1368032 T C 0.090836 -1.0059e-06
5:1370122 C T 0.597532 -8.1478e-06
5:1371515 A G 0.028358 1.1041e-05
5:1374679 C T 0.335991 -8.9748e-06
5:1374712 A G 1.464963 -9.2186e-06
5:1378015 C T 0.106673 3.2003e-06
5:1378772 T C 0.506543 -1.1227e-05
5:1379490 C T 0.557802 1.3027e-05
5:1379743 A G 0.551268 -2.2398e-05
5:1385574 A G 0.470121 -3.6706e-05
5:1390441 T C 0.375062 3.0441e-05
5:1391215 T C 0.062366 8.5354e-06
5:1392721 G T 0.177022 -4.0574e-05
5:1392965 C A 0.139977 -2.7607e-05
5:1394389 A C 0.044997 -6.8977e-07
5:1394476 A G 0.038942 3.3582e-06
5:1394815 G A 0.509569 1.0315e-06
5:1395077 T C 0.864891 1.0128e-05
5:1397115 C G 0.028729 -7.8964e-06
5:1404548 T C 0.115883 7.6591e-06
5:1410613 T G 0.399942 -3.3473e-06
5:1412971 A G 0.045071 -1.5125e-05
5:1414316 T C 0.102151 9.3623e-06
5:1415291 A G 0.171973 6.1534e-06
5:1420476 T C 0.836373 1.5050e-05
5:1425235 G A 0.452649 1.1966e-05
5:1430565 T C 0.078804 1.0643e-05
5:1432881 T C 0.406792 -1.5731e-05
5:1442526 A G 0.516674 1.7708e-06
5:1442732 C G 1.113778 1.3014e-06
5:1442974 A C 1.055081 5.2890e-06
5:1450461 C T 0.145359 1.1466e-05
5:1450513 G A 1.222127 3.1945e-05
5:1461568 T C 1.454954 1.3839e-05
5:1467004 G A 0.544145 2.8361e-05
5:1468733 C T 0.513213 -5.6964e-06
5:1468989 T C 0.156225 -2.5392e-05
5:1472910 T G 0.113853 -2.1368e-06
5:1479678 C G 1.442643 -2.1384e-05
5:1480630 A G 0.519299 -3.2291e-06
5:1481995 T C 0.149718 1.4970e-05
5:1489706 G A 0.901973 5.8518e-07
5:1490525 T G 0.048658 -1.1045e-07
5:1491329 A G 0.403369 -1.3335e-05
5:1494935 C T 0.180884 -1.2359e-05
5:1495296 C T 0.121343 1.2450e-05
5:1498859 G A 0.671839 3.0385e-05
5:1499175 T C 0.815726 3.2257e-05
5:1499806 G A 0.883423 5.5342e-05
5:1499819 T C 0.572472 -2.5906e-05
5:1499917 C T 0.367820 -6.4677e-05
5:1501695 A G 0.102505 -8.8929e-06
5:1504972 T C 0.043729 1.7389e-05
5:1505738 A G 0.712746 2.7453e-05
5:1506974 G C 0.149004 -6.0650e-08
5:1508837 C T 0.583280 -6.1960e-06
5:1508977 T C 0.084016 -1.8809e-05
5:1510810 A G 0.039747 -1.1616e-05
5:1513016 T C 0.048631 -2.7906e-05
5:1517881 C T 0.552386 2.9159e-05
5:1519079 T C 0.200828 -1.1659e-05
5:1519197 C T 0.118181 1.1674e-05
5:1519833 C T 0.133372 2.2583e-06
5:1520665 G C 1.127017 -1.0366e-05
5:1535829 T C 0.209364 -3.5902e-05
5:1543918 G A 0.082215 5.4687e-06
5:1548867 G A 1.548368 -1.2970e-05
5:1551138 C G 0.384969 1.1991e-05
5:1551930 A G 0.128068 1.8441e-05
5:1552255 A G 0.484271 -3.2474e-05
5:1552344 C T 0.061853 -7.4504e-06
5:1552748 A G 0.039696 -2.3681e-05
5:1553239 T C 1.064212 2.3873e-05
5:1554758 C T 1.181816 -2.2175e-05
5:1556345 C T 0.856123 -4.0222e-05
5:1557034 C T 1.952103 9.3233e-06
5:1557149 C T 0.044793 -1.7804e-05
5:1557213 G A 0.309850 1.4156e-05
5:1558048 T C 0.157412 5.8383e-05
5:1558628 C T 0.237308 1.9280e-05
5:1563061 C T 1.207913 1.1396e-05
5:1564144 T C 0.238715 -2.3186e-05
5:1568463 C T 1.444170 2.8537e-05
5:1568508 C T 0.735864 1.7194e-07
5:1575424 T C 0.107003 8.7106e-06
5:1583792 T C 0.087947 -1.7897e-05
5:1587693 A G 0.312875 -1.8843e-05
5:1594995 A C 0.303985 8.7681e-07
5:1608503 A G 0.446149 -5.0566e-06
5:1609314 T A 0.447345 -2.9388e-06
5:1621184 T C 0.046761 -9.4210e-06
5:1630484 A G 0.069887 -1.1774e-05
5:1642579 A G 1.249377 -5.9700e-06
5:1644315 A C 0.497952 2.1991e-06
5:1645110 A G 0.034019 -1.7789e-05
5:1647831 T C 0.664951 4.4209e-06
5:1647928 G A 1.256248 -9.6617e-06
5:1659946 T G 0.088164 -3.0102e-05
5:1660985 A G 0.304967 1.3199e-05
5:1661397 C T 1.387077 1.1988e-05
5:1670369 A G 0.896785 3.2459e-05
5:1670803 T C 0.058593 1.4932e-05
5:1673375 C T 0.751517 4.3659e-06
5:1673566 T C 0.045258 3.8663e-05
5:1676668 C T 0.533986 2.4702e-05
5:1683343 A G 0.137693 -1.6297e-05
5:1684846 A G 0.026553 -1.2839e-05
5:1686296 G A 0.185042 -1.7260e-06
5:1686711 T C 0.046227 -1.4241e-05
5:1687054 A G 0.029708 1.4216e-05
5:1687468 G A 1.139056 -5.5918e-06
5:1693202 A G 0.089422 -1.2860e-05
5:1696259 G A 0.060762 -1.8250e-06
5:1698821 A G 0.045238 -8.7549e-06
5:1701068 A G 0.654000 -1.8792e-05
5:1703401 T G 0.034542 -1.2297e-05
5:1704041 T C 0.059986 1.9967e-05
5:1705513 C A 0.686108 -1.3311e-05
5:1709105 T C 0.124637 1.2510e-07
5:1721527 G A 0.046897 -1.0313e-05
5:1722978 A G 1.090469 -2.3118e-05
5:1723360 G T 0.249302 6.1938e-05
5:1728505 T C 0.025638 1.5631e-05
5:1730637 C T 1.326471 -3.2466e-06
5:1731030 T C 0.112334 7.2493e-06
5:1732732 A G 0.033036 5.2080e-06
5:1733199 T G 0.106146 1.5221e-05
5:1735827 A C 0.092638 3.0915e-05
5:1744446 T C 0.451775 -5.0081e-06
5:1747772 G T 0.236087 2.3857e-05
5:1749343 A G 0.050753 -6.5398e-06
5:1752965 A C 0.091626 -2.1307e-05
5:1754337 A C 1.306956 -8.4920e-06
5:1760621 A C 0.803817 4.5707e-06
5:1760815 C A 0.324690 -3.0477e-07
5:1764154 T C 0.306589 5.9214e-06
5:1764182 G A 0.140875 -6.5014e-06
5:1764509 A G 0.050787 -9.9027e-06
5:1764532 T C 0.046897 -7.3347e-06
5:1764750 A G 1.446186 1.5016e-05
5:1765674 A C 0.114496 3.7535e-05
5:1766729 T C 0.499866 2.6589e-05
5:1766736 T G 0.211374 -1.2973e-05
5:1769917 A G 0.430241 2.1188e-06
5:1773327 G A 0.549082 -1.5721e-06
5:1777748 C A 0.288108 -8.4905e-06
5:1777753 G A 0.030343 6.0246e-06
5:1779359 T C 0.045847 3.2268e-05
5:1779780 G A 1.876104 4.0135e-06
5:1783856 T C 0.079376 -1.0698e-05
5:1788696 A C 0.107363 4.2942e-06
5:1794061 C T 1.187606 4.1325e-06
5:1799001 G T 0.042549 -1.9688e-05
5:1801177 T G 0.130336 9.8925e-06
5:1801972 T G 0.063828 -1.2634e-05
5:1803326 T C 1.750103 8.5133e-06
5:1803901 T C 0.432848 -3.1346e-06
5:1804530 A G 1.241139 -2.1557e-06
5:1808861 G A 1.812826 -1.4412e-07
5:1815606 T C 0.208426 -7.9141e-07
5:1824353 A G 0.505894 6.6116e-06
5:1824814 A G 0.052197 1.5607e-05
5:1827387 G A 0.059711 -2.1442e-06
5:1830405 G A 1.240769 -2.7846e-07
5:1831150 T C 0.061034 -1.2686e-05
5:1837619 C T 1.917293 4.7463e-06
5:1839498 G A 0.651930 -9.9877e-06
5:1842228 T C 0.038030 1.7229e-06
5:1842259 T G 0.734443 -1.1572e-05
5:1842286 C T 0.787630 -2.4191e-05
5:1844187 C T 0.194439 -7.0084e-06
5:1844315 C T 0.108611 -5.1330e-06
5:1846715 C T 1.700261 1.6888e-05
5:1846792 T C 0.036371 1.9489e-06
5:1852123 T C 0.905811 -1.3451e-06
5:1854367 G C 0.327009 -1.8313e-06
5:1856340 T C 0.538964 -5.9878e-06
5:1859900 A G 0.067622 -5.1249e-06
5:1862525 C T 1.458143 3.4394e-05
5:1864538 A G 1.761285 3.0967e-05
5:1864620 A G 0.078906 -1.0937e-05
5:1865248 G A 0.677506 -1.0448e-05
5:1865466 A G 0.144717 -1.4429e-05
5:1865575 G T 0.163627 1.3857e-06
5:1868664 G A 0.035994 -5.7703e-06
5:1876272 T C 0.315861 -2.0517e-05
5:1880588 G T 0.474557 6.0269e-06
5:1880891 T C 0.399928 -3.8193e-05
5:1884111 A G 0.289726 -2.2812e-05
5:1884638 A C 0.120255 -1.7322e-05
5:1889208 T C 0.065134 1.9407e-05
5:1892995 T C 0.094352 2.4875e-05
5:1893960 A C 0.076598 -5.9845e-06
5:1895829 T C 0.837152 -8.0415e-06
5:1895841 T C 0.033043 -1.5592e-05
5:1897725 G A 1.845475 4.5395e-06
5:1897929 T C 0.842411 5.1755e-05
5:1898598 A C 0.268827 -1.5723e-05
5:1905418 A G 0.072634 2.2865e-05
5:1906224 C T 0.222505 2.7171e-06
5:1910263 A G 0.042168 9.8365e-06
5:1911035 T C 0.440841 1.5325e-05
5:1913125 C G 0.048961 -5.8936e-06
5:1917337 A G 1.075428 -3.3689e-05
5:1919069 A G 0.021626 1.9173e-05
5:1922275 C T 1.683834 -8.9622e-06
5:1923585 A G 0.075768 4.7045e-06
5:1924522 T C 0.463464 -3.1524e-05
5:1925537 A G 1.676262 -9.6357e-06
5:1936611 A G 0.042284 -8.8043e-06
5:1937923 A G 0.640792 9.7366e-06
5:1939036 G A 0.818160 1.0817e-05
5:1943884 T G 1.470828 1.0287e-05
5:1945196 C T 0.534354 -8.9069e-06
5:1945436 A G 0.061503 -8.9502e-06
5:1945495 C T 0.075354 2.2137e-06
5:1945644 T G 0.211921 1.9878e-05
5:1948384 A G 0.747947 3.1881e-05
5:1948606 G T 0.073511 -2.8550e-05
5:1948639 T C 0.104949 -1.9083e-05
5:1948878 T C 1.596982 2.6547e-06
5:1950722 T C 0.076520 2.2801e-05
5:1952539 T C 1.574546 1.5037e-05
5:1957403 G T 0.033529 6.8527e-06
5:1959666 G A 0.122829 4.8184e-06
5:1960254 A G 0.045680 2.5777e-05
5:1962067 T C 0.569086 3.9899e-05
5:1962604 A G 0.033444 -9.3597e-08
5:1965996 C T 0.136996 -4.5407e-05
5:1966852 T C 0.277742 -9.4451e-06
5:1976478 C T 0.864823 -4.0509e-05
5:1979707 G A 0.028983 9.9973e-06
5:1992849 T C 0.029164 -1.7892e-06
5:1997926 T C 0.034155 -1.7074e-05
5:1999977 C T 0.075323 -1.5427e-06
5:2000663 T C 0.140997 -7.0509e-06
5:2006446 G A 0.285554 -8.9271e-06
5:2007035 T C 0.405493 -1.8891e-05
5:2010016 T G 0.285310 -1.3237e-05
5:2012963 G A 0.545138 1.0369e-05
5:2013363 T C 0.606882 2.8238e-05
5:2016052 A G 0.034236 -1.2000e-06
5:2021304 T C 0.061343 6.2088e-07
5:2029236 T G 0.029232 3.2283e-06
5:2041679 T C 0.066820 -3.1724e-06
5:2041988 T C 0.028715 4.1743e-06
5:2042028 G A 0.038231 1.3193e-05
5:2044935 T G 0.431590 -2.8436e-06
5:2047397 A G 0.089089 -1.4798e-05
5:2049257 T C 0.040057 6.0204e-06
5:2053239 A G 0.815624 -6.9197e-06
5:2054309 T G 0.033753 -3.5167e-05
5:2055328 C T 0.126524 -1.7471e-05
5:2068852 G C 1.343280 -9.0207e-06
5:2069135 T C 0.038112 -9.6170e-06
5:2072049 A G 0.644484 -9.8664e-06
5:2074493 G A 0.074548 3.8456e-06
5:2075233 A G 0.112211 3.0691e-05
5:2075788 A G 0.039135 -1.1733e-05
5:2076143 A G 0.399969 -5.8057e-05
5:2077356 T G 0.756957 -2.2705e-06
5:2081817 C A 0.603251 3.9499e-05
5:2083797 G A 0.671927 2.2316e-05
5:2084936 T G 0.352830 -1.4278e-05
5:2084983 C A 0.094182 -7.3781e-08
5:2092045 T C 1.232453 3.4490e-06
5:2096499 A G 0.147437 4.0526e-05
5:2096763 A G 0.210034 6.5443e-06
5:2098299 A G 0.339146 2.1127e-06
5:2099904 C T 0.536322 -8.5083e-06
5:2102937 C T 0.054224 -2.6063e-06
5:2103059 C A 1.322415 -9.3556e-06
5:2104039 C A 0.101165 -1.9028e-08
5:2105832 G C 0.452418 2.5741e-05
5:2106082 C A 0.023809 1.6500e-05
5:2106236 G T 0.932939 -2.8382e-05
5:2106278 T C 0.136727 1.1133e-05
5:2106405 T C 0.057933 -3.3278e-06
5:2106844 G A 0.069894 -2.1161e-05
5:2106928 G A 0.025794 5.3310e-06
5:2109794 C T 0.062159 -1.7120e-05
5:2109901 C T 1.674430 4.2524e-06
5:2111465 A G 0.851843 -5.2974e-05
5:2117247 A G 0.137254 2.2366e-05
5:2117880 G A 0.162240 1.3826e-05
5:2118933 A G 0.042409 -1.5761e-06
5:2125330 T C 0.723387 2.1524e-05
5:2126699 T C 0.022398 1.1606e-05
5:2128984 T C 0.033230 -1.3837e-06
5:2129326 A G 0.622878 -2.9489e-05
5:2129504 A G 1.704708 -5.7595e-06
5:2130959 G A 0.812789 8.4847e-06
5:2131681 G A 0.116247 -1.0403e-05
5:2133229 A G 1.856691 -1.6436e-05
5:2133304 C T 0.254684 2.9560e-06
5:2133412 A G 0.811272 2.9470e-05
5:2136570 T C 1.102263 -2.2444e-05
5:2137210 T C 0.320049 -5.1346e-06
5:2137277 A G 0.349957 -2.0238e-05
5:2138170 A C 0.672006 -2.0921e-05
5:2141108 A G 0.109756 -9.2017e-08
5:2141711 A G 0.765841 -6.1509e-05
5:2143039 A C 0.774616 7.5425e-06
5:2144181 T G 0.042284 3.3371e-05
5:2147218 T C 0.066212 -4.5125e-06
5:2148908 C T 0.926751 -8.2374e-05
5:2149503 T C 1.624877 -6.3111e-05
5:2149919 A G 1.591457 -4.9702e-05
5:2150480 T C 0.888302 -6.3021e-05
5:2150599 A G 0.060925 2.8844e-05
5:2151063 A G 0.047564 2.0090e-05
5:2153207 C T 0.037653 -7.2164e-06
5:2154141 T C 0.063753 -2.0361e-05
5:2157589 C A 0.119205 3.2048e-05
5:2158421 C G 0.038789 1.3332e-05
5:2159490 A G 0.196561 -1.1617e-06
5:2163772 T C 0.864340 9.9814e-06
5:2163994 T C 0.023285 -1.8278e-05
5:2168104 T C 0.034835 -4.1617e-08
5:2168919 T C 0.044364 -1.4151e-05
5:2169966 T C 0.870606 -1.3087e-05
5:2171405 A G 0.779117 1.8792e-05
5:2174313 C T 1.577263 3.8567e-05
5:2175401 G A 1.752065 1.2754e-05
5:2176904 A C 0.020770 2.2228e-05
5:2179564 A G 0.109260 -1.0515e-05
5:2181643 T A 0.149283 3.0820e-05
5:2182854 T C 0.924701 1.1796e-05
5:2186357 G T 0.200600 -4.4918e-06
5:2188193 T C 0.102474 1.2137e-05
5:2189305 A G 0.034569 -9.9573e-06
5:2191437 C T 1.259532 1.1330e-05
5:2193084 T C 0.051569 -1.2002e-05
5:2200942 A G 0.026243 -3.1507e-05
5:2202172 A G 0.323340 1.4624e-05
5:2204833 T C 0.652358 4.9880e-06
5:2207155 G A 1.237736 -6.2811e-08
5:2208040 T G 0.024251 2.6363e-05
5:2215243 A C 0.677816 -6.4853e-06
5:2218963 T C 0.023455 2.1264e-05
5:2220860 A G 1.304723 2.0357e-05
5:2223959 T C 0.096147 -9.1936e-06
5:2229014 C T 0.587449 5.0028e-07
5:2229452 G C 0.064348 -4.1751e-06
5:2230402 T C 0.024598 1.2060e-05
5:2232586 A G 0.023962 1.2942e-05
5:2236930 A G 0.041049 -1.1221e-05
5:2238883 T G 0.182795 1.4631e-05
5:2240617 T C 0.121166 1.2317e-05
5:2241307 A G 0.040417 1.7514e-06
5:2241765 A G 0.067830 -1.6496e-05
5:2242903 G A 0.072355 -4.0050e-06
5:2244989 T C 0.055468 -1.1333e-05
5:2247674 C T 0.910564 1.3976e-05
5:2248195 T C 0.047642 6.4510e-06
5:2249155 T C 0.206158 4.8793e-06
5:2250244 C T 1.474782 3.1742e-05
5:2250880 G A 0.449229 7.7310e-06
5:2253823 C G 1.862749 1.5423e-05
5:2254295 C T 1.297828 -7.5078e-08
5:2255093 T G 0.080073 3.9039e-06
5:2256787 C G 0.078940 -7.3707e-06
5:2256873 A G 0.459979 -7.8895e-06
5:2257033 T G 1.919890 2.9184e-05
5:2257477 T C 0.048084 7.2160e-06
5:2258311 A G 0.101536 -7.5698e-07
5:2258627 C T 0.088497 -1.5886e-05
5:2259153 G A 0.479270 -8.2355e-06
5:2261956 G A 0.031741 3.9871e-05
5:2271523 T G 0.067061 -1.7624e-05
5:2272908 C G 0.275270 2.8110e-06
5:2273118 T C 0.244267 4.0325e-06
5:2276310 A G 1.174013 7.1799e-06
5:2279866 A G 0.540810 3.0943e-05
5:2280314 G A 0.240255 1.8082e-05
5:2282129 A G 0.305433 1.8505e-05
5:2286126 G A 1.566308 5.7392e-05
5:2289430 A G 0.741246 -3.0817e-05
5:2293919 G A 0.633448 2.6376e-05
5:2296503 T C 0.060510 7.2658e-06
5:2297102 C T 0.291287 1.2060e-05
5:2297541 T C 0.145665 4.1207e-05
5:2297826 A G 0.045224 -2.6234e-06
5:2298476 T C 0.060017 5.7778e-06
5:2301089 G A 0.483771 -2.8042e-05
5:2301699 T C 0.088280 -2.3172e-05
5:2303776 A G 0.040502 2.0687e-05
5:2304811 T G 1.528023 1.9768e-05
5:2307523 G A 0.258788 -6.8260e-05
5:2308256 A G 0.043317 7.2272e-06
5:2308584 C T 0.081351 2.0086e-05
5:2320513 T C 0.051671 -1.4281e-06
5:2320606 G A 0.956513 1.8141e-05
5:2321033 G A 1.337364 4.1323e-05
5:2321650 A G 0.023799 -7.8909e-07
5:2325501 A C 0.203241 -3.0532e-05
5:2327211 T C 0.069724 2.0800e-05
5:2330342 A G 0.029456 1.0360e-05
5:2330979 C T 1.239477 3.1145e-05
5:2333213 C G 0.153459 -7.2173e-07
5:2333521 T C 0.100988 -8.7931e-06
5:2334515 A G 0.064709 1.9923e-06
5:2334524 A C 0.810171 1.2996e-05
5:2335581 G A 0.806710 -6.6186e-06
5:2339894 C T 0.038707 6.4879e-06
5:2348914 G T 0.043137 1.2050e-05
5:2352118 G A 0.417644 -1.1897e-05
5:2354366 G A 0.594653 -1.2931e-05
5:2354632 G A 0.545723 -1.1885e-05
5:2356398 A G 0.187368 -1.3687e-05
5:2356994 A G 0.066310 2.0442e-05
5:2361360 C T 0.530587 -3.2188e-05
5:2366387 G A 0.186824 -1.3126e-05
5:2368076 A G 0.071219 -2.6057e-06
5:2368542 T C 0.087226 -1.7841e-05
5:2370276 G A 0.040730 -1.6671e-05
5:2370336 A G 0.327712 -5.7971e-07
5:2370731 A G 0.058406 2.3233e-06
5:2371618 T G 0.535615 -3.8735e-06
5:2374891 T C 0.107203 7.5812e-06
5:2378384 T C 0.159173 7.8617e-06
5:2380892 G A 1.560695 1.1015e-07
5:2383059 A G 0.043351 -9.6006e-06
5:2387086 A G 0.042005 -4.9762e-07
5:2388855 G A 0.969898 3.9388e-06
5:2389072 T C 0.140868 -6.4876e-06
5:2389909 T C 1.727419 1.3372e-05
5:2393154 T G 0.736102 4.5164e-06
5:2396584 G T 0.082656 1.7758e-05
5:2396901 T C 0.086393 -5.3707e-06
5:2398630 C A 1.145431 2.7663e-06
5:2400542 A G 0.398027 -4.9514e-06
5:2403444 A G 0.561063 8.3975e-07
5:2403736 T C 0.173473 1.7011e-05
5:2403797 A G 0.041838 1.5837e-05
5:2404696 G C 0.116910 -2.1266e-05
5:2406499 C T 1.748056 3.1246e-05
5:2411395 C T 0.104524 -1.0441e-05
5:2413082 T C 1.242965 1.1685e-05
5:2413562 C T 0.501739 1.1058e-05
5:2414601 A G 0.060279 -2.9889e-06
5:2414743 T C 0.170712 1.7771e-05
5:2415131 G A 0.385632 -4.1819e-06
5:2417405 G A 0.170776 -2.6153e-06
5:2420800 A G 0.061377 -5.2060e-07
5:2426801 C T 0.068330 8.3878e-07
5:2430321 T C 0.023843 -2.3252e-06
5:2445982 A G 0.056471 9.0446e-06
5:2447222 A G 0.323242 -1.7921e-06
5:2447752 T C 0.042985 -2.5537e-05
5:2448024 T C 0.033138 -1.6408e-05
5:2448160 G A 0.871616 -7.4696e-07
5:2448590 C A 0.113863 -1.1707e-05
5:2452032 C T 0.046720 -4.3438e-05
5:2452204 A G 0.296288 7.1025e-06
5:2452644 G A 0.793131 -4.0550e-05
5:2453431 G A 0.033798 1.5219e-06
5:2456353 T G 0.173772 7.1252e-06
5:2459755 A C 0.063801 1.7162e-05
5:2462224 T C 0.037578 -2.5473e-05
5:2466725 A G 0.069217 -1.0188e-05
5:2466981 G A 0.371597 6.3100e-06
5:2469701 A G 0.053639 -6.5242e-07
5:2472937 A G 0.040420 3.5301e-06
5:2474308 G C 0.057617 -5.5310e-06
5:2479789 G T 0.592235 8.4467e-06
5:2487170 G A 1.363210 -3.9474e-06
5:2488645 A G 0.489853 3.8618e-06
5:2489407 G T 0.750633 -3.7477e-06
5:2493307 A G 0.093903 -4.9513e-06
5:2495673 T C 0.062982 1.1780e-05
5:2497484 G A 0.733247 1.1524e-05
5:2501680 C T 0.144312 1.2028e-06
5:2502631 C G 0.074293 4.9424e-06
5:2505140 A G 0.730459 9.6818e-06
5:2509474 T C 0.150160 -2.5977e-06
5:2513855 G A 0.027576 -1.9175e-05
5:2515550 T C 0.086665 1.0850e-05
5:2516230 T C 0.383452 1.8307e-06
5:2522181 G A 0.153363 -1.1802e-05
5:2522431 T C 0.564133 3.9720e-07
5:2527509 C T 0.039027 6.6518e-06
5:2530742 A G 0.040179 -6.9380e-06
5:2530770 T C 0.159020 -1.8301e-05
5:2535190 G A 0.054295 -2.1358e-05
5:2535717 A G 0.412847 -5.0872e-06
5:2538259 G A 0.619801 1.6505e-05
5:2538791 C A 0.036463 5.4025e-06
5:2539161 A G 0.487266 -7.0854e-06
5:2541190 A G 1.018186 -1.1602e-05
5:2543286 T C 0.078736 -2.7652e-05
5:2548447 A G 0.021977 -5.5573e-06
5:2549521 T C 0.091282 -3.1132e-07
5:2555514 C A 0.236131 -1.6743e-06
5:2557300 T C 0.021817 7.9915e-06
5:2562096 A G 0.047122 1.6495e-05
5:2564919 G A 1.709963 1.2831e-05
5:2567205 A G 0.034967 1.4237e-05
5:2567568 T C 0.625173 -7.6830e-06
5:2575281 T C 0.239025 1.9988e-05
5:2577188 T C 0.100237 -1.7807e-05
5:2578310 G A 0.146587 2.1618e-05
5:2578766 C T 0.045347 -9.0542e-06
5:2582828 T C 0.112344 1.7281e-05
5:2586224 C T 0.783115 -1.4051e-05
5:2588973 A C 0.026689 1.6710e-05
5:2589186 G A 0.257897 -1.9347e-05
5:2590034 A G 0.037588 -5.0465e-06
5:2592459 A G 0.032020 -1.0959e-05
5:2596423 A G 0.248619 -8.5649e-06
5:2596991 T C 0.634237 -7.6206e-06
5:2597720 A C 0.030282 8.5233e-06
5:2607357 A G 0.446828 6.3327e-07
5:2609533 A G 0.053595 1.2615e-05
5:2610660 G A 0.178895 -1.8257e-05
5:2610744 G A 0.145903 -2.0006e-05
5:2610866 G C 0.264149 -1.2886e-05
5:2612747 C A 1.196697 -9.3962e-06
5:2616497 A G 0.021847 -1.1919e-06
5:2621260 A G 0.073725 -9.4736e-06
5:2623883 C T 0.433185 -9.7515e-06
5:2627030 G A 0.517127 3.6491e-06
5:2627538 T C 0.068102 -1.0120e-05
5:2627822 C T 0.334070 -2.7098e-06
5:2629282 A G 0.115594 9.2329e-07
5:2630581 T G 0.036405 2.6723e-05
5:2630823 A G 1.405269 -6.3096e-06
5:2631667 C G 0.062295 -1.3310e-06
5:2632310 C A 0.228709 8.6209e-06
5:2632579 A G 0.087624 -5.4548e-06
5:2635400 C G 0.208511 -2.8046e-05
5:2637300 C A 0.210639 -4.8592e-05
5:2639964 T C 0.192386 9.6823e-07
5:2640771 A C 1.796772 1.8195e-05
5:2640901 C T 0.442371 3.7754e-05
5:2644305 T C 0.151911 -8.4229e-08
5:2647306 A G 0.940405 7.7429e-06
5:2650734 A G 0.244609 -3.0785e-06
5:2654024 A G 0.099805 -1.8614e-06
5:2655116 T C 0.604944 -1.1116e-05
5:2656693 T C 0.070006 -1.5124e-05
5:2657580 A G 0.120534 -1.0542e-05
5:2657875 G T 0.072957 1.3855e-05
5:2659543 A G 0.341393 -1.9547e-06
5:2661302 A C 0.046928 2.9882e-05
5:2663888 T C 0.602683 1.3310e-05
5:2664245 G A 0.132695 -1.0112e-06
5:2664711 T C 0.123053 -7.4395e-06
5:2665010 T C 0.657505 -2.0536e-06
5:2667501 G A 0.088950 -5.9198e-06
5:2668520 A G 0.469536 1.2318e-05
5:2669244 T C 0.057304 6.1500e-06
5:2669412 G C 0.472837 2.0101e-05
5:2669980 A G 0.020273 1.9361e-05
5:2673533 A G 0.033196 -2.1198e-05
5:2674526 C T 0.620179 -5.2646e-06
5:2675945 A C 0.128027 -1.9250e-05
5:2677278 T C 0.157099 1.0597e-05
5:2679511 G A 1.304373 -3.8107e-06
5:2682715 A G 0.048655 2.0794e-05
5:2685550 T C 0.689256 1.8036e-07
5:2690240 T C 1.394220 -2.8632e-05
5:2693602 T C 0.020481 2.0318e-05
5:2694068 C T 1.174142 -8.1667e-06
5:2694684 A G 0.910442 1.2350e-06
5:2696353 C T 0.275739 -1.4810e-05
5:2697371 A G 0.031146 8.3165e-06
5:2699110 G C 0.099346 -8.4337e-06
5:2703314 T G 0.023156 1.9356e-05
5:2707454 T C 0.073293 -5.0142e-07
5:2711187 T C 0.023948 2.2793e-05
5:2711835 A G 0.027858 1.8126e-06
5:2714372 T C 0.039271 6.4697e-06
5:2714838 A G 0.024113 5.9112e-08
5:2717079 C T 0.022021 1.5128e-05
5:2718514 A G 1.302710 -3.0582e-05
5:2721028 A G 0.078896 9.3716e-06
5:2722474 A G 0.027994 -2.3627e-06
5:2724231 G C 0.397599 -1.5830e-05
5:2725974 T C 1.310424 7.3888e-06
5:2726211 T C 0.039533 4.1308e-06
5:2726397 C A 0.889183 -1.1763e-05
5:2730187 G T 0.042437 -2.8238e-06
5:2733332 A G 0.057756 3.5890e-06
5:2733632 G A 1.262847 7.3438e-06
5:2734020 C T 0.048029 -8.2932e-07
5:2739230 C T 0.966559 -1.4020e-06
5:2742166 T C 0.241772 -6.0216e-06
5:2743845 G A 1.648475 7.0669e-06
5:2743966 C T 0.214315 -1.2046e-05
5:2747127 G A 1.442820 -3.7403e-06
5:2749057 A C 0.306531 -7.2741e-06
5:2754966 G A 0.253006 -4.6358e-06
5:2757920 A C 0.222518 -7.2859e-06
5:2758979 C T 0.398425 2.7081e-05
5:2762012 A G 0.786770 -3.0662e-06
5:2767263 T C 0.040628 -6.7309e-06
5:2770692 G T 0.541908 -2.5259e-06
5:2772017 T C 0.051772 1.1285e-05
5:2772393 C T 0.476965 -2.1723e-06
5:2776310 T C 0.028623 -1.2938e-06
5:2776401 C T 0.037010 1.2722e-05
5:2776562 T C 0.771093 -1.3329e-05
5:2777344 C G 0.041811 2.2545e-06
5:2779297 C A 0.113204 3.7039e-06
5:2788230 G A 0.601146 5.1722e-06
5:2796052 T C 0.031255 -3.1499e-05
5:2799100 A C 0.174516 1.4945e-05
5:2808180 C T 1.058361 4.3735e-06
5:2808515 A C 1.640034 7.8475e-06
5:2814881 C T 0.350549 -1.6855e-05
5:2820889 T C 0.070152 -3.4943e-05
5:2823353 G A 0.519020 -1.5006e-05
5:2823942 T C 0.065389 1.6334e-06
5:2831945 G A 1.418542 1.1884e-05
5:2833039 G A 0.063526 -1.0471e-05
5:2834843 G A 0.218853 1.2566e-05
5:2841034 T C 1.660501 1.7797e-05
5:2841129 G A 1.469216 1.8646e-05
5:2844464 A G 0.035783 1.2709e-05
5:2844510 A G 0.105405 1.0387e-05
5:2845973 T C 0.111191 1.5057e-05
5:2849026 T C 0.040298 -8.3318e-06
5:2850128 T C 0.044058 1.0429e-05
5:2851442 C T 0.855698 -6.6412e-06
5:2851756 G C 0.567288 -2.9338e-05
5:2852127 A G 0.964295 9.4801e-06
5:2857940 T C 0.044850 1.6430e-05
5:2860637 T G 0.178960 8.9424e-06
5:2863449 G A 0.423584 -1.1435e-06
5:2863938 A G 0.083734 2.6873e-05
5:2864736 T C 1.104494 4.7640e-06
5:2865272 C T 0.265111 -9.8575e-06
5:2869403 T C 0.073419 -3.6721e-05
5:2869505 C T 0.868192 -1.8775e-05
5:2869686 C T 1.079192 -1.0543e-05
5:2874858 T C 0.046006 1.0544e-05
5:2878297 A G 1.043746 -6.4497e-06
5:2879395 A G 0.992106 -1.1005e-05
5:2883677 A G 0.171140 3.3536e-05
5:2884653 A G 0.040930 -3.8139e-05
5:2885685 C T 0.047662 7.9470e-06
5:2890462 T C 0.124831 2.3809e-05
5:2891309 C T 0.036249 2.0512e-05
5:2897087 T C 1.260029 2.3274e-06
5:2897116 T C 0.033318 1.4362e-05
5:2897353 A G 0.927822 -7.4127e-06
5:2899158 A G 0.042406 3.5687e-06
5:2902689 A G 1.642186 -1.4824e-05
5:2907012 A G 0.410267 1.4953e-05
5:2907129 T G 0.034532 2.0113e-05
5:2915199 C T 0.061768 -1.1900e-06
5:2917143 C T 1.185766 1.0282e-05
5:2922678 G A 0.035511 1.9299e-05
5:2930898 A G 0.021541 1.5833e-05
5:2933362 C T 1.525562 -2.6645e-05
5:2940968 C T 1.737982 1.7548e-05
5:2946649 A G 0.567696 4.7508e-05
5:2947214 C T 0.102800 2.9977e-07
5:2947971 A G 0.081072 2.8341e-05
5:2949174 C T 0.708016 -1.1568e-07
5:2955076 A G 0.213927 -3.0982e-05
5:2956834 A G 0.033175 2.8619e-05
5:2958349 G A 0.034909 3.4051e-06
5:2959674 G C 0.875672 1.4743e-05
5:2960213 T C 0.033396 2.9143e-06
5:2966118 A G 0.040641 2.3918e-05
5:2966379 C A 0.065797 7.2877e-06
5:2968156 C A 0.119174 -4.1034e-06
5:2968466 A G 0.441627 -2.9725e-05
5:2969233 G T 1.886800 1.5682e-06
5:2970605 C T 0.284239 2.2134e-05
5:2973712 A C 0.477243 -2.6631e-05
5:2976927 A G 0.299929 4.3252e-06
5:2981745 C T 0.042362 -1.7018e-05
5:2981767 A G 0.035015 -1.3233e-05
5:2982612 A G 0.045109 2.4868e-05
5:2984374 G T 1.458983 3.5771e-06
5:2984938 A C 0.061737 -1.1224e-05
5:2986320 T C 0.032353 -1.3993e-06
5:2986616 A G 0.053802 2.3420e-05
5:2987470 G T 0.317356 1.7888e-05
5:2993645 A G 1.008160 -1.2891e-06
5:2994052 T C 0.650546 -1.2683e-05
5:2995485 T G 0.038537 -3.3286e-06
5:2995699 A G 0.080273 -5.8935e-06
5:2997174 C T 1.521023 3.8731e-07
5:2998054 T G 0.066348 6.0087e-06
5:2999432 G A 0.874047 6.2253e-06
5:2999697 A G 0.691116 -1.5813e-05
5:3001926 C T 1.134086 -1.3450e-05
5:3004514 C G 0.065872 2.5231e-05
5:3004943 G A 1.654479 9.4221e-06
5:3012429 G A 1.618193 -1.6900e-05
5:3013775 T C 0.038840 6.6935e-06
5:3015181 G A 1.539419 -1.9541e-05
5:3019322 T C 0.041083 8.9881e-06
5:3019795 G A 0.183567 -1.0019e-05
5:3020291 G A 0.053398 -4.8332e-05
5:3024156 T C 0.036664 5.2662e-06
5:3028101 T C 0.028678 -3.1344e-06
5:3028654 T C 1.474877 2.7501e-05
5:3030582 T C 0.359443 -2.2987e-05
5:3032854 T C 0.088909 -4.2909e-05
5:3036546 C A 1.827027 -7.3506e-06
5:3042226 A G 0.054853 1.4230e-05
5:3048359 C T 0.096205 7.8701e-06
5:3052607 C T 0.203235 5.5521e-07
5:3059193 T C 0.085917 -1.2601e-05
5:3065259 A G 0.022952 8.3266e-06
5:3073012 T C 0.939062 2.9400e-05
5:3073313 G A 0.101787 -3.9496e-05
5:3077546 A C 0.505938 -3.1926e-05
5:3079773 C T 0.356465 -8.8044e-06
5:3081411 T G 0.042372 -7.2620e-06
5:3086856 T C 0.384183 7.2289e-07
5:3089029 A C 1.020317 -3.0080e-06
5:3092192 T C 1.100693 1.2841e-05
5:3092909 A G 0.043321 -1.3922e-06
5:3096846 C T 0.116009 1.9992e-05
5:3097123 C T 0.460377 3.4902e-06
5:3097600 A C 0.222263 1.3064e-05
5:3098010 G T 0.161526 -4.0920e-06
```
