## Supplemental_Data_Files for "Common genetic variation associated with Mendelian disease severity revealed through cryptic phenotype analysis": SupplementalDataFile_8.txt (part 7 of 21)

```
5:3100669 G A 0.952008 2.3110e-05
5:3103070 C T 1.247663 6.1868e-06
5:3103084 T C 0.262799 2.2066e-05
5:3104267 T C 0.489931 -5.9633e-06
5:3104551 G C 0.504514 -2.1244e-05
5:3105242 C A 0.272129 -4.8515e-06
5:3105783 A G 0.061173 3.7132e-06
5:3106049 C T 0.645072 6.0275e-06
5:3107632 T C 0.817382 -1.4797e-05
5:3107960 A G 0.038557 3.8430e-06
5:3108117 T C 0.133854 -4.9220e-05
5:3108137 C A 0.093614 -4.5096e-06
5:3112656 G A 0.078607 1.0283e-05
5:3119603 A G 1.384742 -3.7003e-05
5:3119676 A T 0.043950 1.0802e-05
5:3120876 C T 1.783727 -1.0512e-05
5:3123974 A G 0.032747 -4.8373e-06
5:3125312 G T 0.287023 4.4849e-05
5:3128681 C T 1.615364 -2.3313e-05
5:3133045 C T 0.102783 5.8924e-06
5:3134783 T C 0.195687 1.1827e-05
5:3138733 A G 1.912380 -2.3573e-05
5:3145460 A G 1.341607 1.2102e-06
5:3151306 T C 0.158354 -3.0965e-05
5:3152113 G A 0.035161 2.8822e-06
5:3153031 A G 0.023945 7.1251e-06
5:3160317 A G 0.075224 -3.0051e-05
5:3161324 G A 1.811517 -1.9831e-05
5:3163011 C T 1.922239 -3.4706e-05
5:3167342 G T 0.066980 2.7291e-05
5:3171701 G A 0.364801 -1.4983e-07
5:3174032 C A 0.767978 3.6612e-05
5:3177140 C T 0.231409 -5.4846e-06
5:3177302 C T 0.342835 -2.7401e-05
5:3179203 A G 0.043290 1.4899e-05
5:3180566 G T 0.875679 -1.6553e-05
5:3182333 G T 0.428371 -2.4356e-06
5:3189452 A G 0.063750 6.2270e-06
5:3192600 T G 0.027001 -1.2681e-05
5:3195912 T C 0.912322 1.2513e-06
5:3200033 T G 0.070363 5.6698e-06
5:3200328 C T 0.169359 1.3860e-05
5:3203444 C T 1.755226 2.9137e-06
5:3205290 T C 0.440501 3.8479e-05
5:3208165 T C 1.360164 3.0176e-05
5:3211414 T C 0.162450 1.8069e-05
5:3211498 T C 0.779749 1.8063e-05
5:3212914 G A 1.872877 -2.1329e-06
5:3214704 G A 0.606348 -2.6965e-05
5:3215060 A G 0.037313 -1.9132e-05
5:3216765 T C 1.871731 4.4191e-06
5:3218183 T C 0.704195 1.8334e-06
5:3218762 A C 0.077672 1.0809e-05
5:3220146 T G 0.100370 8.3191e-06
5:3220284 T C 1.753414 -6.1412e-06
5:3220349 A C 0.241214 1.5115e-05
5:3220435 G T 0.916823 1.1973e-05
5:3220843 T C 0.062893 1.3667e-05
5:3221320 A G 0.430210 1.5531e-08
5:3221345 A G 1.682100 -2.5214e-05
5:3222064 G A 0.053404 1.3787e-06
5:3222454 A G 1.893341 -5.5316e-06
5:3223389 A G 0.122549 1.0539e-05
5:3223545 T G 0.348383 -2.8413e-05
5:3228363 C A 0.108097 2.2764e-06
5:3230703 A G 0.096739 3.0983e-06
5:3234852 C T 0.107156 4.2958e-06
5:3236054 T C 0.506648 2.5040e-05
5:3236776 T G 0.079743 -3.6654e-06
5:3237401 T C 0.112626 -1.5819e-05
5:3239540 C A 0.090330 2.6793e-06
5:3245761 T G 0.101719 -1.8857e-06
5:3246919 T G 1.776013 -8.1472e-06
5:3247241 A G 0.151078 3.4239e-06
5:3253177 G A 0.428588 3.9315e-05
5:3254462 C A 0.043174 -1.8208e-05
5:3260028 G A 0.139199 2.6766e-06
5:3261155 C T 0.473469 -2.0519e-05
5:3268906 A G 0.084074 9.9813e-07
5:3269107 A C 0.151598 6.0414e-06
5:3269403 A G 0.264153 1.1662e-05
5:3269575 T C 0.083826 8.2700e-06
5:3269778 G A 1.108614 -2.0941e-06
5:3269924 C T 0.065722 -2.0083e-05
5:3273802 A G 0.282518 1.2057e-05
5:3274904 G A 0.083411 3.0482e-06
5:3275593 T C 0.418811 -2.9712e-06
5:3278154 A G 0.031520 -4.9663e-06
5:3279667 A C 0.064777 -2.1771e-05
5:3280125 T C 0.426678 -2.9965e-05
5:3285526 C T 0.737887 5.6301e-06
5:3285872 A C 0.036365 -9.9124e-06
5:3286292 T C 0.626944 -9.8931e-06
5:3288004 A G 1.470107 -1.8060e-05
5:3288560 G A 0.848188 2.5425e-06
5:3289226 C A 0.044378 -1.0095e-05
5:3299423 G A 1.687359 -4.9360e-06
5:3301100 T C 0.618795 -3.4934e-06
5:3301209 G A 0.924714 -9.6730e-06
5:3302915 C A 0.544410 -8.4675e-06
5:3304254 G C 0.034525 1.6192e-06
5:3304943 T C 0.057360 2.9946e-05
5:3306631 T C 0.036497 -1.0250e-06
5:3309567 A G 1.219744 -1.2728e-05
5:3309887 A G 0.068819 -1.5858e-05
5:3310001 A G 0.040791 -1.1460e-05
5:3311072 A G 0.057875 7.5043e-06
5:3311493 C T 1.905760 -1.1190e-05
5:3312725 C T 0.028881 -2.8608e-05
5:3313928 C T 0.877515 7.3552e-06
5:3318730 C T 0.119596 6.6727e-06
5:3326716 G A 0.032988 -1.1104e-05
5:3329664 A C 0.062462 -4.1074e-07
5:3331168 A G 0.050304 1.4897e-05
5:3334585 G A 1.887163 -1.4491e-05
5:3335397 G A 1.931966 -1.8798e-05
5:3336522 G A 0.685227 -4.3717e-06
5:3336643 T C 0.665804 -1.0440e-05
5:3336804 T C 0.673746 -6.7352e-06
5:3339090 A G 1.332509 2.1817e-05
5:3343039 T C 0.034100 1.1843e-05
5:3345080 A G 0.049777 1.2497e-05
5:3349743 A C 0.069074 1.1784e-05
5:3352263 T G 0.062553 -1.4561e-05
5:3355269 C T 0.657237 1.6351e-05
5:3358428 T C 0.095872 1.1708e-06
5:3360525 C T 0.028827 -1.2629e-05
5:3361581 A G 0.591491 1.6903e-05
5:3361629 T C 0.035209 3.3832e-06
5:3361715 C T 0.096433 -8.6279e-06
5:3363545 C G 0.926700 1.3481e-04
5:3363615 G C 0.051229 2.8451e-05
5:3365033 A C 1.585103 2.3920e-05
5:3366728 T C 0.029337 8.8141e-06
5:3374292 T C 0.948744 6.6339e-06
5:3378626 T C 0.375932 -1.2588e-05
5:3379610 T A 0.072673 8.7438e-06
5:3380046 A G 1.141422 -3.7405e-07
5:3381167 A G 0.256918 5.4035e-06
5:3382263 T G 0.358545 5.2348e-05
5:3383080 A G 0.133412 -2.7376e-05
5:3383382 G A 1.532817 3.6898e-06
5:3385638 G A 0.462315 2.4347e-06
5:3387486 T G 0.087386 8.4074e-06
5:3388599 T C 0.480857 3.6045e-06
5:3394013 A G 0.540647 -3.6797e-05
5:3395061 T C 0.622215 -1.9154e-05
5:3403553 G A 0.041301 -1.1856e-05
5:3406576 C A 0.030639 2.3346e-05
5:3412354 G A 0.464997 -3.8287e-06
5:3414169 A T 0.454590 5.8164e-07
5:3414307 G A 0.039785 2.0838e-05
5:3416839 A G 0.129224 -2.5725e-05
5:3418389 T C 1.467571 -2.2271e-05
5:3419685 G C 0.374324 5.1708e-06
5:3421732 A G 1.285164 -5.8244e-05
5:3425644 C T 0.263187 2.2943e-05
5:3429364 T C 0.074633 1.3246e-05
5:3429457 C T 0.060415 -3.6691e-05
5:3429491 A G 0.480402 -1.2716e-05
5:3429915 A G 0.049750 3.6775e-05
5:3431307 T C 1.648520 -8.2803e-06
5:3434520 G C 0.147828 -6.6874e-07
5:3437297 T C 0.672791 -1.9944e-05
5:3448359 C T 0.687437 -7.0904e-06
5:3449497 A G 1.061601 2.2636e-06
5:3452743 C T 0.140834 -2.0585e-05
5:3454640 A G 0.140977 -1.8572e-05
5:3454994 T C 0.329110 -7.8191e-07
5:3456153 C T 0.299861 4.0801e-06
5:3456245 A G 0.061867 5.2000e-06
5:3464328 T C 0.033485 2.6841e-06
5:3471367 A G 0.278177 -2.4826e-05
5:3475923 T A 0.045330 1.1261e-06
5:3477974 T C 0.673321 2.3337e-05
5:3478318 A G 1.230889 6.2943e-06
5:3479476 T C 0.034029 -2.6109e-05
5:3482429 C T 0.181656 5.3342e-06
5:3483594 T C 0.603958 9.5425e-06
5:3485586 G T 0.073409 4.6857e-06
5:3490044 T C 0.021898 3.3922e-06
5:3493578 G A 1.748155 -1.2795e-06
5:3504798 T C 0.070964 2.4133e-05
5:3505689 A C 0.021545 -1.8278e-05
5:3509083 T C 0.153699 1.0069e-06
5:3514564 G T 0.404912 2.5678e-06
5:3516172 A G 0.031768 1.6031e-05
5:3527375 T C 0.026767 8.5831e-06
5:3529185 A G 0.637276 -1.1291e-05
5:3529485 G T 0.191842 -6.2050e-06
5:3529983 T C 1.040839 -7.2826e-06
5:3532727 C T 0.078335 1.9749e-05
5:3533683 A G 0.033396 3.9069e-06
5:3540047 T C 0.392894 4.4673e-06
5:3540417 A G 0.066820 -1.1177e-05
5:3540746 G A 0.035926 1.8351e-05
5:3542626 A G 0.036320 -4.0498e-05
5:3544272 A C 0.229335 5.8377e-07
5:3547151 A G 0.071818 7.1298e-06
5:3551756 A G 0.637168 2.1497e-05
5:3557184 C G 0.168818 2.2293e-05
5:3558538 C T 0.136843 1.2038e-05
5:3561079 A G 0.051314 -3.8074e-06
5:3570262 A G 0.069319 1.6717e-06
5:3571813 T C 0.395614 -1.4657e-05
5:3573395 G A 0.084547 1.0380e-05
5:3573916 G A 0.774677 2.9368e-05
5:3574564 T C 0.722727 1.8939e-05
5:3576483 A G 0.084023 6.7750e-06
5:3578605 T C 0.141694 -8.7689e-06
5:3578923 C T 0.148933 5.2107e-06
5:3581760 A G 1.000014 3.2821e-06
5:3584513 C T 1.863123 -2.7867e-05
5:3591499 A G 0.022843 -7.7087e-06
5:3593571 A G 0.048730 8.9775e-06
5:3597027 A G 0.163015 -5.7991e-07
5:3598342 T C 0.110215 -2.6409e-05
5:3601924 G A 0.477814 -1.7563e-05
5:3604679 T C 0.044514 -3.0900e-05
5:3604787 T G 0.077931 3.2716e-05
5:3605252 A G 0.036718 2.3411e-05
5:3605807 T C 0.187051 1.7664e-05
5:3606246 G A 1.627284 6.8572e-06
5:3606559 A C 0.178225 1.9220e-05
5:3607416 A C 1.460101 9.5377e-06
5:3607891 A G 0.171014 2.3454e-05
5:3608507 C G 0.129326 2.1122e-06
5:3613076 T C 0.077941 -1.4140e-05
5:3613112 A G 0.196132 5.1381e-06
5:3615385 G A 0.020215 -2.1678e-05
5:3619253 G A 0.057267 -2.3240e-05
5:3624721 T C 1.174829 1.1935e-05
5:3627368 A C 0.549578 -2.8464e-05
5:3627859 G A 0.150592 -1.6157e-05
5:3630512 T G 0.026413 2.4442e-06
5:3634276 T C 0.063451 1.2067e-05
5:3641531 A C 0.528717 6.3651e-05
5:3642021 T C 0.472528 5.2732e-05
5:3649755 T C 0.164048 -1.7829e-05
5:3650343 T C 0.055801 5.3816e-06
5:3652449 T C 0.054469 -2.7828e-06
5:3654179 A G 0.138444 1.2245e-05
5:3656474 C T 0.214386 1.1185e-05
5:3657491 A G 0.513040 -2.3351e-05
5:3658886 C T 0.069373 -1.0889e-05
5:3660665 C G 0.784210 -3.6570e-05
5:3661210 A G 0.056362 6.7736e-06
5:3661877 T C 1.302914 3.2657e-05
5:3670636 C T 1.883410 -2.1762e-07
5:3674901 T G 1.333091 6.5278e-05
5:3675801 G T 0.030109 2.1192e-05
5:3677412 C T 0.954131 4.2527e-05
5:3680015 A G 1.730261 -5.5832e-05
5:3680334 T C 1.190407 1.9389e-05
5:3682343 C T 0.023126 1.9687e-05
5:3684650 A G 0.055478 1.2060e-05
5:3684777 A C 1.670091 -1.1873e-05
5:3685242 G C 0.495086 -5.9223e-05
5:3686037 A T 1.885990 -2.2565e-08
5:3686190 G A 0.150357 1.1309e-05
5:3687018 C T 1.071808 1.6037e-05
5:3688263 T C 0.442144 -1.1183e-05
5:3693778 A G 0.456341 -1.1371e-06
5:3694075 A G 0.057630 -1.5452e-05
5:3694917 C T 0.443558 -9.5109e-06
5:3696272 T C 0.879830 2.8158e-05
5:3699383 G A 0.231096 1.8458e-05
5:3699935 C T 0.422095 2.5434e-06
5:3706014 C T 0.512717 1.1513e-05
5:3706133 T C 0.036987 -1.7379e-06
5:3706362 G A 0.247058 1.1350e-05
5:3710836 G A 0.209466 9.1799e-07
5:3716262 T C 0.215882 -2.1149e-06
5:3717737 A G 0.396365 3.7697e-06
5:3717888 T G 0.070414 -1.0526e-05
5:3718000 G T 0.763291 -1.7359e-05
5:3720352 T C 0.050474 -1.6855e-05
5:3727059 G A 0.111368 -1.1176e-05
5:3730312 G T 0.101978 -1.5296e-05
5:3731115 T C 0.201439 -6.8831e-06
5:3731411 G A 1.052299 -8.1896e-06
5:3734213 C T 0.955554 4.4319e-06
5:3737822 A G 0.108199 -5.3939e-06
5:3741053 A C 0.088446 8.6367e-06
5:3750452 T G 0.977809 1.5376e-05
5:3753245 A G 0.189414 -3.0677e-05
5:3753296 G T 0.870474 1.6563e-05
5:3753887 C T 0.358005 -4.0134e-05
5:3754134 T G 0.810759 4.4198e-06
5:3760907 T C 1.055302 -7.3233e-06
5:3763158 G T 0.038996 4.7937e-06
5:3765085 A G 0.335063 -3.1779e-06
5:3768184 A C 0.040352 1.4533e-05
5:3770600 A G 0.378006 7.8785e-06
5:3770760 A G 0.090785 1.0901e-05
5:3772867 C T 0.599396 -1.5953e-05
5:3773462 G A 0.963438 2.8019e-07
5:3778889 A G 0.336933 -9.0569e-06
5:3779800 T C 0.395359 1.2231e-05
5:3781243 A C 1.426086 9.5272e-06
5:3783513 T C 0.092438 9.7836e-06
5:3790706 T C 1.108743 1.9932e-05
5:3794274 T C 1.612617 6.1139e-06
5:3794440 T C 0.036963 -3.4318e-06
5:3794445 T C 0.201969 -5.8374e-06
5:3799458 C T 1.840154 -7.8288e-06
5:3804398 T C 0.966672 -3.6904e-05
5:3811658 G A 0.092519 9.0896e-07
5:3812814 G A 0.252420 3.8807e-06
5:3814838 T C 0.073542 8.5038e-06
5:3817356 C T 0.100332 -1.9044e-05
5:3820673 T C 0.035110 -1.1696e-05
5:3822665 A G 0.478811 2.5088e-05
5:3823175 A G 0.050321 2.3488e-06
5:3824939 T C 0.050861 -3.3969e-06
5:3829344 A C 0.293415 -1.0556e-05
5:3832973 C T 0.112378 -4.2127e-06
5:3833240 G A 0.085043 2.8614e-05
5:3835077 G C 0.023313 1.2777e-05
5:3840731 G A 0.022837 3.9943e-06
5:3841497 C T 0.202623 1.9267e-05
5:3844541 A C 1.804568 -2.0881e-05
5:3844766 T C 0.026277 -1.2847e-05
5:3845326 C G 0.054387 1.0094e-05
5:3845796 C T 0.983089 -1.4313e-05
5:3846323 G A 1.651651 -1.9639e-05
5:3848608 T C 0.062156 7.3394e-06
5:3848800 T C 0.374310 -3.1538e-06
5:3855371 C G 1.256102 3.5119e-06
5:3856449 T C 0.216215 6.9374e-06
5:3858658 C T 0.097939 -1.2576e-06
5:3858907 T C 0.110559 5.8729e-06
5:3861766 C G 1.472725 -1.8656e-05
5:3862650 C T 0.132807 -1.8345e-05
5:3863830 A G 0.070203 -1.8404e-06
5:3865308 G A 0.883828 -4.4836e-05
5:3872127 T C 0.167744 2.8607e-05
5:3872550 C T 1.177767 -9.6720e-06
5:3872844 G A 0.316122 -5.1026e-06
5:3874286 T C 1.667028 1.3033e-05
5:3878545 T G 0.371318 9.1869e-06
5:3879123 T G 1.095457 -1.3464e-05
5:3888766 A C 0.149827 6.3094e-06
5:3890720 T C 0.068962 -4.5631e-06
5:3890976 A C 1.286024 -4.9798e-06
5:3895990 T C 0.117923 5.4483e-06
5:3916710 C T 0.044612 -5.4700e-06
5:3925226 A G 0.155419 8.6609e-06
5:3932849 A G 0.045313 6.3693e-07
5:3941248 T C 0.041049 1.4630e-05
5:3951628 T G 0.143748 -4.8875e-06
5:3954583 C T 1.824685 -1.9618e-05
5:3955063 A G 1.472671 -3.6144e-05
5:3955288 A G 0.127113 -1.2307e-05
5:3957498 T C 0.031982 1.0026e-05
5:3957865 T C 0.066973 -1.4056e-05
5:3963294 A C 1.459925 -1.2337e-05
5:3980081 G T 1.329548 -2.2761e-06
5:3980322 C T 0.081711 -1.1731e-05
5:3989201 T C 0.094297 -4.5308e-06
5:4006265 A C 1.881676 -1.4305e-05
5:4012690 T C 0.143823 -1.2698e-05
5:4018995 G A 0.895721 9.6606e-06
5:4019946 C T 1.584358 -1.0301e-05
5:4020187 C T 0.160693 -7.9573e-06
5:4025910 T G 0.089701 -1.7695e-06
5:4029789 T C 0.608959 -1.5127e-05
5:4035650 C T 0.044680 1.2352e-05
5:4037985 T C 0.114333 -2.8643e-06
5:4048841 C T 0.074483 -5.2372e-06
5:4054295 T G 0.089150 -5.3979e-06
5:4059421 G T 1.612685 -1.7862e-05
5:4062177 T C 0.159883 -1.2579e-05
5:4063022 C A 1.005549 4.7132e-06
5:4076801 C T 0.132246 -2.6065e-05
5:4084675 T C 1.080375 8.5167e-06
5:4086022 G A 1.656390 -1.7139e-05
5:4096237 C T 1.576270 -1.9630e-05
5:4096631 C T 0.505486 -2.5657e-05
5:4098642 T C 0.109923 4.4103e-06
5:4100989 A G 0.619223 -1.3689e-05
5:4105476 A G 1.864323 -1.7260e-05
5:4105915 T G 0.579177 -1.4652e-05
5:4109671 T C 0.053064 -2.5323e-05
5:4111461 C T 0.064875 1.6723e-05
5:4117231 G A 1.093397 3.6630e-07
5:4121368 A G 0.142174 2.3123e-05
5:4121581 T C 0.044820 2.2788e-05
5:4122960 T G 0.132433 -9.0743e-06
5:4125147 A C 0.042335 2.1444e-05
5:4129194 T C 0.060255 1.5535e-05
5:4130960 T C 0.063386 8.8698e-07
5:4132366 C T 1.020032 4.1287e-05
5:4137654 C T 0.953946 4.1190e-05
5:4157482 G T 0.064746 2.1840e-05
5:4159353 G A 0.059531 1.9849e-05
5:4159802 A G 0.038874 2.4532e-05
5:4175873 G A 0.162644 -4.1997e-05
5:4178560 A G 0.098000 -2.0910e-05
5:4182144 C T 0.097694 5.0428e-06
5:4183436 A G 0.040618 1.7180e-05
5:4198436 C T 1.926828 -3.0319e-05
5:4198977 C T 0.105741 -2.6789e-05
5:4205074 T G 1.173588 -1.6871e-05
5:4207187 A C 0.056515 3.7928e-05
5:4215876 C T 0.083959 1.6971e-05
5:4217510 T C 0.021874 -3.4697e-05
5:4217581 G A 0.078315 3.3526e-05
5:4223061 A G 0.100128 -6.9962e-06
5:4224099 C T 0.079865 2.5365e-05
5:4225232 G A 0.049138 1.3626e-05
5:4226631 G T 0.440029 -8.4867e-06
5:4228680 A G 0.063604 1.8639e-05
5:4229365 T C 0.062026 -1.3015e-06
5:4229937 T C 0.453118 -2.6533e-05
5:4230067 T C 0.172980 -7.4761e-06
5:4230509 A G 0.151882 -1.5274e-05
5:4230573 A C 0.591756 -3.8141e-05
5:4233932 A G 0.055485 1.3342e-05
5:4234139 G A 0.117709 7.2141e-06
5:4235808 G A 0.432699 -4.7954e-05
5:4241397 C T 0.345905 -2.0295e-06
5:4241448 G A 0.092125 -1.6291e-05
5:4242256 T G 1.891396 -1.2117e-05
5:4243292 G A 0.838134 -3.4156e-05
5:4246007 T C 0.145217 -2.7590e-05
5:4251087 T G 0.347169 -2.0098e-05
5:4251333 G A 0.056988 -4.4348e-06
5:4252546 T C 0.047870 -9.6684e-06
5:4252832 T C 0.218704 1.8872e-05
5:4256610 A G 1.842816 -1.5116e-05
5:4261730 C G 0.035028 -4.2207e-06
5:4265252 G A 1.651950 3.3667e-06
5:4268993 C T 0.082208 -8.0771e-06
5:4269690 T C 0.045180 -4.2750e-06
5:4271117 G A 1.667256 -3.3152e-07
5:4274773 C T 0.063913 -4.4857e-06
5:4277627 T G 0.057576 -8.6015e-06
5:4279402 A C 1.643382 7.2547e-06
5:4281719 C T 0.783037 2.3002e-06
5:4285241 G A 0.227829 7.6528e-07
5:4288538 G T 0.274743 -3.7593e-06
5:4299724 T G 0.041886 2.7738e-05
5:4301293 T G 0.309312 -3.0319e-05
5:4304354 G A 0.048179 2.2559e-05
5:4304879 G A 0.106486 1.9631e-06
5:4309666 T C 0.044371 7.9062e-06
5:4325585 A G 1.491543 1.8329e-05
5:4327162 T C 0.122601 9.3364e-06
5:4335547 A G 0.691136 4.7367e-05
5:4335595 T C 0.166370 2.2069e-05
5:4337785 T C 0.062863 2.2159e-06
5:4341237 T C 0.035345 5.4166e-06
5:4346529 T C 1.659878 5.6972e-06
5:4354457 T C 0.050290 -2.1220e-05
5:4360665 T C 0.063566 -2.1127e-05
5:4361391 T C 0.287656 -1.1127e-05
5:4363214 T C 1.484160 -9.8474e-06
5:4363529 T C 1.503527 -8.4995e-06
5:4366184 T C 0.286418 -1.9865e-05
5:4367386 C T 0.053139 -1.1719e-05
5:4367532 A G 1.034467 1.7623e-05
5:4369247 G A 0.451044 -3.9340e-05
5:4375821 T C 0.038197 7.7591e-06
5:4375862 C T 0.775037 2.9277e-05
5:4376022 T C 1.161383 -2.5880e-05
5:4377782 T C 0.044048 -1.6061e-06
5:4378812 T C 0.025315 -1.7501e-05
5:4380725 C A 0.576824 4.3623e-05
5:4382878 T C 0.055349 -8.3558e-06
5:4387716 T C 0.098438 -1.3878e-05
5:4397105 T C 0.477621 2.0004e-05
5:4398411 C T 0.029932 -6.2166e-07
5:4398977 G T 0.554341 1.0082e-07
5:4399383 G T 0.187742 -3.5494e-05
5:4403708 G A 0.708244 -2.6899e-06
5:4404687 A G 0.060527 1.2293e-05
5:4405130 T C 0.109416 1.7255e-05
5:4405918 C A 0.113993 9.9691e-06
5:4406510 T C 0.689287 1.3394e-05
5:4407484 G A 0.597468 -2.5991e-05
5:4409999 G C 0.097218 9.1287e-06
5:4417602 G A 0.624119 8.0710e-06
5:4419546 G T 0.584090 1.9299e-05
5:4423839 T G 0.034804 1.9193e-05
5:4427015 G T 0.430639 -3.2789e-05
5:4428838 T C 0.064025 -4.7750e-05
5:4437973 C T 1.890737 -2.3895e-06
5:4439786 C T 0.592664 7.3162e-06
5:4441786 C T 0.046000 -6.2410e-08
5:4469486 A G 0.069061 -4.5393e-05
5:4471599 G T 0.087426 5.1667e-06
5:4474329 T C 0.499631 2.1333e-05
5:4478547 C A 0.546912 1.5827e-05
5:4481844 C T 0.066514 -1.3498e-05
5:4490108 A G 1.463896 2.8173e-05
5:4515553 T C 1.922270 8.4783e-06
5:4515797 G A 0.023275 -1.9031e-05
5:4516604 T G 0.046517 -9.6623e-06
5:4520856 A G 0.986985 5.0769e-06
5:4521291 A C 0.438394 -2.0492e-05
5:4522737 C T 0.066922 8.8884e-06
5:4532880 T G 0.496362 -1.6463e-05
5:4533500 T G 1.532348 -3.3432e-05
5:4557126 A G 0.242101 -2.2358e-05
5:4563324 C T 1.374042 2.5223e-05
5:4570005 A G 0.046561 1.4940e-05
5:4571510 T C 0.105969 -3.5246e-06
5:4574945 G T 0.076516 -1.1165e-05
5:4575065 T C 0.499159 -1.8053e-05
5:4577934 G T 0.038690 3.3905e-05
5:4578894 A G 0.026141 1.0723e-05
5:4581034 T C 0.155314 8.9784e-06
5:4582220 T C 1.199230 1.2200e-06
5:4582316 T C 0.041505 -1.1025e-05
5:4582814 C T 0.037697 -8.9722e-07
5:4586935 C T 0.165949 6.9114e-06
5:4587745 A C 0.061293 -2.1819e-05
5:4588708 T C 1.556459 -3.2362e-05
5:4589364 A G 0.100380 -5.9226e-06
5:4599152 C T 0.030343 8.7698e-06
5:4600961 C T 0.480939 7.5937e-07
5:4602889 C T 0.033237 2.5278e-05
5:4603027 G A 0.035249 -3.6540e-07
5:4605342 T C 0.102712 -2.6925e-05
5:4605479 C T 0.022962 1.2002e-05
5:4608358 C T 0.140100 -1.0149e-05
5:4611913 G A 1.317873 -5.7679e-06
5:4612355 A G 0.054594 -1.4670e-05
5:4623260 A C 0.112170 5.1730e-06
5:4625767 T C 1.577399 -1.8359e-05
5:4630252 A G 0.052150 -6.6216e-06
5:4631022 G C 0.037004 1.0382e-05
5:4632694 T C 0.722615 6.6011e-06
5:4633275 G A 1.019284 3.1536e-06
5:4636324 G T 1.241095 4.2531e-06
5:4637094 A G 0.525004 -8.9218e-06
5:4637347 G A 0.090755 2.6110e-05
5:4637977 G A 0.086420 -1.2133e-05
5:4638885 G A 0.290545 5.2453e-06
5:4641221 T C 0.135017 1.4709e-05
5:4643971 A C 0.023279 8.4388e-06
5:4644642 A G 0.463307 -1.7118e-06
5:4645484 A G 0.609598 -8.3727e-06
5:4649033 T C 0.099618 1.6618e-05
5:4649997 T C 0.122098 1.4223e-05
5:4650276 C T 0.080368 -1.0660e-05
5:4651572 C T 0.025771 2.2489e-06
5:4655828 T G 1.370819 -1.8774e-05
5:4666170 A G 0.735660 -5.2935e-05
5:4667881 A G 0.026386 4.7283e-06
5:4669805 A G 0.036698 1.3781e-05
5:4672567 T C 1.788725 9.0308e-06
5:4672920 A C 0.167458 1.0396e-05
5:4675409 T C 0.864136 -1.6271e-05
5:4679412 C T 0.171735 -2.0181e-05
5:4679976 C T 0.276688 -1.8946e-05
5:4680091 C T 0.106676 -1.0931e-06
5:4682076 G A 0.176087 7.4971e-05
5:4684979 A G 0.256846 -3.0160e-05
5:4688020 A G 0.043997 1.0837e-05
5:4695085 G T 0.132036 -2.0934e-06
5:4699217 C T 0.290124 1.1591e-05
5:4701236 C T 0.053394 -4.6445e-06
5:4708380 A G 0.248687 1.4799e-05
5:4717396 A G 1.112922 1.3951e-06
5:4720585 C G 0.397038 7.0517e-05
5:4723173 A G 0.043154 -1.8913e-05
5:4738462 T C 0.144962 -3.2957e-05
5:4745979 G A 1.758647 3.2952e-05
5:4746887 A G 0.052075 -1.7044e-06
5:4752333 G T 0.058851 -1.5216e-06
5:4759105 A G 0.166802 8.0351e-06
5:4760281 A G 0.052911 1.9898e-05
5:4766097 T C 0.124189 -1.6475e-05
5:4776814 A G 1.801821 2.3202e-06
5:4777057 C T 0.084707 -7.3822e-07
5:4777917 T C 0.035249 -1.0047e-05
5:4778242 T C 0.042124 2.4197e-05
5:4780903 C T 0.116893 6.2910e-06
5:4790619 A G 0.051191 -8.9012e-07
5:4791110 A G 1.441770 4.4313e-06
5:4792006 C T 0.142942 -7.6526e-06
5:4795041 G T 1.426324 2.1684e-06
5:4803549 T G 1.012416 5.2642e-06
5:4809405 C T 0.027831 1.2095e-05
5:4819490 A G 0.173316 5.7427e-06
5:4824140 T C 0.346214 1.1368e-05
5:4825712 A G 0.074330 -8.8183e-06
5:4827967 T C 0.026923 -1.3063e-05
5:4829327 T C 0.224310 -5.2332e-07
5:4837176 G A 0.027423 1.4274e-05
5:4837192 C T 0.095865 4.5433e-06
5:4839548 A G 0.121027 1.8842e-05
5:4853391 G A 0.257112 2.4178e-05
5:4861331 C T 0.149092 3.0111e-06
5:4870005 T C 0.030473 6.6334e-06
5:4872310 A G 0.140654 -6.9607e-05
5:4872931 C T 0.041927 1.2177e-05
5:4876056 A C 0.195820 -1.3960e-05
5:4876636 T C 0.122808 -8.2340e-06
5:4881885 G A 0.673811 9.6322e-06
5:4883271 A G 0.108441 8.4864e-06
5:4886332 T C 0.226629 -1.1904e-07
5:4886607 G A 0.133882 2.3426e-05
5:4886982 G C 0.909068 2.2247e-05
5:4894806 C T 0.124794 -2.0912e-05
5:4896482 T C 0.055455 -6.4841e-07
5:4907548 A C 0.048009 2.5038e-06
5:4916902 C T 0.055716 -3.0070e-06
5:4922271 T C 1.515988 -2.4565e-06
5:4922915 A G 0.170471 -7.8109e-06
5:4923757 T C 0.055407 8.2533e-06
5:4929407 A G 1.338874 1.0042e-05
5:4938277 T C 1.316391 -5.3757e-06
5:4938396 G C 0.080977 -2.5277e-07
5:4938915 C A 0.252008 3.5485e-05
5:4941242 T G 1.444527 1.4900e-05
5:4944080 A G 0.482737 -2.0484e-05
5:4949284 C T 1.320270 4.2756e-05
5:4951818 A G 0.032859 -8.5905e-07
5:4958855 T C 0.032584 2.0598e-05
5:4959279 A G 0.781235 -2.6561e-05
5:4959331 T C 0.021759 -1.1855e-05
5:4982814 G A 0.672301 2.2431e-05
5:4983619 T G 0.227428 9.2278e-06
5:4983925 A C 0.022874 -2.1423e-05
5:4992505 A G 0.097874 -9.1147e-06
5:4993530 T C 0.035698 3.9148e-06
5:4994013 T C 0.041063 1.0501e-05
5:4997423 A G 0.031564 2.6791e-06
5:5002228 A G 0.952161 -1.0204e-05
5:5009457 G A 0.232357 -2.9879e-05
5:5013358 G C 0.083673 1.1079e-05
5:5020081 A G 0.239150 -3.8931e-05
5:5022661 G A 0.191441 9.7818e-06
5:5036347 A G 0.070638 -3.1723e-06
5:5038035 T C 1.962840 7.6188e-06
5:5038608 A G 0.043259 -5.7933e-06
5:5039187 T C 1.829550 2.8940e-05
5:5042466 A G 0.024513 -6.1092e-08
5:5042752 T C 0.042794 -3.5465e-05
5:5048828 G T 0.051144 8.3723e-06
5:5050480 A G 1.380199 5.9132e-05
5:5056082 G A 0.109454 -2.1017e-05
5:5057009 C G 0.276480 1.3669e-04
5:5058575 T C 0.143846 1.7253e-05
5:5066418 T C 0.082728 -1.3954e-05
5:5066606 T G 1.817827 -3.5314e-05
5:5070675 A G 0.105612 -2.1068e-05
5:5072083 A G 1.895629 2.2572e-06
5:5073110 G A 0.181486 2.6918e-05
5:5075075 T C 0.298385 5.8792e-05
5:5076033 T C 0.080749 3.4570e-05
5:5092028 G A 0.797598 -2.4951e-05
5:5094008 C T 0.227441 6.4651e-06
5:5103204 G A 0.046221 -2.7151e-06
5:5110692 A G 0.655312 -1.6742e-05
5:5110992 T C 0.094937 -1.3743e-05
5:5111129 A C 0.099700 -1.5704e-05
5:5114894 G T 0.125178 1.6804e-06
5:5116544 A G 0.240520 1.1576e-05
5:5121659 A G 0.039798 -1.2654e-05
5:5122922 A G 0.035508 -1.0152e-06
5:5124098 T C 0.041583 1.7445e-05
5:5124149 A G 1.713640 3.0455e-05
5:5124263 C T 1.289634 8.6713e-06
5:5124549 C A 0.417172 1.1741e-05
5:5131299 G A 0.446315 2.1145e-05
5:5131987 A G 0.103083 3.6146e-05
5:5133444 C T 0.581594 1.7132e-06
5:5133939 A G 0.220866 5.1602e-06
5:5135606 G A 0.681783 -1.7257e-06
5:5135853 A G 1.268236 -4.6629e-06
5:5137060 C T 0.342821 -7.7355e-06
5:5141326 T C 1.478858 -1.0690e-05
5:5141390 A G 0.040274 4.9385e-06
5:5144701 T C 0.291766 1.5909e-05
5:5145199 G A 1.533837 -3.1177e-06
5:5146020 C T 0.227353 7.2152e-07
5:5146335 G C 1.612556 -1.2849e-05
5:5146395 G A 1.209548 -4.0074e-06
5:5148660 G A 1.241486 -1.7903e-05
5:5150687 G A 0.095049 -1.7852e-06
5:5152497 G T 0.077438 1.0429e-05
5:5154458 C T 0.912907 -1.5160e-05
5:5155021 C T 0.057362 -1.1196e-05
5:5158559 A G 0.065664 -1.1523e-05
5:5160105 T C 0.035049 -3.8665e-05
5:5160319 G A 0.339455 -2.3973e-05
5:5161189 C T 0.537209 1.2228e-06
5:5162228 T C 1.486175 -6.1577e-06
5:5166023 A G 0.027814 -1.8323e-06
5:5166159 C T 0.704419 -1.4267e-06
5:5166415 T C 0.060367 -1.9472e-06
5:5167648 C T 0.240378 1.1341e-05
5:5169346 G A 0.529400 1.0272e-05
5:5173010 A G 0.381559 1.3698e-05
5:5176672 A G 0.274882 1.9475e-05
5:5176958 C T 1.894507 2.6769e-06
5:5179628 T C 0.026825 -3.6526e-06
5:5179745 A G 0.685975 -1.9880e-05
5:5179885 A G 0.073174 -1.3632e-05
5:5181439 G A 0.036725 -1.8836e-05
5:5182286 T C 0.028321 4.7185e-06
5:5182849 A G 0.037548 -2.2048e-05
5:5187684 T C 0.042865 -8.6059e-07
5:5190182 T C 0.063230 4.3940e-06
5:5190864 A G 0.062948 -5.2063e-07
5:5191032 G A 0.026549 -9.2329e-06
5:5191047 G T 0.115574 -6.5496e-07
5:5196681 C G 0.415132 -1.8856e-05
5:5198715 A G 0.271976 -8.0254e-06
5:5202120 G A 1.466150 -1.9375e-05
5:5206891 A G 0.769767 5.0489e-06
5:5208216 C T 0.073814 8.8592e-06
5:5208254 C T 0.711008 -2.3894e-05
5:5209210 A G 0.076635 1.7023e-05
5:5211315 T C 0.022687 -1.0966e-05
5:5212079 A G 0.494518 -7.9372e-06
5:5221300 G A 0.260290 -1.7042e-06
5:5224162 T C 0.029990 2.4000e-07
5:5224299 A G 0.409250 -1.1411e-06
5:5230526 G A 0.429636 -6.4630e-06
5:5235028 C T 1.510851 -1.5462e-05
5:5239081 G T 0.216185 -8.5237e-06
5:5239309 A G 0.033726 -8.0516e-06
5:5241271 A G 0.358576 2.9964e-05
5:5241671 T C 0.039962 -2.9088e-05
5:5242711 T C 0.025084 -2.0054e-06
5:5244321 A G 0.074293 -2.6869e-05
5:5245669 A G 0.091207 1.3891e-05
5:5247833 A G 0.030847 6.6505e-06
5:5248659 G A 0.071226 1.0331e-05
5:5249101 A G 0.935339 1.1485e-05
5:5253439 T G 0.290114 -4.3813e-06
5:5260683 A G 0.977666 -1.5009e-05
5:5267212 A G 0.053517 4.2200e-06
5:5269504 C T 0.167285 1.5383e-05
5:5270207 T C 0.082147 -5.7693e-06
5:5270394 C T 0.429615 8.7476e-06
5:5285638 C T 0.575151 -1.6969e-05
5:5285689 G T 0.737048 4.0570e-05
5:5287851 C T 0.059657 -5.2530e-07
5:5288590 T C 1.800172 6.4539e-06
5:5290139 C T 0.189561 1.0346e-05
5:5299686 A G 1.106159 1.2910e-05
5:5301148 C T 1.560151 3.8795e-05
5:5303424 A G 0.049185 -6.7615e-06
5:5304604 C G 0.116845 -1.6495e-05
5:5307371 T G 0.033073 2.7968e-07
5:5307895 G A 0.173983 8.8095e-06
5:5308752 A G 0.226353 2.8459e-06
5:5309403 A G 0.043365 -1.2664e-05
5:5309811 T C 0.926343 5.8220e-06
5:5310409 T C 0.034593 4.8233e-06
5:5313459 G C 1.594122 3.6927e-05
5:5315822 A G 0.039146 1.9850e-05
5:5318581 C A 0.195935 1.0589e-05
5:5318668 G A 0.095664 -2.6011e-05
5:5319335 C T 0.041417 2.8251e-06
5:5320850 C T 0.042603 -1.1233e-05
5:5320959 T C 0.155997 9.5270e-06
5:5323850 T C 0.057729 7.5600e-06
5:5324966 T C 0.040454 2.5523e-05
5:5325269 G T 0.201909 -1.4923e-06
5:5325763 G A 0.895724 3.8627e-06
5:5327232 T C 0.056675 1.1669e-05
5:5328355 T C 0.068200 -7.2321e-07
5:5329658 A G 1.283409 -1.1912e-05
5:5329706 T C 0.133630 3.3327e-05
5:5331742 G A 0.074235 -3.2057e-05
5:5333766 T C 0.171045 3.5670e-06
5:5341822 A G 0.025737 3.4823e-06
5:5343320 T C 0.056624 -1.3108e-05
5:5348292 A G 1.612872 -1.0943e-06
5:5350575 C A 0.473337 1.5105e-05
5:5357708 C T 0.020576 1.9253e-06
5:5361432 T C 0.097558 -6.2857e-06
5:5361557 T C 0.252508 -2.9822e-06
5:5367152 T C 0.027889 -1.2949e-05
5:5371182 A C 0.335828 7.0573e-06
5:5379195 C T 0.071678 -5.0538e-07
5:5383115 G T 0.214410 -1.2663e-05
5:5390365 G A 0.912727 -1.6487e-05
5:5399145 A G 0.698470 1.8855e-05
5:5399472 C T 0.301211 1.4079e-05
5:5400245 T C 0.241799 -1.5222e-05
5:5401773 T G 1.136384 -1.5994e-05
5:5404126 A G 0.138278 2.0387e-07
5:5404366 C T 1.690582 -7.5234e-07
5:5405699 C T 0.760877 -7.0310e-05
5:5406015 A G 1.898665 -3.6685e-07
5:5406467 A G 0.480109 9.6688e-06
5:5415012 C T 1.231773 -8.0505e-06
5:5418072 C T 0.892011 2.0568e-05
5:5420243 C T 0.901633 2.7147e-05
5:5421137 G A 1.923025 1.1706e-05
5:5424361 T A 0.046860 -5.8657e-06
5:5424371 G A 0.028895 -9.4465e-06
5:5433053 A G 0.024282 3.2952e-05
5:5442743 C T 0.045802 -1.7516e-05
5:5462148 A G 1.314320 1.6187e-05
5:5473866 C G 0.030061 -9.7925e-06
5:5474491 A G 0.051548 6.3512e-06
5:5480946 T C 0.506975 -1.8449e-05
5:5481072 G T 0.600283 -2.1576e-05
5:5482830 G A 0.030044 -8.5492e-06
5:5484210 A G 0.028089 -1.3184e-05
5:5492718 T A 1.284660 2.3083e-05
5:5504594 C T 1.889101 5.2696e-06
5:5509225 T G 0.076673 -3.2976e-05
5:5515538 A G 0.043950 1.5561e-05
5:5521830 A G 1.303580 1.5266e-05
5:5532546 G T 1.763852 3.7554e-06
5:5534081 A G 0.037401 -1.2910e-05
5:5535854 G A 1.766041 -4.8616e-06
5:5536935 A G 0.185780 2.9653e-06
5:5545464 T C 0.047067 1.2208e-05
5:5546061 C T 0.028491 -7.1317e-06
5:5546083 G T 0.847304 1.0776e-05
5:5546208 C A 0.023833 -7.7258e-06
5:5546893 C T 0.672988 1.7940e-05
5:5550595 C T 0.424991 -1.0983e-05
5:5556446 C T 0.033658 -4.7559e-06
5:5561758 T C 0.032166 7.9755e-06
5:5562089 A G 0.121510 -7.3886e-07
5:5562114 T C 0.023850 -7.7374e-06
5:5563318 T C 0.024455 1.7810e-05
5:5563740 G A 0.655928 -3.5825e-05
5:5566114 G T 0.530831 -4.4832e-05
5:5568096 T C 0.116349 1.4087e-05
5:5570891 C T 0.029079 1.7791e-05
5:5575178 T C 0.114319 3.5910e-06
5:5576707 T C 0.170168 1.4054e-05
5:5578400 T C 0.064478 -5.4924e-06
5:5579112 A G 0.341798 2.0158e-06
5:5579439 A G 0.029483 -3.5965e-06
5:5580939 A C 1.541928 2.3083e-05
5:5582115 C A 0.118868 -6.4410e-06
5:5583189 C T 0.037840 6.7258e-06
5:5584432 G A 0.138278 2.5852e-06
5:5585303 G A 1.614069 6.4785e-06
5:5586855 A G 1.808253 -3.4051e-06
5:5596283 A G 1.477461 -1.9184e-05
5:5599601 T C 0.064450 7.1389e-06
5:5599920 T C 1.534020 3.1732e-05
5:5601175 C A 0.293666 4.0244e-06
5:5607865 G T 1.063468 -4.7980e-05
5:5608058 T C 0.643437 4.7247e-05
5:5609200 T G 0.072525 -5.8210e-06
5:5621492 T C 0.963853 4.1354e-06
5:5622224 T C 1.840375 5.5039e-06
5:5627872 A G 0.657614 2.6468e-05
5:5628172 T G 1.095253 4.5282e-05
5:5629063 C T 0.920638 2.2520e-05
5:5633309 A G 0.022918 -2.6398e-06
5:5638530 G T 0.507842 2.6481e-05
5:5639130 G C 0.384285 -3.9367e-05
5:5642203 G A 0.026243 -9.1464e-06
5:5644918 C T 0.151030 2.3375e-06
5:5648475 A C 0.051572 -7.8184e-06
5:5649753 A G 0.473021 1.6735e-05
5:5650434 A G 0.057267 -4.0358e-06
5:5654026 T G 0.031952 -1.0076e-05
5:5656630 T C 0.035239 -8.1514e-06
5:5657885 A G 0.094950 -2.1534e-05
5:5658833 T G 0.112062 -1.2139e-05
5:5665597 C A 1.503136 2.3781e-05
5:5668468 T C 0.077244 -3.3250e-05
5:5675939 A G 0.082490 -2.4396e-05
5:5678997 C T 0.394777 2.0659e-05
5:5686946 C T 0.045214 -8.1112e-06
5:5688524 C T 0.254395 -1.0082e-05
5:5692635 C T 0.055839 -2.3421e-05
5:5694586 G A 0.147178 -4.6356e-06
5:5699556 C T 0.024598 -9.3494e-07
5:5703006 G A 0.054397 -2.7898e-05
5:5703184 G A 0.536540 1.4849e-05
5:5703311 T C 0.090680 2.7996e-05
5:5710888 G T 0.099754 1.2994e-05
5:5713528 T G 0.406796 2.9706e-06
5:5715828 T C 0.079886 -1.8680e-05
5:5718247 G A 0.408553 2.3073e-06
5:5722271 C A 0.083690 -2.4404e-06
5:5722317 A C 0.433450 -6.5781e-06
5:5723290 T C 0.395070 4.2493e-06
5:5725572 T C 0.062349 7.9038e-06
5:5726795 C A 0.028807 1.6997e-05
5:5726847 C T 0.033968 1.9039e-05
5:5732146 C T 1.036395 -2.4323e-05
5:5737730 C T 0.573309 -8.1688e-05
5:5748960 C A 0.083428 2.0378e-05
5:5753919 T G 0.215392 4.2443e-06
5:5757437 T G 0.049437 -2.7484e-06
5:5761462 A G 0.025097 3.1391e-06
5:5763130 T C 0.975824 1.8085e-05
5:5764798 T C 0.047173 -7.0706e-06
5:5769499 A G 0.069214 -1.4226e-05
5:5771990 A G 0.105479 5.2759e-06
5:5772601 G A 0.762206 2.4921e-06
5:5775631 G A 0.758123 6.5056e-07
5:5777625 A G 0.135425 -2.0021e-05
5:5784492 C T 0.088117 9.2917e-06
5:5785680 T C 0.020440 6.5028e-06
5:5792507 T C 0.601095 1.0446e-05
5:5795406 C T 0.638925 4.9117e-05
5:5796868 T C 0.113976 -2.8032e-05
5:5797519 C T 0.660243 -6.9495e-06
5:5797909 T C 1.146726 4.4173e-05
5:5798853 T C 1.721544 6.2324e-05
5:5800155 A G 0.053391 7.6507e-07
5:5800497 A G 0.502745 -8.4381e-07
5:5801398 G A 0.105208 -1.4653e-05
5:5802571 G A 0.627940 -1.9867e-05
5:5802680 C T 0.298426 3.2413e-06
5:5803811 A G 0.037364 2.2179e-06
5:5803974 A G 1.636787 -6.2960e-06
5:5804205 C A 0.170403 -7.1569e-06
5:5807403 T G 0.069649 -5.7938e-06
5:5807858 T C 0.597957 -2.0117e-05
5:5807951 A G 0.465045 2.7142e-06
5:5808963 T C 0.270524 2.1236e-05
5:5809276 T C 0.724257 1.3496e-05
5:5809864 A G 0.189839 -6.1245e-07
5:5811449 T C 0.720325 2.2176e-05
5:5818164 A G 0.918173 -3.9245e-05
5:5818500 T C 0.120826 -6.1148e-06
5:5820985 C A 0.596835 -2.6714e-05
5:5826215 A G 0.264411 3.7025e-05
5:5826272 T G 1.365246 -6.8383e-06
5:5827303 G A 0.112514 5.8873e-06
5:5829948 A G 0.316891 -2.6736e-05
5:5834402 T C 0.063294 3.2901e-07
5:5836170 A G 0.039231 -1.2480e-05
5:5836370 G A 1.291487 3.2877e-05
5:5836435 C T 0.455957 1.2685e-05
5:5844793 G A 0.146889 -1.0434e-05
5:5845997 A C 1.124569 1.2495e-05
5:5853397 C A 1.273057 1.2817e-05
5:5855016 C T 0.292024 -2.3839e-05
5:5860802 G A 0.091122 -2.0348e-05
5:5866063 T C 0.495813 1.9136e-05
5:5867397 A C 1.907168 2.1584e-05
5:5868102 T C 0.685068 3.0322e-06
5:5882495 C T 0.062271 -4.6422e-06
5:5882685 T C 0.331799 -4.1764e-05
5:5895198 A C 1.614341 4.9601e-05
5:5895882 T G 0.281097 2.3191e-05
5:5897546 A G 0.147899 -2.1041e-06
5:5897694 C T 0.926224 2.6216e-05
5:5901406 T C 0.096667 7.0829e-06
5:5902726 T C 0.688726 7.9827e-06
5:5906143 G A 0.047543 2.9905e-06
5:5909591 A C 0.032767 -1.4247e-06
5:5909943 G C 0.112181 -6.8815e-06
5:5910657 A G 0.778189 1.5867e-05
5:5911337 A G 0.058110 -1.7571e-06
5:5914817 C T 1.302622 -3.6763e-05
5:5917437 A C 1.335862 -9.4514e-06
5:5924396 T C 0.054992 2.6044e-06
5:5937537 T C 0.222811 -1.9783e-05
5:5938903 G A 0.090058 3.0612e-05
5:5940670 A G 0.120935 3.8116e-06
5:5954604 T C 0.169440 1.6771e-06
5:5956324 G C 0.044181 -1.1321e-05
5:5957914 A C 0.040577 -9.6018e-06
5:5959122 T C 0.180932 -2.4648e-05
5:5959337 T C 0.033879 -4.6428e-06
5:5962496 A G 0.633764 1.2459e-05
5:5971292 G A 0.120748 2.1372e-05
5:5972039 C T 0.101475 7.6017e-05
5:5972828 A G 0.081215 3.5799e-05
5:5973391 A G 0.053085 4.4229e-06
5:5974572 T A 0.058613 1.7588e-05
5:5974658 G A 0.031493 -7.9298e-06
5:5976200 G T 0.077972 -9.5226e-07
5:5977222 A G 0.087637 2.6279e-06
5:5978384 A C 0.036021 -2.9594e-07
5:5980778 G A 0.117753 -6.8465e-06
5:5983412 G C 1.861583 6.6844e-06
5:5985960 G A 0.188517 -9.7735e-06
5:5988928 A G 0.023675 -1.1641e-06
5:5990736 A G 0.039686 -6.0380e-06
5:5995918 A C 0.044150 -8.6115e-06
5:6004129 T C 0.116933 -3.7031e-06
5:6009460 T C 0.065426 -1.5555e-05
5:6016988 C A 1.199226 -3.4808e-06
5:6019206 T C 0.319437 2.5791e-05
5:6022683 T C 0.506934 -6.7011e-06
5:6024821 C T 0.278486 -2.0926e-06
5:6032131 T C 0.072654 -1.8742e-06
5:6034364 A G 1.492464 -2.0088e-05
5:6038181 C T 0.588931 -4.2710e-06
5:6038726 G A 0.123648 -1.3091e-05
5:6039215 T C 0.067854 5.7184e-06
5:6041214 C T 0.037928 1.2757e-05
5:6042476 T G 0.069795 -7.6302e-06
5:6054621 T G 1.232558 -2.4374e-05
5:6056439 A G 0.142140 1.2900e-05
5:6058009 G A 0.319305 -8.5172e-06
5:6060698 A G 0.053088 7.4895e-06
5:6068669 T C 0.047227 9.6059e-06
5:6079941 T C 0.098496 -1.0644e-05
5:6083741 T C 0.063087 -1.3159e-05
5:6088734 A G 0.518619 1.6600e-05
5:6090182 T G 1.257438 1.2539e-05
5:6103743 A G 0.997576 2.5769e-06
5:6112849 G T 0.031071 -4.5723e-06
5:6116748 T C 0.183448 1.8105e-08
5:6117368 T C 0.059850 1.1306e-05
5:6125330 T G 0.261773 -2.0653e-05
5:6133921 A C 1.212547 1.9710e-05
5:6136423 C T 0.135554 -9.3357e-06
5:6136714 G A 0.064039 1.0598e-05
5:6140962 T C 0.146597 -9.6454e-06
5:6142364 G T 0.176005 2.6442e-05
5:6144009 T C 0.120520 5.3169e-06
5:6153919 C T 1.699275 2.6017e-07
5:6160323 G A 0.475985 4.7711e-05
5:6160705 C G 0.037238 2.5558e-05
5:6162445 C T 0.155423 4.4024e-05
5:6165886 G A 0.166880 -2.7297e-06
5:6167854 C T 0.906382 7.2994e-06
5:6178297 A C 0.039197 1.9666e-05
5:6179627 A G 0.490319 -3.4806e-05
5:6179771 C T 1.826572 -1.7135e-05
5:6182020 T C 0.880867 -2.9513e-05
5:6182342 C T 0.261956 5.9169e-05
5:6184207 T C 0.056100 -1.8224e-05
5:6192250 T C 0.052497 -2.1460e-05
5:6206875 G T 0.225106 -2.9213e-05
5:6206912 T C 0.046748 -1.7950e-05
5:6209311 T C 0.077771 7.0999e-06
5:6213150 T C 0.052235 -2.1063e-05
5:6213354 T C 1.422431 -1.6240e-05
5:6216582 C T 0.021317 2.0052e-07
5:6222490 A C 0.053428 -1.6187e-05
5:6229765 A G 1.121955 -4.4410e-05
5:6230002 A G 0.702903 2.3825e-05
5:6244943 C T 0.065831 1.6622e-05
5:6246849 C T 0.104545 2.0255e-05
5:6247401 G A 0.305178 2.9318e-05
5:6250025 G T 1.138638 -5.0204e-05
5:6250297 A G 0.040104 -7.6892e-06
5:6252929 T C 0.951291 -2.2942e-05
5:6257553 T C 0.155566 -4.4134e-05
5:6258487 G A 0.083925 1.0073e-05
5:6258496 A G 1.420867 -2.8261e-05
5:6265235 C T 0.057192 -1.4692e-05
5:6267413 G A 0.081912 -1.4988e-05
5:6268898 G A 0.049365 -1.2236e-05
5:6269588 G A 0.050052 2.2713e-05
5:6270006 G A 0.033849 -1.7558e-06
5:6272266 C T 1.822465 1.5076e-05
5:6273100 C T 0.747764 -1.5519e-05
5:6276222 T C 0.674385 1.0624e-05
5:6276869 C T 0.223861 -1.2720e-06
5:6279911 T G 0.049379 -1.3370e-05
5:6283172 A G 1.659422 -1.3069e-05
5:6284650 T C 0.057746 -1.7815e-05
5:6285524 A C 0.086930 -3.9353e-06
5:6286955 T C 0.625064 -1.3434e-05
5:6287868 C T 1.557435 2.6987e-06
5:6295247 T C 0.338456 -3.1416e-05
5:6295622 T C 0.220934 1.5177e-05
5:6296710 G A 0.750592 2.8741e-05
5:6301052 C G 0.851618 -1.7099e-05
5:6304510 C T 0.119949 6.4407e-06
5:6304578 A G 0.306423 -5.7418e-05
5:6310400 T C 0.111983 -3.5428e-05
5:6311896 A G 0.575029 3.2985e-05
5:6312237 G C 0.372872 -1.7907e-05
5:6313383 A G 0.065674 -8.8950e-06
5:6316632 T C 0.024693 5.8979e-06
5:6316812 T C 0.033791 1.0575e-05
5:6317260 G A 0.925506 2.4055e-06
5:6318267 T C 0.070155 1.1300e-05
5:6319885 C G 0.041291 6.8706e-06
5:6323506 C T 0.043674 -5.9469e-05
5:6324293 G A 0.129394 -3.7065e-05
5:6324632 T C 0.026209 1.2476e-05
5:6325532 C T 0.183774 -3.3315e-05
5:6327239 C T 1.183182 -2.7281e-05
5:6328374 T C 0.735181 8.2357e-06
5:6328426 T C 0.116373 7.0726e-06
5:6338390 A G 0.422846 -3.6003e-05
5:6345055 A G 0.339159 2.6420e-05
5:6345634 T C 0.403103 6.6832e-07
5:6352850 G T 0.132256 9.3012e-06
5:6360335 C A 0.173187 -1.5033e-06
5:6363684 A G 0.043800 1.0331e-05
5:6365689 C T 0.959015 1.2048e-05
5:6370055 A G 0.204907 -4.0225e-06
5:6370215 A G 1.003556 -2.9222e-06
5:6377973 C T 0.437268 -4.2221e-06
5:6379214 C G 0.150095 4.9794e-06
5:6382153 G A 0.558101 6.6085e-06
5:6398479 T C 0.084326 1.0246e-05
5:6406409 C T 0.096412 1.7334e-05
5:6408074 A G 0.047407 -2.7139e-05
5:6411811 G A 0.215375 5.0022e-06
5:6413449 C T 0.250907 -3.8127e-05
5:6415844 A G 0.162631 3.1001e-05
5:6421804 G A 1.323276 7.3353e-06
5:6425946 C A 1.061282 1.7527e-05
5:6430604 C T 0.266563 -1.2582e-05
5:6432740 C A 1.564051 -1.8590e-05
5:6438934 A G 0.029524 -2.3778e-05
5:6450941 C T 0.605151 -7.3943e-05
5:6452112 A G 0.313838 -4.3097e-06
5:6454819 G A 0.243461 5.4930e-05
5:6456423 A G 0.287394 1.2342e-05
5:6456627 G A 1.223685 -7.7525e-06
5:6457480 G A 0.419426 7.3858e-06
5:6461034 T C 0.344915 1.2770e-05
5:6462277 A G 0.143629 1.7067e-05
5:6462338 G A 1.908582 1.6251e-05
5:6465889 T C 0.054129 2.7688e-07
5:6468051 A G 0.399340 -5.6832e-05
5:6468561 C A 0.092686 -1.0758e-05
5:6469031 C T 1.203782 8.1447e-06
5:6473276 T A 0.071117 5.2156e-06
5:6475134 A C 0.065895 1.1588e-05
5:6478288 T G 1.831393 4.9228e-06
5:6484012 T C 0.822876 4.1977e-05
5:6489752 C T 0.096841 1.2499e-05
5:6500883 A G 0.048162 1.8385e-05
5:6504217 C T 0.264102 2.0164e-05
5:6504824 C T 0.109535 4.5475e-06
5:6507345 A C 0.449902 -5.4957e-06
5:6521659 C G 0.900497 1.9537e-05
5:6521824 G T 0.377710 2.3442e-05
5:6523131 G A 0.021089 1.4765e-05
5:6525852 G A 0.086406 1.1474e-06
5:6528138 G T 0.090364 -1.2698e-05
5:6529009 C A 1.244641 5.3857e-05
5:6531702 C T 0.040601 -2.1684e-05
5:6536485 T G 0.549027 5.9676e-06
5:6537020 A G 0.073436 1.2340e-06
5:6550709 T C 0.112510 -6.4621e-06
5:6551900 A G 0.062740 -1.3661e-05
5:6553167 T C 0.530121 1.1787e-05
5:6558847 T C 0.027831 5.5117e-06
5:6559761 T C 1.473568 2.5529e-05
5:6559842 A G 0.059514 -9.5483e-06
5:6564900 G A 0.913522 -1.6201e-05
5:6566090 A G 0.043667 2.3254e-07
5:6569393 A G 0.798819 -6.7659e-06
5:6572494 A G 0.255894 5.1003e-06
5:6572542 T G 0.482567 6.3249e-06
5:6576320 G A 1.414296 -2.3404e-06
5:6577009 A G 0.945229 2.2881e-05
5:6581849 T C 0.597692 -1.3118e-05
5:6584091 A G 0.059429 -2.7025e-05
5:6588723 A G 0.035062 -4.5672e-06
5:6595689 C T 0.047315 -1.7213e-06
5:6596308 C T 1.620090 -1.1994e-05
5:6598782 T C 0.572721 -2.3482e-05
5:6599222 G A 0.858591 -5.3194e-05
5:6600200 T C 0.021650 2.1582e-06
5:6600889 T C 0.033291 1.1874e-05
5:6601004 C T 0.475792 -3.9665e-05
5:6601257 C T 0.127157 -5.2129e-06
5:6601309 T C 1.608990 -2.8357e-05
5:6604787 T C 0.393727 -1.7422e-05
5:6604971 C T 0.046289 -1.8306e-07
5:6608150 C T 1.353803 -1.5113e-05
5:6609024 T C 0.629039 1.0937e-05
5:6612572 A C 0.057936 -1.3495e-05
5:6620088 T C 0.044589 -1.9053e-06
5:6623085 C T 1.223946 -6.3325e-06
5:6627412 C T 0.111718 2.6437e-07
5:6635591 C G 1.074997 2.4302e-06
5:6636450 A G 0.764460 2.0131e-05
5:6637380 G A 1.102161 1.2680e-06
5:6637908 A G 0.022524 6.7103e-06
5:6641557 A G 0.094348 2.0559e-05
5:6642720 G A 0.089286 8.7190e-06
5:6649041 T C 0.024652 5.1984e-06
5:6652129 C T 0.054397 1.8313e-06
5:6653474 G A 0.084730 1.6662e-05
5:6657530 C T 0.057488 -1.5003e-05
5:6665781 A G 1.528135 -1.6675e-05
5:6669762 C T 0.866333 1.7827e-05
5:6670875 T C 0.055145 5.6211e-06
5:6671959 A G 1.382847 1.0819e-05
5:6672760 T C 0.055754 -7.1824e-06
5:6676626 G A 0.125423 1.3079e-06
5:6677165 C T 0.200341 1.3238e-05
5:6682792 C G 0.056104 9.2927e-07
5:6685097 A G 0.551563 1.3232e-05
5:6687678 T C 1.934332 5.1714e-06
5:6687880 T C 0.529641 -8.5526e-07
5:6702615 G C 0.059082 -6.5981e-07
5:6707722 T C 0.055730 2.6359e-07
5:6718563 G A 1.342172 2.7603e-06
5:6727188 G A 0.586065 -1.9012e-06
5:6728186 A G 0.064172 -1.0819e-05
5:6734079 G A 0.755288 5.4601e-06
5:6741558 G T 0.060422 1.2309e-05
5:6743574 T C 0.066086 2.6292e-06
5:6746648 C T 0.528516 2.4864e-06
5:6753728 A G 0.616745 -1.1818e-05
5:6754086 A G 0.057770 -1.3714e-05
5:6760234 G A 0.437064 5.2837e-06
5:6766581 G A 0.790044 -3.2620e-05
5:6770798 T C 0.053381 -1.2339e-05
5:6777769 C T 1.888187 2.1224e-06
5:6784693 C T 0.028559 -1.1775e-05
5:6786430 A C 0.047874 -9.1217e-06
5:6786803 C T 0.068156 -7.8928e-06
5:6787647 C A 0.102494 1.3459e-05
5:6794098 A G 0.410345 8.1023e-07
5:6795649 C T 0.594894 -2.0368e-06
5:6796770 G A 0.120435 2.9469e-06
5:6806763 C T 0.561406 -2.0968e-06
5:6820161 A G 0.286530 5.6195e-06
5:6821914 A G 0.696426 -2.7222e-06
5:6825990 T A 1.631119 1.4629e-05
5:6826973 C G 0.251651 6.1887e-05
5:6827854 T C 1.070261 2.1376e-05
5:6834167 C T 0.118321 -1.8109e-05
5:6836824 T A 0.117073 2.4750e-05
5:6836846 C A 0.021949 -1.0033e-06
5:6836887 A C 0.358029 3.1718e-05
5:6837641 G T 0.432539 -5.9131e-06
5:6839165 G C 0.145077 -1.4886e-05
5:6840848 T C 0.062210 -1.1666e-05
5:6842352 A T 0.067405 8.7126e-06
5:6845081 C T 0.205400 3.3937e-06
5:6848772 C T 0.104793 -1.3582e-05
5:6849355 A G 0.812687 1.5086e-05
5:6856767 G A 1.310720 6.7910e-06
5:6857111 A G 0.069496 9.0913e-06
5:6857206 T C 0.031105 1.0478e-05
5:6857745 C T 0.111120 -1.1448e-05
5:6858350 C T 0.046034 9.4157e-08
5:6864779 G A 0.098357 2.1173e-05
5:6865892 G A 0.709342 -2.0529e-05
5:6872087 A G 1.513965 2.0187e-05
5:6873013 G A 1.093169 6.0068e-06
5:6874018 G C 0.022055 2.2425e-05
5:6875369 A G 0.280101 -1.5966e-05
5:6877216 A G 0.112844 1.2249e-06
5:6879564 G A 0.420891 1.2799e-05
5:6880169 C A 0.055961 -1.0960e-06
5:6881160 C T 0.063587 -5.1211e-06
5:6884986 A C 0.418549 -1.7777e-05
5:6891363 A C 1.829472 -2.3582e-05
5:6891874 T C 0.265910 -8.7470e-06
5:6892417 A G 0.369275 -1.8553e-05
5:6892937 A G 0.188031 -1.1381e-06
5:6900104 G A 0.077509 -7.6496e-06
5:6902045 G T 0.615082 5.3203e-06
5:6906477 C G 0.091877 2.3998e-05
5:6910323 G A 0.093726 -1.8333e-05
5:6919195 G A 0.762145 -3.2858e-06
5:6920954 T C 0.236934 1.7700e-06
5:6938242 A G 0.114781 -1.7300e-05
5:6940857 A G 0.252138 2.4849e-05
5:6956305 A G 1.433403 1.2541e-05
5:6956341 C T 0.200423 -1.1545e-05
5:6962368 A C 0.854994 -1.3863e-05
5:6963783 G A 0.347907 3.2322e-05
5:6964521 G T 0.053221 1.8874e-06
5:6974123 C G 0.069781 -3.6015e-05
5:6975654 T C 0.033750 -8.4790e-06
5:6987376 A G 0.484808 -2.9148e-05
5:6995353 T C 0.115281 -1.8094e-05
5:7007775 C A 0.022425 -6.6192e-06
5:7013648 T C 0.108907 -1.0591e-05
5:7017756 T C 1.287917 -2.8239e-05
5:7018136 C A 0.226948 -2.5050e-05
5:7023347 C G 0.544862 2.5593e-06
5:7025678 A G 0.183325 -1.1921e-05
5:7033263 T C 0.048971 1.2968e-05
5:7036923 A T 0.432967 6.2928e-06
5:7041391 A C 0.045020 2.7530e-05
5:7043538 A G 0.646830 -2.2541e-05
5:7046779 A G 0.412742 -1.0343e-05
5:7065617 G A 0.157867 -7.3633e-06
5:7066238 C T 0.075921 -2.4460e-05
5:7067479 A G 0.050436 3.9810e-05
5:7068675 T C 0.234187 7.3088e-06
5:7069043 C T 0.032179 -1.7977e-05
5:7069729 T C 0.039394 6.9208e-06
5:7071229 T C 0.539406 8.5400e-05
5:7072724 G C 0.166785 1.6183e-05
5:7079496 C T 0.761455 -5.1326e-05
5:7081735 C T 1.535829 1.6444e-05
5:7082047 T C 0.242730 4.3198e-06
5:7092360 C T 0.025329 -3.7405e-06
5:7094404 T C 0.027685 1.8601e-05
5:7101299 T C 0.647384 -5.5970e-06
5:7103288 G A 0.925806 8.4598e-06
5:7112625 A G 0.533327 -1.3972e-05
5:7116181 C T 0.086141 1.1361e-05
5:7119293 T C 0.515824 -1.2928e-05
5:7119543 G C 0.051127 2.2873e-05
5:7131415 A G 0.112833 1.8250e-05
5:7131586 A G 0.032200 5.8004e-06
5:7142633 A G 0.358219 3.6112e-05
5:7146936 T C 0.138794 4.1904e-05
5:7151032 A G 0.481207 4.4777e-07
5:7155612 T C 1.755298 1.5753e-06
5:7164605 T C 0.767452 6.7512e-06
5:7164967 A G 0.177780 -2.4859e-05
5:7168261 T C 1.645388 1.3827e-05
5:7169074 A G 0.068459 3.9255e-06
5:7203093 T C 0.747985 9.4151e-06
5:7223816 C T 0.135701 1.5057e-05
5:7226862 C T 1.264255 -4.0265e-06
5:7227244 A G 0.064223 -3.3098e-05
5:7228047 T C 0.444993 2.0972e-05
5:7230341 A G 0.093318 2.8099e-05
5:7230383 G A 0.107683 -1.0868e-05
5:7238212 G A 1.253770 4.0862e-05
5:7242134 G A 0.283141 5.6432e-07
5:7244711 A G 0.023300 -2.7899e-06
5:7245526 G T 0.040519 -8.0927e-06
5:7250769 T C 0.165079 8.8688e-06
5:7257524 T C 1.113833 -2.6362e-05
5:7258672 G A 0.488371 -1.6553e-06
5:7259811 T C 0.115897 7.4540e-06
5:7261279 A G 0.025359 1.6884e-06
5:7262964 G A 0.021840 1.1535e-05
5:7269994 G A 0.357359 -6.4452e-06
5:7271164 G A 1.606226 1.5679e-05
5:7271762 C A 0.303832 1.1039e-05
5:7276067 G A 0.545304 -1.7071e-05
5:7278948 T C 1.199950 2.0974e-05
5:7279068 T G 1.108308 8.3005e-06
5:7280506 G C 0.042300 4.3034e-05
5:7281857 A G 0.645021 -9.9148e-07
5:7314820 G A 0.626159 8.5064e-06
5:7315777 A G 0.183890 -7.7292e-06
5:7316956 G A 0.543448 -3.0375e-06
5:7320374 G A 0.204006 3.3005e-06
5:7321970 G A 0.050593 -2.1279e-06
5:7328337 T G 0.069540 -4.2878e-06
5:7339111 C T 0.697263 -1.2680e-05
5:7348680 G A 0.513417 8.8682e-06
5:7357838 G A 0.118334 3.1544e-05
5:7359857 C T 0.406231 -2.7867e-06
5:7360056 G A 0.082442 -6.5271e-06
5:7361530 G A 1.722880 -6.2377e-06
5:7371327 A G 1.108281 -7.2080e-06
5:7375600 G A 0.086039 -3.3546e-06
5:7378617 T C 0.080685 -1.4838e-05
5:7389539 G T 0.097996 5.6735e-06
5:7391434 A C 0.567502 2.7044e-06
5:7394979 C A 0.404735 -1.3126e-05
5:7395737 A G 0.075425 -1.0691e-05
5:7405918 T C 0.132277 1.7872e-05
5:7406723 A G 0.151537 2.4556e-05
5:7411383 A G 0.088018 -2.3623e-05
5:7414438 A G 0.039805 -1.6748e-05
5:7417187 A C 0.576229 -1.2130e-05
5:7418434 C G 0.070778 -4.4486e-08
5:7424792 A G 0.051565 -3.1040e-06
5:7427205 T C 0.632877 -2.2783e-05
5:7434617 G A 1.634777 1.4330e-05
5:7441829 A G 0.142521 3.3324e-05
5:7445817 A C 1.609615 1.4582e-05
5:7451620 G A 0.087338 2.1976e-05
5:7457235 A C 0.047751 1.5746e-05
5:7463625 C A 0.717206 1.3678e-05
5:7466176 G A 0.385060 3.9104e-07
5:7474691 T G 0.042372 6.1556e-06
5:7475407 G A 0.098285 1.0214e-05
5:7477991 C A 0.044946 -8.3068e-07
5:7482175 G C 0.467646 1.6222e-05
5:7484799 G A 0.067136 2.9728e-05
5:7486524 G A 1.220553 -5.9860e-06
5:7493177 C T 0.449236 -5.1254e-05
5:7495390 C T 0.036398 -1.6739e-05
5:7495731 A G 0.649393 -6.0330e-06
5:7497783 A G 1.375357 -5.2418e-05
5:7505468 A G 0.043939 2.4619e-05
5:7508319 T C 0.035579 -1.4411e-05
5:7509773 T C 0.271353 1.7976e-06
5:7509924 T C 0.339265 1.3484e-05
5:7510019 C T 1.936604 5.8273e-07
5:7515214 T C 0.273618 4.1438e-06
5:7519755 G A 0.028436 1.7910e-05
5:7520881 T G 0.500937 -6.3669e-05
5:7528886 T G 1.940262 1.3754e-05
5:7530324 G A 1.065005 -3.9757e-05
5:7539296 T C 0.916762 -5.1452e-05
5:7541566 A G 0.117709 -3.6482e-05
5:7544610 G A 0.030731 9.5272e-06
5:7552908 C T 0.038183 6.8354e-06
5:7555561 T C 0.813914 -3.2806e-05
5:7569108 G A 0.030330 6.7549e-06
5:7585198 T C 0.131835 6.3450e-06
5:7585552 C G 0.061309 -9.8310e-06
5:7586619 A G 0.079053 -4.3940e-05
5:7586641 G T 0.256452 -8.7648e-06
5:7587939 A G 0.570664 4.5012e-05
5:7607274 T C 0.057192 2.0434e-05
5:7618592 G A 0.226061 1.1114e-06
5:7623574 A G 1.711001 -1.5742e-05
5:7628240 A C 0.236288 2.7502e-06
5:7647158 G T 0.072202 2.7506e-05
5:7649860 T C 0.307069 -9.0093e-07
5:7652834 T C 1.267389 9.3530e-06
5:7655698 T C 0.138125 4.9750e-06
5:7663078 T G 0.679795 3.1281e-07
5:7671101 T G 0.021837 -8.9060e-06
5:7675365 G A 0.124202 -4.3878e-05
5:7681207 A G 1.721796 -1.2733e-05
5:7685402 C A 0.929131 -1.0148e-05
5:7706350 C T 0.090785 -3.2796e-05
5:7711901 T C 0.035909 -3.8215e-06
5:7712700 G A 1.169556 7.7894e-06
5:7726837 G A 0.032203 -3.6697e-06
5:7733380 A G 0.023801 1.0323e-06
5:7743787 T C 1.168077 1.0302e-05
5:7744955 C G 0.032060 -6.4131e-06
5:7748261 C T 0.882274 -2.6292e-06
5:7751469 C T 1.744371 -1.5507e-05
5:7757647 G C 0.102858 1.7251e-05
5:7765512 A G 0.039214 -1.6662e-05
5:7772199 G A 0.874951 5.3976e-06
5:7780047 T C 0.065154 -8.3244e-05
5:7782586 T G 0.094994 -2.7137e-05
5:7783507 G T 0.022871 3.7593e-06
5:7788099 A G 0.809913 -5.7849e-06
5:7791632 G A 0.068527 1.4032e-06
5:7794843 A C 1.584147 -5.5357e-06
5:7797291 A G 1.433824 -8.1473e-06
5:7799073 A G 0.969599 3.2431e-05
5:7799627 T C 0.543754 -2.8642e-05
5:7801371 C T 0.269514 -2.3303e-05
5:7804540 G T 0.075544 1.3266e-05
5:7812445 T G 1.944127 -9.8578e-06
5:7812669 A G 0.066800 -3.3965e-06
5:7828404 T C 0.071406 -7.2236e-06
5:7829164 C T 1.148365 1.0440e-05
5:7831460 G A 0.028718 -9.3044e-06
5:7835555 G C 0.503344 7.8289e-06
5:7844145 C G 0.332237 -3.0259e-05
5:7844986 C G 0.997834 -7.9577e-06
5:7852407 T G 0.130699 -5.9660e-07
5:7860404 T G 1.022469 -1.1789e-05
5:7866821 C T 0.053870 8.0807e-06
5:7868030 C T 1.679978 -5.6921e-05
5:7868269 G A 0.055081 1.3140e-05
5:7870973 G A 1.134959 -3.1300e-05
5:7875963 G A 0.331082 9.5510e-06
5:7878179 T C 0.738785 -5.9271e-06
5:7878424 A T 0.058406 9.7767e-06
5:7884389 G A 0.335273 -1.4876e-05
5:7885959 G A 0.232062 -1.7321e-05
5:7889922 T C 0.025808 1.0276e-05
5:7891506 G C 0.058538 9.7346e-06
5:7896511 T C 1.336110 -2.3565e-05
5:7897061 C T 0.046999 -3.2974e-06
5:7897191 T C 0.193229 -7.7348e-06
5:7898731 A G 0.043242 -7.9667e-06
5:7900338 G A 0.040295 -3.0040e-05
5:7903541 A G 0.062407 -1.0223e-05
5:7910700 G A 0.606107 -1.5928e-05
5:7911043 T C 0.034903 -7.4031e-06
5:7923683 T C 1.306831 -3.1272e-05
5:7925340 A C 0.586830 -9.9492e-06
5:7928997 G A 0.058378 6.9510e-06
5:7931754 C A 0.057542 1.2200e-05
5:7936756 A G 0.207807 -1.0228e-05
5:7938849 A G 0.390565 -6.5194e-06
5:7942381 G A 0.096433 2.8573e-06
5:7943960 C T 0.179188 3.3309e-05
5:7944819 G A 0.084180 1.4947e-05
5:7945676 T C 0.038428 2.4148e-05
5:7952808 G A 0.084176 8.8861e-06
5:7953909 C T 0.188343 6.9161e-05
5:7954340 G A 0.041012 1.9350e-05
5:7958717 G C 0.348319 -3.8163e-05
5:7960601 G A 0.238188 1.2807e-05
5:7963722 T G 0.082361 -1.1252e-05
5:7964563 A G 0.023925 -2.6320e-07
5:7965642 C T 0.282032 8.8787e-06
5:7968188 C T 0.262704 1.5766e-05
5:7968621 T C 0.088994 -2.5113e-05
5:7971776 C T 0.056845 -9.9339e-07
5:7975888 A C 0.307650 8.9199e-06
5:7980490 C T 0.148457 -2.0957e-05
5:7984172 T C 1.479973 8.1911e-06
5:7989859 C G 0.130662 2.0897e-05
5:7993616 C A 0.632129 -1.3767e-05
5:7994914 C T 0.104902 8.8370e-06
5:7995509 C T 0.579932 3.2602e-05
5:7998874 C A 0.555082 -2.5110e-05
5:7998891 T C 0.042256 -5.5263e-06
5:8020404 G A 1.072409 3.0111e-05
5:8021515 T G 0.181357 1.1865e-05
5:8026523 C T 0.650247 1.3350e-05
5:8027851 G T 1.103042 3.6670e-05
5:8032901 T C 0.057369 -1.2057e-05
5:8034498 A G 0.128527 -8.2578e-06
5:8036226 T C 0.077339 1.4228e-05
5:8047356 A G 0.147726 -1.4524e-06
5:8047543 A C 0.157942 7.0371e-06
5:8049644 A G 1.465045 3.9831e-05
5:8055602 T G 0.076370 -2.0871e-05
5:8057798 C T 0.458388 1.7361e-05
5:8058425 G C 1.678758 4.5159e-06
5:8059273 A C 0.064202 -3.6925e-06
5:8060479 C T 1.119201 -8.4981e-06
5:8060528 A C 0.025332 -2.3150e-06
5:8060881 C T 0.029619 2.7648e-06
5:8061952 G A 0.102715 1.6839e-06
5:8062748 A G 0.317758 2.5100e-05
5:8063299 C A 0.038092 -7.1131e-07
5:8065114 A C 0.926863 -1.1037e-07
5:8065162 A C 0.062261 -2.3344e-05
5:8065695 A G 0.039985 -3.7121e-06
5:8066121 T C 1.551448 -2.2585e-06
5:8067068 C T 0.405381 1.4987e-05
5:8067519 C A 0.052619 -4.2493e-06
5:8067973 T G 0.936311 1.5854e-05
5:8072510 C A 0.890777 2.8431e-06
5:8073071 A G 0.634165 2.3888e-06
5:8077509 G A 0.997209 1.3661e-05
5:8091913 T G 0.711913 -1.3697e-05
5:8101350 T G 0.052656 -1.7282e-05
5:8101782 A G 0.043963 -5.7508e-06
5:8107410 A G 0.512061 -1.1724e-05
5:8113626 A G 0.566026 3.4574e-05
5:8113742 T C 0.030010 -7.0249e-06
5:8114747 C T 0.672913 -9.5734e-06
5:8115393 T C 1.128292 4.6733e-06
5:8130010 G A 0.549741 -2.1617e-06
5:8133997 G A 0.287482 1.0711e-05
5:8135346 G C 0.912529 -2.4169e-06
5:8136998 G A 0.115390 -7.3638e-07
5:8142297 A G 0.170722 -2.1817e-05
5:8150593 C A 0.426671 -2.3366e-05
5:8151082 G A 0.359385 2.3072e-05
5:8157570 A G 0.034467 1.7457e-05
5:8168719 C T 0.101464 -1.5052e-05
5:8171759 G A 0.167132 5.7573e-06
5:8174188 C T 0.482323 -1.6068e-05
5:8178834 C T 0.304505 8.9412e-06
5:8179705 A G 0.831501 -3.8938e-05
5:8180669 G T 1.454747 -2.2077e-05
5:8182862 G A 0.021626 -1.6194e-06
5:8183138 A G 0.727565 -2.0910e-05
5:8186480 G T 0.090000 -1.3529e-05
5:8199921 T C 0.057005 2.8666e-05
5:8204934 C G 0.093074 -3.7758e-06
5:8206788 C T 0.040040 2.1743e-05
5:8209458 A G 0.064926 5.6562e-06
5:8212307 G A 0.046493 3.7205e-06
5:8226339 T G 1.507325 -8.9555e-06
5:8232932 A G 0.126552 -2.2803e-05
5:8240471 C T 0.038666 -6.4582e-06
5:8245049 T C 0.046554 -3.5489e-06
5:8249148 T G 0.106734 1.4450e-08
5:8268454 A G 0.037558 1.7474e-05
5:8272408 C T 0.148181 -1.3922e-05
5:8272735 G A 1.531589 -1.1591e-06
5:8279194 G A 0.072233 -1.0560e-05
5:8281272 A G 0.032965 9.2727e-06
5:8282789 A G 0.090728 9.8616e-06
5:8287569 T C 0.112711 -3.1574e-05
5:8287672 A G 0.022388 -2.6867e-06
5:8290941 T G 0.278877 4.9871e-06
5:8291120 C A 0.508069 -5.7175e-06
5:8295743 C T 0.915283 1.2246e-05
5:8296500 T G 0.046146 4.0007e-06
5:8300987 A C 0.061557 -5.2170e-06
5:8311403 C G 0.042073 3.6147e-06
5:8328101 T C 0.408982 1.3088e-05
5:8331267 T C 0.052021 4.1990e-07
5:8333491 C A 0.048961 -1.9826e-05
5:8335338 C T 0.308830 -3.8695e-05
5:8337324 A C 0.261202 2.5924e-06
5:8339288 C T 0.034046 -2.0216e-05
5:8350619 T C 0.078036 -2.2093e-05
5:8359511 A G 0.108461 2.1027e-05
5:8375022 A G 0.088518 -2.7443e-06
5:8388186 T C 0.282576 -5.0520e-06
5:8388788 A G 0.740505 -7.5053e-06
5:8390092 G A 0.551951 -2.6279e-05
5:8395997 G A 0.026080 2.0234e-06
5:8396967 G A 0.051055 -1.5509e-05
5:8409617 T G 0.051552 -9.1765e-06
5:8410251 A G 0.036440 6.4318e-06
5:8416917 G T 0.353629 -8.9363e-06
5:8417930 G A 1.715044 4.3289e-06
5:8418720 C T 0.498135 -1.6593e-05
5:8424283 G A 0.695719 1.2583e-05
5:8429173 C T 0.057100 4.8706e-05
5:8429737 C T 0.046948 -1.4985e-05
5:8438115 T C 0.247677 3.5458e-05
5:8440728 A G 0.562579 -1.1961e-06
5:8442087 C T 0.310669 -8.3825e-06
5:8446336 G A 1.409478 6.2769e-05
5:8449947 C A 1.063577 3.4702e-06
5:8450796 C T 0.396464 -1.4756e-05
5:8450895 T C 0.102399 -2.4627e-05
5:8458790 G T 0.024924 8.0494e-07
5:8462441 G A 0.093108 9.7517e-06
5:8466025 G A 0.234336 2.0973e-06
5:8466223 C T 0.209215 3.6027e-06
5:8467721 C T 0.090789 -1.8181e-05
5:8476166 T G 0.042715 -1.3955e-05
5:8476306 A G 0.386675 -1.8298e-05
5:8477908 G A 0.752292 2.9864e-05
5:8478190 A C 1.895173 -6.3635e-07
5:8482499 A G 0.087246 1.0599e-05
5:8492196 A G 0.114435 -5.8674e-06
5:8494868 A G 1.557612 2.5809e-06
5:8495442 A C 0.635464 8.9599e-05
5:8498184 T C 0.900858 -1.7755e-05
5:8503213 G C 0.101454 1.4126e-05
5:8503487 C T 0.069438 -3.0730e-06
5:8504245 G T 0.062145 2.8479e-06
5:8520550 T C 0.068459 6.1639e-06
5:8521239 C G 0.300925 -1.5946e-05
5:8523982 G A 0.440338 1.2306e-05
5:8527648 T C 0.057423 7.1445e-06
5:8528293 C T 0.270456 -4.7892e-05
5:8528545 C T 0.163756 -3.1162e-05
5:8543856 T C 0.063009 1.0684e-05
5:8544489 A G 0.506699 1.3326e-04
5:8548224 A C 0.915528 -3.0879e-05
5:8555067 T C 1.478195 -6.0860e-06
5:8560535 C T 0.394063 2.0975e-05
5:8564095 G C 0.064563 2.7681e-06
5:8564437 G A 0.060078 1.6777e-05
5:8570870 A G 0.656026 -1.7852e-05
5:8573076 G A 0.380206 8.8946e-06
5:8575447 T C 0.044415 -1.7059e-05
5:8575978 C T 0.057953 1.7586e-05
5:8576425 C T 1.972703 1.0320e-05
5:8578343 C T 0.495738 3.7804e-05
5:8582394 G A 0.274260 9.8829e-06
5:8584662 T C 0.232861 -9.8202e-07
5:8589431 C A 0.796759 1.1526e-05
5:8591159 T C 1.367300 9.9186e-06
5:8593250 G T 0.739482 -7.8405e-06
5:8595548 T C 0.340642 1.8247e-05
5:8620405 C T 0.058657 -7.6160e-06
5:8629323 A C 0.304172 -4.3217e-05
5:8629463 G A 0.371468 1.0205e-07
5:8650225 G A 0.405619 -1.4068e-05
5:8650672 A G 0.047115 -8.5599e-07
5:8652778 C T 0.711593 -5.3524e-05
5:8652870 C T 0.305403 -4.0579e-05
5:8653963 A G 0.375208 -1.7182e-05
5:8669512 G A 0.095960 7.3266e-07
5:8675237 T C 0.046618 1.6534e-07
5:8687175 T C 0.061744 -6.3980e-06
5:8687380 G A 0.061159 -2.0175e-06
5:8689294 T C 0.045207 7.2339e-05
5:8692312 C T 1.636188 2.6581e-05
5:8693465 G A 1.697844 1.9794e-05
5:8694345 C T 0.466235 -5.3861e-05
5:8695751 G A 0.350406 -5.9585e-05
5:8750599 A G 0.033226 -3.5496e-05
5:8766520 G T 0.616177 2.4458e-05
5:8779902 G A 1.599695 6.7301e-06
5:8789479 G A 0.393373 8.1091e-06
5:8802728 C T 0.061928 2.4878e-06
5:8812739 A G 0.036490 4.8940e-06
5:8814924 A G 1.630548 -1.5251e-06
5:8817497 A G 0.774704 -1.3128e-05
5:8818296 G T 0.046612 -6.7371e-06
5:8818802 T C 0.171354 -3.8810e-05
5:8826913 G C 0.096511 -2.0474e-05
5:8833884 C T 1.055584 -3.1453e-05
5:8835402 A G 0.125793 -1.0845e-05
5:8836613 C T 0.230321 -1.9447e-05
5:8841516 C A 0.034580 7.5392e-06
5:8843403 C T 0.268817 -2.6588e-05
5:8852789 T G 0.408512 3.8379e-05
5:8852806 G A 0.145502 1.0582e-05
5:8853609 C T 1.656380 2.9760e-05
5:8858002 T G 0.034172 -1.1997e-05
5:8865779 G A 0.044857 -7.3236e-06
5:8868035 T G 0.037483 3.0244e-06
5:8871253 C T 1.910758 6.9702e-05
5:8874505 C G 0.287601 1.8164e-05
5:8880611 T C 0.040628 -1.8502e-05
5:8883365 G A 0.031853 1.1776e-05
5:8891510 C T 0.594908 -1.0775e-05
5:8892865 A C 0.216511 8.5272e-06
5:8895696 C T 0.805972 -2.3564e-06
5:8897205 A G 0.059708 3.8772e-06
5:8901985 A C 0.064763 -2.0479e-05
5:8915061 T G 1.716712 -1.2313e-06
5:8916950 A G 0.814754 -6.7266e-06
5:8933586 A G 0.059558 -5.4506e-06
5:8935206 A G 0.510432 8.3058e-06
5:8944853 C T 0.081354 1.7170e-05
5:8948556 C T 0.045741 2.1507e-06
5:8950556 G A 0.020270 -1.0312e-05
5:8953343 T C 0.064947 -2.5387e-05
5:8967849 G A 0.033094 -1.4759e-05
5:8971713 T C 0.522784 1.0816e-05
5:8975424 C T 0.133848 4.7706e-05
5:8975529 T C 0.097130 -2.9368e-05
5:8980099 C T 0.228577 4.7581e-05
5:8981246 G C 1.970071 7.1874e-06
5:8984391 G A 0.435198 2.7923e-05
5:9010282 C T 1.292568 -1.1851e-05
5:9010306 A G 0.071236 8.0018e-06
5:9026797 G A 0.710638 -1.3540e-06
5:9031300 T G 0.046754 1.0042e-05
5:9041935 A G 1.483951 -2.5869e-05
5:9043288 T C 1.731723 8.6870e-06
5:9045658 C A 0.052881 1.2900e-07
5:9047123 A G 0.030959 -2.4180e-05
5:9050410 T C 1.535448 -2.3100e-05
5:9050549 C T 0.034522 -1.1132e-05
5:9066131 A C 0.057233 -2.2763e-05
5:9076930 G C 0.097218 -1.2639e-05
5:9077099 G A 0.194048 5.4845e-05
5:9080869 A G 0.098812 5.5570e-06
5:9082578 T C 0.028701 -5.2634e-06
5:9094746 T C 0.096603 -5.0130e-06
5:9096058 A G 0.095103 2.3081e-05
5:9100885 T C 0.410311 6.4864e-06
5:9106225 T C 0.123910 -3.9558e-06
5:9110584 T C 0.087097 -1.4204e-05
5:9112276 C G 0.075146 -6.0055e-06
5:9127005 C T 0.102729 -2.0231e-05
5:9137091 T C 0.032152 -9.1454e-06
5:9138101 G A 0.658512 -9.4369e-07
5:9139782 T C 0.081817 -8.0352e-06
5:9144783 G C 0.030279 -1.2274e-06
5:9145270 G A 0.182139 -1.6849e-05
5:9153379 C T 1.512635 8.3301e-07
5:9156482 T C 0.022738 -2.0220e-06
5:9156877 C A 0.026811 -1.7455e-05
5:9157051 A G 0.033998 -2.1049e-06
5:9157530 T G 0.063560 -5.7700e-06
5:9158535 T C 1.405045 1.7231e-06
5:9161005 T C 0.032339 3.9146e-06
5:9161236 C G 0.277803 3.5860e-06
5:9161347 A G 1.283144 -6.8019e-06
5:9161412 G A 1.274250 2.8093e-06
5:9161893 T C 0.258832 2.6263e-05
5:9166304 A G 0.052520 2.2673e-05
5:9170111 A G 0.053190 -7.4765e-06
5:9170323 T C 0.132328 -1.3635e-06
5:9174793 T G 0.050385 -6.5587e-06
5:9175584 G A 0.046071 -7.1509e-06
5:9177932 C T 0.439937 3.2406e-05
5:9183197 C T 0.068119 -5.4496e-06
5:9187580 C T 0.039458 -1.6755e-06
5:9190808 G A 0.340536 -5.5711e-05
5:9190954 C T 0.391007 7.5660e-06
5:9192974 C T 0.147539 1.4007e-05
5:9194611 C T 0.821730 8.0730e-06
5:9194903 C T 0.179143 -3.3337e-06
5:9198913 C A 0.128782 1.0931e-05
5:9200076 G A 0.081966 1.4604e-06
5:9203705 G A 0.092839 -6.3653e-06
5:9203914 C T 0.030687 1.6741e-05
5:9203924 G T 0.073484 -1.0099e-05
5:9204142 T C 0.336283 -3.2561e-05
5:9205700 G A 0.200780 1.0305e-05
5:9206874 G A 0.026046 -3.3809e-06
5:9208971 A G 1.192563 7.9682e-06
5:9209146 G A 0.109736 1.2153e-05
5:9212362 C T 0.055237 -4.0995e-06
5:9219725 C T 0.888911 -7.8387e-06
5:9220707 A G 0.112762 3.5204e-06
5:9222045 T C 0.995393 -2.6135e-05
5:9222811 A G 0.310220 1.5598e-05
5:9228171 T G 0.374524 6.5834e-06
5:9228649 A C 0.279156 -1.2224e-06
5:9234541 A G 0.413849 3.2995e-05
5:9235531 C T 0.149670 4.3201e-05
5:9236511 A G 0.022089 -6.7629e-06
5:9239427 C G 0.127782 -2.7129e-06
5:9243535 G A 0.666488 2.2777e-06
5:9244575 A C 0.238477 -5.8050e-06
5:9249231 T C 0.868889 1.3457e-05
5:9249506 G A 0.021738 3.9216e-05
5:9250626 A C 0.058117 3.3102e-06
5:9252434 A C 0.226336 -1.3565e-05
5:9255419 C T 0.026743 -1.3553e-05
5:9257269 A G 0.022803 3.8541e-06
5:9258279 C A 0.074884 -1.2877e-05
5:9267127 C T 0.902490 -2.5924e-06
5:9270521 T C 0.113853 -6.0925e-06
5:9278680 T C 0.128703 3.4306e-05
5:9284785 G A 0.103378 -1.2880e-06
5:9286488 C T 0.886028 2.9077e-05
5:9294085 C T 1.907987 1.2917e-05
5:9294302 G A 0.120687 5.5552e-06
5:9300487 C T 0.218432 8.7580e-06
5:9309668 T C 0.037588 -5.1374e-06
5:9317760 T C 0.368864 5.2633e-06
5:9322477 T G 0.282076 -6.6726e-06
5:9328172 T C 0.096150 -1.5968e-05
5:9332281 A T 1.699038 -2.5337e-06
5:9339511 T G 0.373583 1.8901e-05
5:9342797 A G 0.430486 1.5967e-05
5:9348315 C T 0.031914 -1.2309e-05
5:9349319 A G 0.116366 1.2082e-05
5:9350051 G T 0.143231 -7.4451e-06
5:9350132 C A 1.479440 -1.0104e-05
5:9352214 G T 1.850795 1.2422e-05
5:9354699 A G 0.040529 7.4402e-06
5:9356924 G C 0.531583 -4.2490e-05
5:9357942 G A 0.246259 -1.1801e-05
5:9362995 A C 0.059830 6.0151e-06
5:9363240 T C 1.948034 -3.1478e-06
5:9363657 C A 0.033396 -2.1879e-05
5:9366873 A G 0.091020 -6.6296e-07
5:9367363 G A 0.104334 4.7625e-06
5:9367581 C T 0.061275 8.1690e-06
5:9369151 C T 1.562371 1.2030e-05
5:9373081 C A 0.206172 3.6569e-05
5:9373230 G A 0.668956 -2.2691e-05
5:9376915 T C 0.057637 1.7230e-06
5:9381464 A G 0.160288 -2.0466e-05
5:9386203 T C 0.042110 -5.9950e-06
5:9389777 C T 0.135728 2.2407e-06
5:9391799 T C 0.042171 -7.3675e-07
5:9395673 A G 0.695825 -1.1863e-06
5:9397771 A T 0.106584 -1.5042e-05
5:9401462 C T 0.345888 -1.7244e-05
5:9401606 G T 1.339024 5.8362e-06
5:9402446 C T 0.983473 -1.0092e-05
5:9403198 G A 0.072185 -4.5624e-06
5:9409056 C T 1.761033 -6.5018e-06
5:9413874 C A 1.919475 1.3306e-05
5:9415590 T C 0.608538 4.8887e-06
5:9424476 T C 0.175910 1.6821e-05
5:9424977 T G 0.113707 -2.4367e-06
5:9426734 T C 0.285646 7.6759e-06
5:9430638 A G 1.268460 5.2271e-06
5:9438406 G A 0.473609 1.1428e-05
5:9438493 A G 0.136775 -7.3092e-07
5:9438566 A C 1.193511 -5.2002e-06
5:9438778 C T 0.563109 1.2139e-06
5:9439187 T C 0.052486 -1.9242e-05
5:9441720 G A 0.879473 6.7821e-06
5:9441835 G A 0.259502 -2.2951e-05
5:9447443 T G 0.107791 -9.9964e-06
5:9447501 C T 1.908263 8.5807e-06
5:9447601 A G 0.043375 9.4851e-07
5:9447791 T C 0.054098 7.6717e-06
5:9451078 T C 0.050144 -4.0321e-06
5:9452051 A G 0.065634 -2.1186e-05
5:9452306 T C 0.210520 8.2232e-06
5:9453439 A G 0.078091 -1.5090e-05
5:9456166 C A 0.971421 1.1970e-05
5:9456974 T C 0.064532 1.2575e-05
5:9457733 G A 0.045656 -1.3441e-05
5:9458487 A G 0.025502 7.7767e-06
5:9466215 A G 0.345429 1.2510e-05
5:9473426 G A 0.616775 -1.7972e-05
5:9481494 A G 0.063903 -5.5301e-06
5:9488689 G A 0.104497 4.1983e-06
5:9490419 C T 0.169427 2.2706e-05
5:9492387 C T 0.927251 -3.5577e-07
5:9493723 C T 0.203904 6.2733e-05
5:9493947 A G 0.086022 2.2258e-05
5:9494465 C T 0.057015 1.8822e-05
5:9500188 T C 0.208919 -1.3392e-05
5:9507363 G T 0.034495 -1.3314e-06
5:9508403 G A 0.119776 -9.2187e-06
5:9516477 T C 0.055550 -3.1651e-05
5:9517680 A G 0.041277 9.7432e-06
5:9518846 G C 0.038251 -2.3465e-06
5:9519978 G A 0.181143 5.5479e-06
5:9522303 A G 1.653714 4.2378e-05
5:9523375 T C 0.873295 -5.0685e-06
5:9529244 T C 0.624663 1.1374e-05
5:9535202 T C 0.056406 -1.1916e-05
5:9535541 T C 0.132175 -9.2869e-07
5:9535923 T C 0.224922 -1.0721e-05
5:9536033 A G 1.252586 -1.3464e-05
5:9537833 G C 0.237637 4.7121e-05
5:9541480 T C 0.283147 -3.6204e-05
5:9543031 T C 0.280672 4.2974e-06
5:9544544 C T 0.788888 -1.9147e-05
5:9547242 A G 0.196374 6.3137e-06
5:9547473 T C 0.024550 -8.8520e-06
5:9549755 A G 0.040352 -1.2580e-05
5:9556694 C T 0.369136 9.7967e-07
5:9565135 C T 0.442252 8.6051e-06
5:9569067 T C 0.021922 9.3071e-06
5:9569210 A C 0.184423 4.4539e-05
5:9570442 C A 1.742154 1.2211e-05
5:9570568 G C 0.038472 -9.9064e-06
5:9571234 A G 0.043338 -1.0591e-06
5:9571799 C T 0.211139 -3.7525e-06
5:9573736 A G 0.358107 2.1248e-06
5:9581168 G T 0.041274 1.1304e-05
5:9582456 T C 0.168509 -6.2993e-07
5:9588764 A C 1.771756 2.0117e-05
5:9598097 T G 0.205706 -4.1661e-05
5:9602921 A G 0.107591 9.8723e-06
5:9604225 T G 0.179426 4.5623e-06
5:9608072 T G 0.080498 6.7443e-06
5:9616496 A G 1.154498 6.9320e-05
5:9617380 G A 0.648081 8.9269e-06
5:9618162 A G 0.197156 -3.8758e-06
5:9618473 A G 1.898474 -3.8150e-06
5:9623622 C T 0.069367 -1.6725e-05
5:9624905 C T 0.414265 -2.5831e-05
5:9628089 C A 1.095256 -1.2919e-05
5:9629295 G A 0.069312 -8.9097e-06
5:9629529 A G 0.334563 -1.0073e-05
5:9638133 C T 0.035341 -9.8953e-06
5:9644727 C A 0.341407 -1.3873e-05
5:9647624 C G 0.057243 -5.9495e-06
5:9647836 T C 0.038435 -9.1396e-06
5:9650326 C A 0.020671 1.0310e-05
5:9652525 T C 0.171796 -1.3489e-05
5:9658243 A G 0.022089 1.6271e-05
5:9658482 G A 0.496986 3.7562e-06
5:9663715 A G 0.406605 6.8383e-06
5:9680873 A G 0.220281 -3.2753e-07
5:9689026 T G 0.310839 -1.8717e-05
5:9689115 A C 0.035542 -8.0318e-06
5:9691023 C T 0.856813 8.7669e-06
5:9698490 C A 0.508154 -4.8312e-06
5:9699758 C T 0.574148 1.4937e-05
5:9701257 C T 0.477990 -4.3169e-05
5:9708576 C T 1.197349 9.0028e-06
5:9709010 G A 1.683521 -1.0035e-05
5:9712187 G T 0.600276 -3.6392e-05
5:9714227 G A 0.323415 -1.6178e-05
5:9715924 C A 0.609371 1.1040e-05
5:9716303 T C 0.171851 -7.5471e-06
5:9716598 C G 0.678645 8.6023e-06
5:9717894 C T 0.067449 -9.1809e-07
5:9719482 G A 0.022769 1.5049e-05
5:9721047 G T 0.327641 1.5967e-05
5:9721767 A C 0.042647 7.8054e-06
5:9724974 C T 0.090799 6.5288e-06
5:9728960 T C 0.273594 2.5933e-06
5:9732038 A G 0.113170 4.3963e-05
5:9732994 A G 0.034192 1.4084e-05
5:9735602 C T 0.047336 1.7781e-06
5:9737102 C T 0.106523 2.0470e-05
5:9738382 G A 0.698796 1.2816e-05
5:9741016 G A 0.291225 2.0923e-06
5:9743085 G A 0.036324 -5.1118e-06
5:9760189 C T 0.073219 1.5808e-05
5:9777434 C G 0.066269 1.3446e-06
5:9777462 T C 0.821122 -3.2141e-05
5:9777530 G A 0.606144 5.4034e-06
5:9786634 T C 0.076217 7.5389e-06
5:9788073 T C 0.024914 4.5169e-06
5:9792788 A G 1.501011 -6.3064e-06
5:9799765 T C 0.067167 -6.1051e-06
5:9808900 T C 0.066582 1.3979e-06
5:9811931 T C 0.052894 2.1285e-06
5:9819038 T C 0.488971 7.8946e-06
5:9821723 C T 0.101002 7.1747e-06
5:9828770 C T 0.204941 -4.5061e-06
5:9829255 C G 0.262065 2.3870e-05
5:9831983 C T 0.207039 -6.6878e-06
5:9835041 A G 0.376966 5.8845e-06
5:9835503 C T 0.192195 -2.1528e-05
5:9838624 A C 0.746846 -2.1305e-06
5:9843228 T C 0.048978 -1.8922e-05
5:9857399 G A 0.053469 -2.1386e-05
5:9859450 T C 0.254891 -1.9329e-05
5:9860402 A C 1.169804 1.7557e-05
5:9860737 A C 1.436122 -1.3731e-06
5:9867572 T G 0.039989 1.5275e-05
5:9870587 G A 0.786811 2.0390e-05
5:9871766 G A 0.611383 1.1634e-06
5:9871905 C T 0.333740 -3.5223e-06
5:9872941 T C 0.135911 5.3919e-06
5:9873693 A G 0.021715 5.4380e-06
5:9875050 C G 0.212866 -2.6951e-06
5:9878403 A G 0.066008 -1.4910e-05
5:9878440 A C 0.071624 -1.8162e-05
5:9888958 G A 0.094311 -3.2549e-08
5:9889231 C T 0.202779 -1.2150e-06
5:9893310 T G 0.473799 2.3979e-06
5:9893753 A G 0.048668 2.4301e-05
5:9893812 T A 0.101434 -1.3795e-05
5:9893975 G A 0.107526 4.2805e-05
5:9896146 G A 0.725634 -3.1712e-05
5:9896163 C T 1.484458 6.3450e-06
5:9896255 A G 0.296090 -1.7396e-05
5:9896602 A G 0.615504 -3.8316e-06
5:9897923 T C 1.490887 -1.9698e-05
5:9897967 A C 0.080379 3.5263e-06
5:9899989 A G 0.463399 7.5261e-06
5:9905309 T C 0.236665 1.1557e-05
5:9906792 C T 0.584984 3.1292e-06
5:9919860 A G 0.252947 2.8784e-05
5:9921519 G A 0.352708 4.5550e-05
5:9922891 T C 0.355200 -2.6772e-05
5:9923143 G A 0.378720 -4.3386e-06
5:9923477 C T 0.083129 8.8003e-06
5:9931898 A G 0.436408 -7.6907e-06
5:9934655 G A 0.329082 -1.5777e-05
5:9939254 G C 0.020056 6.0306e-06
5:9945590 T C 0.284779 -1.9208e-06
5:9946689 T G 0.631252 4.5011e-06
5:9946844 A G 0.031095 -1.3323e-06
5:9951003 A G 0.098360 -2.0295e-07
5:9951112 A G 0.377309 -1.3947e-05
5:9951505 C T 0.106676 -1.7716e-05
5:9962103 T C 0.069938 -2.3382e-05
5:9962645 G A 0.500699 -2.4225e-05
5:9963837 T C 0.032543 2.8160e-05
5:9963889 G A 1.124233 -2.7341e-05
5:9966846 T C 0.039744 -6.9418e-06
5:9975472 T C 0.857537 4.6480e-05
5:9978412 G A 0.626217 2.1295e-05
5:9978638 A G 1.212101 1.1325e-05
5:9979968 T C 0.053734 -1.2584e-05
5:9980728 T C 0.020572 -3.6641e-06
5:9982966 T C 0.568869 -1.7660e-05
5:9985893 T C 1.244818 -4.7723e-08
5:9987909 T C 0.181374 -3.4518e-06
5:9988945 A G 1.976258 -1.5608e-05
5:9989136 A G 0.063628 2.4696e-06
5:9997370 C T 0.412014 -2.8137e-05
5:9998288 C A 0.445427 -1.2385e-05
5:9999146 G A 0.243295 4.6571e-06
5:9999892 C A 1.975290 -1.5536e-05
5:10019865 C T 1.326063 1.0953e-05
5:10020894 A G 0.235839 6.3880e-06
5:10023973 T C 0.578201 1.0782e-05
5:10025941 T C 0.410811 -3.2307e-05
5:10029224 C T 0.587438 -1.5980e-06
5:10030176 A G 0.058263 -2.2642e-05
5:10031142 A G 0.389484 -2.3834e-05
5:10031488 G A 0.050566 1.4600e-05
5:10032335 G A 1.075309 1.8843e-05
5:10032396 C T 0.040563 -1.4015e-05
5:10035169 C T 0.897281 -1.0454e-05
5:10036432 G A 1.037537 -2.5566e-05
5:10038277 C G 0.064920 5.5208e-06
5:10040087 C T 0.702740 1.0085e-06
5:10040125 T C 0.055992 -2.0620e-06
5:10040168 G T 1.393355 1.5868e-05
5:10040768 T C 0.936780 4.1258e-06
5:10042062 G T 0.422608 -9.7918e-06
5:10042771 C T 0.440882 4.4039e-05
5:10051405 T G 1.537607 1.4373e-06
5:10053683 A G 0.083037 1.0409e-05
5:10055916 A G 1.142313 -6.2686e-06
5:10056346 A C 0.118406 -2.3180e-05
5:10056552 C T 0.087202 -4.1451e-06
5:10063991 C A 1.409611 8.6851e-06
5:10067486 C T 0.155715 -1.3371e-05
5:10069158 A G 1.563225 5.5855e-06
5:10070078 T C 0.089194 -4.3177e-06
5:10070225 A G 0.076510 -3.2924e-06
5:10072247 G A 0.171858 -6.9888e-06
5:10072284 C T 0.255235 1.0270e-05
5:10073369 G C 1.440583 2.5901e-05
5:10073558 G C 0.031853 2.2290e-05
5:10076656 A G 0.041886 8.7442e-06
5:10090297 C T 0.036031 4.0680e-06
5:10100038 C A 0.281553 -1.2444e-06
5:10105216 A C 0.939289 -1.9413e-06
5:10108175 A G 0.093679 -7.4688e-06
5:10108797 G T 0.029439 -7.1982e-06
5:10109188 C A 0.043892 2.0015e-07
5:10109323 T C 0.248768 2.0173e-05
5:10115520 G A 1.078335 2.1053e-05
5:10116476 A G 0.256098 2.2793e-05
5:10117232 A G 0.481153 -4.6769e-07
5:10123330 A C 0.029647 4.8103e-06
5:10123357 C T 0.070499 1.1337e-05
5:10124129 A G 0.389919 -4.3477e-06
5:10133704 A G 0.833575 1.8680e-05
5:10134165 T C 0.071029 -1.1578e-05
5:10137166 C A 0.034896 -3.1938e-07
5:10138511 C T 0.175723 -4.0406e-06
5:10139143 G A 0.546137 -1.4991e-05
5:10141178 A G 0.045649 3.1636e-05
5:10142175 T C 0.318924 8.9284e-06
5:10145356 T C 0.781691 1.5258e-05
5:10145913 A G 0.299769 -2.2397e-06
5:10146485 A G 0.142075 1.4456e-05
5:10158564 A G 0.368476 2.4825e-05
5:10161507 A G 0.026355 -8.4384e-06
5:10161727 C T 0.051518 -9.4676e-06
5:10161876 G A 0.521353 7.3107e-06
5:10170638 G A 0.870501 9.1384e-06
5:10198605 G T 1.924626 -6.6231e-06
5:10204224 T C 0.412813 2.8750e-05
5:10210627 G A 0.351943 1.4873e-05
5:10230118 C T 1.256520 1.9711e-05
5:10234842 C T 0.080382 2.4411e-06
5:10236693 G A 0.073725 9.8644e-06
5:10236927 T C 1.829108 1.9698e-06
5:10239261 A G 0.261936 -3.2832e-05
5:10239278 T C 1.233782 2.5351e-05
5:10239737 G C 1.286631 2.4240e-05
5:10239889 A G 0.095508 -4.1905e-06
5:10245141 G A 0.543261 -1.8319e-05
5:10246086 A G 1.377357 2.6116e-05
5:10256049 G C 0.069190 2.4229e-05
5:10256462 G A 0.035474 -3.9951e-06
5:10261542 T C 1.954694 1.2656e-05
5:10265278 G A 1.711896 9.4400e-06
5:10270505 G A 0.097378 1.8232e-06
5:10272052 A G 0.053731 6.2592e-05
5:10272123 T C 0.024832 6.0706e-06
5:10282333 G A 0.021684 8.9757e-06
5:10283322 G T 1.421303 5.9738e-06
5:10286742 T C 1.572098 -4.6880e-06
5:10290377 A G 0.139284 2.2000e-05
5:10299526 T G 0.058123 -5.9357e-06
5:10301295 T C 1.426838 7.4378e-06
5:10303738 A C 0.121003 2.4666e-05
5:10307037 G C 1.225010 -9.9830e-06
5:10307254 T C 0.034444 1.2286e-05
5:10308222 C A 0.042396 -2.5569e-05
5:10308969 C A 0.026978 1.7360e-05
5:10309763 A C 1.361789 9.0414e-06
5:10318058 T C 0.090646 2.2904e-05
5:10319416 A G 1.465201 -6.4188e-07
5:10319591 G A 1.816481 6.9706e-06
5:10327778 C A 0.034651 -4.6242e-06
5:10341897 A G 0.329528 8.4405e-06
5:10349386 A G 0.077111 -7.6905e-06
5:10354531 G C 0.022293 -9.1338e-06
5:10355050 C T 1.307099 1.8891e-05
5:10360207 G T 0.651994 2.5319e-05
5:10368745 A G 0.027668 3.4357e-06
5:10376875 T G 1.784339 1.8829e-05
5:10383141 G A 0.169379 -9.0621e-06
5:10384664 A T 0.030473 2.2686e-05
5:10410226 G A 0.038153 8.2202e-06
5:10419624 A G 0.094841 -1.0648e-05
5:10422122 T C 0.080246 -2.5971e-07
5:10427377 G A 0.267773 1.4234e-05
5:10429289 C T 0.022660 -1.9904e-05
5:10431116 A G 0.080144 -8.0243e-06
5:10444131 A G 1.773925 1.5847e-05
5:10446185 G A 0.034702 1.2900e-05
5:10447098 G A 0.134160 -3.2116e-05
5:10449091 G T 0.387491 -2.9345e-06
5:10459906 A C 0.045133 -1.5799e-05
5:10459942 C T 0.525987 -1.5340e-05
5:10460700 T C 1.841242 -7.2974e-06
5:10462371 A G 0.080198 1.4568e-05
5:10462678 T C 0.034597 -2.0595e-06
5:10463212 A G 0.039071 2.0861e-06
5:10464107 T C 0.221665 -1.8582e-05
5:10466742 A G 0.153842 5.8613e-06
5:10471918 C T 1.454441 -1.9610e-06
5:10472134 A G 1.259988 8.8272e-06
5:10472854 A G 0.211877 -1.8782e-05
5:10481418 T C 1.526857 7.4397e-06
5:10481725 A G 0.191641 -3.3956e-05
5:10489229 C T 1.299681 -4.2131e-05
5:10490913 A G 0.228546 -9.0806e-06
5:10493670 A C 0.063736 1.4855e-05
5:10497798 T C 0.738207 3.9638e-06
5:10499577 A C 0.095019 6.9427e-06
5:10501076 A C 1.037568 -5.7788e-06
5:10501909 T G 0.041658 1.8477e-05
5:10503055 A G 0.066861 9.5717e-06
5:10506739 T C 0.193358 -1.6718e-05
5:10506889 G A 0.039547 -6.6676e-06
5:10510146 G A 0.805894 -1.1957e-05
5:10512454 G T 0.135976 -1.0755e-05
5:10514552 C T 0.066681 -1.8390e-05
5:10517908 G A 0.619866 -4.2316e-06
5:10520011 T G 0.047768 1.4558e-05
5:10522083 C T 0.144679 -2.3272e-08
5:10523116 G A 1.251543 9.5739e-05
5:10524503 G A 0.847304 3.3050e-05
5:10524851 G A 0.026536 2.8507e-05
5:10525963 G T 0.183305 2.4467e-06
5:10530684 A G 0.133698 1.2721e-05
5:10531668 C G 0.143503 -8.9607e-07
5:10531998 A G 0.740859 3.6798e-05
5:10534723 C T 1.951179 5.1841e-06
5:10535031 T C 0.070149 -1.3808e-07
5:10537113 T C 0.143496 4.5300e-08
5:10543978 T C 0.240051 3.5573e-05
5:10544905 T C 0.091941 1.5113e-05
5:10550838 G A 1.253297 1.5186e-05
5:10552954 A G 0.070662 -8.8025e-07
5:10555362 A G 0.137689 -8.4185e-06
5:10557768 T C 0.372978 -1.0017e-05
5:10559622 G A 0.077064 -1.3890e-05
5:10568992 G A 0.377445 -5.9198e-06
5:10569180 A C 1.638643 1.3324e-05
5:10572984 G A 0.282498 -1.1597e-05
5:10579714 C T 0.132596 2.8023e-06
5:10582859 C G 0.069013 -1.7336e-05
5:10584278 G A 0.026260 -1.1047e-06
5:10585370 T C 0.563184 7.6243e-07
5:10597986 A G 1.777301 -3.6766e-05
5:10602920 A G 0.070849 -1.7285e-06
5:10607762 T C 0.220244 2.0043e-05
5:10610771 A G 0.853053 2.7729e-07
5:10611868 T C 0.195537 -3.5614e-05
5:10612286 G A 0.060003 -5.5458e-06
5:10612689 G C 0.022384 1.4344e-06
5:10617420 T C 1.884743 -1.9805e-06
5:10618966 T G 0.047863 -1.1111e-05
5:10619490 C T 0.107720 -6.4490e-05
5:10619758 C T 0.036456 -9.9715e-06
5:10619770 A G 0.026882 3.0463e-06
5:10620085 A G 0.521696 -8.6752e-06
5:10620274 T C 0.455666 -1.1176e-05
5:10620735 A G 0.476091 2.8306e-05
5:10621487 G A 0.077999 6.2478e-06
5:10622591 A G 0.020096 2.8270e-06
5:10623570 A G 0.020501 3.8289e-06
5:10624805 C A 0.029742 5.5643e-06
5:10631431 C T 0.424753 -1.5219e-05
5:10644999 G A 0.888516 4.7522e-06
5:10647055 A G 0.718549 -3.2532e-07
5:10647137 G A 0.145268 6.6210e-06
5:10651399 T C 0.066259 1.3996e-05
5:10656698 C T 0.634359 5.3725e-06
5:10661766 A G 0.747794 -9.2064e-06
5:10665431 T C 0.020943 2.1950e-06
5:10666141 A G 0.056219 -2.2466e-05
5:10668416 T C 0.170233 -7.5387e-06
5:10668729 T G 0.256823 1.8942e-05
5:10668768 A G 0.901443 5.4715e-06
5:10669307 A G 0.249724 -3.6378e-06
5:10671564 A G 0.065120 -2.1883e-05
5:10671986 A G 0.068564 -3.8844e-05
5:10672745 T C 0.030024 -4.7277e-06
5:10673287 G A 0.748502 1.2941e-05
5:10676692 G T 0.072950 5.5594e-06
5:10680997 A G 0.177478 9.9419e-06
5:10683822 C T 0.134198 -1.1218e-05
5:10691743 G A 0.064454 1.9281e-06
5:10693887 C T 0.109379 -1.1524e-05
5:10694068 A G 0.032801 1.5031e-06
5:10702034 A G 0.137924 -1.9829e-05
5:10704622 T C 0.390374 1.3829e-05
5:10705097 A G 0.067745 3.1013e-06
5:10723124 G C 0.108764 -2.0454e-05
5:10735379 T C 0.136078 1.0566e-05
5:10737802 G A 1.375208 8.3477e-06
5:10748462 T C 1.940850 -1.6250e-06
5:10752139 A G 0.063617 3.0815e-05
5:10752315 T C 1.298256 -1.1590e-05
5:10766488 A G 0.025890 4.6483e-06
5:10773362 G A 0.066684 -4.1525e-06
5:10777939 T C 1.432440 3.4509e-06
5:10788833 C T 1.829173 -9.6946e-06
5:10789358 G A 0.050212 1.8331e-05
5:10794253 T C 0.070043 -1.1182e-05
5:10795197 A G 0.182768 -7.4643e-06
5:10804897 C T 0.125096 -2.6558e-06
5:10810622 T C 0.047836 -7.0746e-06
5:10811180 C T 0.066099 3.6023e-06
5:10811474 G C 0.068877 -2.9895e-06
5:10818337 T C 1.059640 -5.4778e-06
5:10831005 A G 0.561212 -1.9920e-06
5:10835211 A G 0.035824 -8.3953e-07
5:10854091 A G 0.043681 -1.6972e-05
5:10857272 G T 1.110773 -5.7138e-05
5:10859186 T C 0.257965 -2.0716e-05
5:10869824 C A 0.028844 1.6580e-06
5:10869964 C T 0.081082 2.3348e-05
5:10878233 T C 1.336647 2.2986e-05
5:10883512 C T 0.049100 1.5330e-05
5:10891572 C T 0.052388 2.1157e-05
5:10898112 C T 0.040682 1.2617e-05
5:10900033 C T 0.939840 -1.2848e-05
5:10903553 T G 1.178902 -9.8845e-06
5:10906058 G A 0.108563 1.2588e-05
5:10909428 G A 0.056682 2.1338e-06
5:10912625 C T 0.180248 2.0857e-05
5:10913841 C T 0.997515 -3.0325e-05
5:10919970 T C 0.067643 -2.6793e-05
5:10929785 A G 0.445543 -1.3499e-05
5:10931688 C T 0.484159 -8.2999e-06
5:10935305 A G 0.057947 6.2842e-06
5:10935947 G A 0.159557 1.7743e-05
5:10939890 G A 0.031520 -4.1073e-05
5:10940102 A G 0.152482 -1.4606e-05
5:10940352 A C 1.048345 1.7005e-05
5:10940410 T G 0.526265 1.0406e-05
5:10941937 A G 0.031255 1.0270e-05
5:10947154 T C 0.184471 -1.6691e-05
5:10949268 T C 0.024809 7.7790e-06
5:10950359 A C 0.047841 -7.7186e-06
5:10951637 T C 0.070696 1.8161e-05
5:10951965 G T 0.886725 -1.0565e-05
5:10954508 T C 0.926407 1.4449e-05
5:10958364 A C 0.905220 1.5125e-05
5:10963692 A G 0.843098 8.2086e-06
5:10964326 T G 0.852047 1.2542e-05
5:10964984 A G 0.021881 -9.9915e-06
5:10965979 T C 0.074765 -2.1431e-06
5:10966880 C T 1.967494 9.6458e-06
5:10969121 T C 0.083166 -4.3662e-06
5:10973727 A G 0.175322 1.3185e-05
5:10974193 A G 0.292453 -8.4899e-06
5:10977322 G A 0.514655 -1.7832e-05
5:10987265 T C 0.751942 -2.3460e-05
5:10990845 A G 0.288971 -8.7242e-06
5:10994829 G T 0.639853 -2.9374e-05
5:10998296 C T 1.474204 -4.2985e-06
5:11000003 C T 0.055244 9.2745e-06
5:11000110 T C 0.054795 2.0177e-05
5:11005150 G A 0.441508 1.2605e-05
5:11010036 C T 1.454852 -3.6107e-05
5:11018387 A G 0.040937 -6.2333e-06
5:11024961 A G 0.131046 -2.3046e-07
5:11032822 A G 0.028943 1.4161e-05
5:11033171 A G 0.027399 7.0799e-06
5:11037268 C T 0.032703 -2.9853e-07
5:11039177 G A 0.140810 -9.2734e-06
5:11042858 T C 0.537968 -3.6003e-05
5:11043567 C T 0.023622 -2.0811e-06
5:11043681 A C 0.122574 5.2892e-06
5:11049678 T C 1.445268 -8.2177e-06
5:11050171 G A 0.157276 1.6319e-06
5:11052023 T C 0.095856 5.4426e-07
5:11062295 T C 0.022371 2.5974e-06
5:11064277 A G 0.070084 -1.3600e-05
5:11067744 G T 0.529577 -1.5603e-05
5:11070135 T G 0.531474 -1.1488e-06
5:11075229 A G 0.020372 -4.2541e-06
5:11090229 A G 0.211017 -2.9728e-06
5:11090967 T C 0.027131 8.4802e-06
5:11108802 C T 0.060180 1.6338e-05
5:11109417 C T 0.104415 1.7467e-05
5:11111713 G A 0.629770 -1.0981e-05
5:11111771 G A 0.740305 3.5119e-05
5:11113515 G T 0.027335 -1.3676e-05
5:11121100 A G 1.381742 2.3742e-05
5:11121634 A G 0.080705 2.3722e-05
5:11125110 T C 0.134946 1.9074e-05
5:11125498 G A 0.253243 1.8763e-06
5:11136056 T A 0.064580 2.9895e-06
5:11138759 C A 0.045204 2.1210e-07
5:11139882 A C 0.096147 -6.6631e-06
5:11144613 G A 1.052357 3.7337e-05
5:11146638 C T 1.265230 3.8317e-05
5:11148013 T C 0.078951 1.6517e-05
5:11148537 T C 0.850795 4.1218e-05
5:11148609 C T 0.031816 -1.0432e-05
5:11159161 T C 1.091197 6.0356e-05
5:11159521 T C 0.245305 2.4101e-06
5:11163984 C T 0.864051 5.8455e-05
5:11168770 C A 0.089871 3.3362e-05
5:11169846 T C 0.038979 4.4674e-06
5:11169945 T C 1.055757 6.8137e-05
5:11170298 T C 0.040115 -5.1310e-06
5:11172426 C A 0.202286 2.1677e-05
5:11172736 C T 0.907100 -5.7349e-06
5:11172773 C T 0.317520 5.1761e-05
5:11172810 T C 0.031894 -1.5914e-05
5:11173936 A G 0.064416 5.9005e-08
5:11175168 C T 0.111528 -8.0976e-06
5:11175485 C A 1.835700 1.4362e-05
5:11177284 G A 0.041226 4.3016e-06
5:11177291 G A 0.122883 3.6134e-06
5:11178648 T C 0.790918 1.4397e-05
5:11179494 C T 0.537774 -1.0658e-05
5:11186685 A G 0.443350 -2.5541e-05
5:11190998 A C 1.131260 9.0026e-06
5:11196730 T G 0.103069 2.8691e-06
5:11198782 G A 0.029521 1.2817e-05
5:11198974 G A 0.904676 1.2090e-05
5:11199089 G T 0.028514 6.8421e-06
5:11202649 T C 0.189646 2.2691e-05
5:11204214 T C 0.022391 -2.2818e-06
5:11215222 T C 0.030088 -1.9277e-06
5:11216085 T C 0.150170 5.1184e-06
5:11234229 C T 0.253644 1.0216e-05
5:11243073 G A 0.579748 -1.1929e-05
5:11257274 C T 0.228414 5.6462e-06
5:11260248 A G 0.058052 -1.9984e-05
5:11261119 A G 0.093951 -2.7605e-05
5:11263785 C T 0.027290 -5.4103e-07
5:11274190 A C 0.160863 -1.6188e-05
5:11281647 C T 0.086563 -1.0842e-05
5:11282141 T C 0.523069 -2.6965e-06
5:11285814 C T 0.040339 8.5254e-06
5:11290654 T A 0.044412 7.2208e-06
5:11293094 T C 0.199678 2.4598e-06
5:11294265 T C 0.716958 -8.3862e-06
5:11298223 C T 0.976548 9.2503e-06
5:11300854 C T 0.580863 1.3963e-04
5:11300908 G C 0.223409 4.3493e-05
5:11301495 G A 0.064284 -4.9765e-06
5:11301811 C T 0.114679 1.2384e-05
5:11302340 C G 1.044153 -1.0487e-05
5:11304423 A G 1.402073 -4.7411e-06
5:11306627 A G 0.322786 -5.2704e-06
5:11306983 C A 0.450861 -1.3033e-07
5:11310423 G A 0.675273 2.1046e-05
5:11313232 T C 1.684721 -1.4110e-05
5:11324531 C T 1.422323 -5.7260e-06
5:11327050 T C 0.074109 -7.3846e-07
5:11332456 G A 0.097429 -4.2802e-06
5:11335373 G A 1.283334 -3.2019e-06
5:11338423 G A 0.535788 5.8698e-06
5:11345193 A G 0.087280 2.3913e-05
5:11346206 C T 0.076482 -4.1108e-06
5:11347806 C A 0.699177 -9.9268e-06
5:11357700 C T 0.565142 2.2224e-06
5:11363645 T C 0.971119 1.2978e-05
5:11381626 T C 0.069591 -5.6688e-06
5:11387204 C T 1.800308 -4.4868e-05
5:11391331 A G 0.078784 -3.1592e-05
5:11394465 T G 0.325068 -8.9913e-06
5:11395158 G A 0.885123 -1.0170e-05
5:11397573 A C 0.165089 -3.1267e-06
5:11402480 T C 0.083292 -8.8883e-06
5:11406424 C T 0.083221 -1.4243e-05
5:11413046 G A 0.091414 6.2365e-06
5:11415911 C T 0.022582 7.1146e-06
5:11416298 T G 0.050005 6.0213e-06
5:11420080 C T 0.118032 -9.3359e-06
5:11420721 C T 0.414901 2.1772e-05
5:11423525 C T 0.318009 1.9049e-05
5:11423592 C T 0.095746 5.8454e-06
5:11428476 G A 1.349764 1.5170e-05
5:11437611 G A 0.069322 5.0898e-06
5:11439549 T C 0.160376 1.0214e-05
5:11452944 A G 0.629205 -1.2707e-05
5:11460375 T C 0.030734 1.4027e-05
5:11461920 G A 0.469869 -2.5734e-05
5:11463750 A G 0.322660 -1.4776e-05
5:11469640 A G 0.786831 -2.1388e-05
5:11480758 G A 0.845019 -1.8339e-05
5:11492410 T C 0.278048 2.6600e-06
5:11507879 T C 0.102518 -1.3800e-05
5:11512067 C T 0.213193 -1.3548e-05
5:11515513 T C 0.081076 7.7029e-07
5:11517275 A C 0.163290 -1.3546e-05
5:11520911 C T 0.039632 -1.9852e-05
5:11522238 C T 0.919125 -2.6264e-06
5:11523516 A G 1.079002 -1.1623e-05
5:11527108 G A 0.062108 2.9103e-05
5:11529117 C T 0.435748 7.2926e-05
5:11530762 G T 1.373579 -3.0429e-05
5:11534909 C T 0.126837 -3.7563e-05
5:11537567 A G 0.082249 -4.7976e-06
5:11538281 C A 0.387706 1.7871e-05
5:11538361 A G 0.906933 -6.1132e-05
5:11548374 C G 0.039078 4.7243e-05
5:11549010 A T 0.117885 -3.2999e-05
5:11552560 C T 0.106693 1.0337e-05
5:11558206 A G 0.271850 -5.5827e-06
5:11560850 G A 0.433025 -5.1224e-07
5:11564999 T C 0.042270 -1.6829e-05
5:11566665 C T 1.759839 -3.3145e-05
5:11569298 A G 0.106380 2.0150e-06
5:11570552 A C 0.069931 -3.3184e-05
5:11576012 G A 0.044782 3.9163e-05
5:11577396 A G 0.032261 -2.7661e-05
5:11583177 T A 0.023867 -2.3538e-07
5:11584342 C T 0.900956 -2.4432e-05
5:11586703 C T 1.611747 -3.2645e-05
5:11588701 A G 0.760503 4.6593e-06
5:11593348 G A 0.522444 6.6564e-06
5:11595494 C T 0.910629 -9.9983e-06
5:11597251 C T 0.022306 -3.3386e-05
5:11612173 T C 0.040281 -1.8002e-05
5:11614138 C T 0.051912 -1.2936e-05
5:11617253 T C 0.022877 -3.1062e-05
5:11618497 A G 0.034515 -1.7646e-05
5:11621072 C G 0.034019 1.0504e-05
5:11629560 C T 0.126905 1.4270e-05
5:11631336 G A 0.062832 -1.7506e-05
5:11634823 C T 0.117562 -1.9054e-05
5:11635145 C T 0.040081 1.9456e-06
5:11636295 A G 0.236121 -5.5935e-06
5:11638501 G A 0.229699 -6.0478e-06
5:11641039 G A 0.625000 -1.6558e-05
5:11643291 G A 0.040526 -9.2921e-07
5:11644178 G A 0.038727 -8.7407e-06
5:11644503 C T 0.404626 -1.2917e-05
5:11647338 C T 0.040941 7.9251e-06
5:11647728 G C 0.133834 1.8385e-06
5:11649929 T C 0.436243 6.5112e-06
5:11652051 A G 0.029694 3.7143e-06
5:11666361 A G 0.211268 -4.0271e-06
5:11673570 T G 0.138553 -3.7601e-06
5:11673848 A G 0.290522 1.2106e-05
5:11676531 A G 0.053717 2.4989e-05
5:11699387 C T 0.038833 -6.1816e-06
5:11704736 A G 0.115631 -4.0183e-06
5:11710840 A G 0.039911 8.3041e-06
5:11714054 A C 0.650213 5.3221e-06
5:11714561 T C 0.040267 -1.2520e-06
5:11720921 A C 0.033029 3.8565e-06
5:11723594 A G 0.269358 8.1463e-06
5:11731564 T C 0.312950 5.8401e-06
5:11732733 C T 0.113802 -2.2299e-05
5:11732794 T C 0.074307 7.1726e-06
5:11733221 T C 0.077009 8.8803e-06
5:11736374 T G 0.038449 1.7671e-05
5:11736524 G A 0.221220 1.4377e-05
5:11739317 G T 0.112949 2.3828e-05
5:11743865 C T 0.046744 -5.4203e-07
5:11745759 C G 0.040074 4.4345e-06
5:11750011 G A 0.055540 -7.2604e-06
5:11750259 G A 0.037782 -1.3639e-05
5:11775341 C T 0.029439 -1.4999e-05
5:11780283 A G 0.104201 -1.7003e-06
5:11787359 T C 0.030388 -1.1315e-05
5:11795270 C T 1.955054 2.4578e-05
5:11798488 G T 0.077281 2.3157e-05
5:11803492 G C 0.284106 2.4359e-05
5:11809070 C A 1.953446 2.5314e-05
5:11809095 G A 0.044459 2.0542e-05
5:11814702 G A 0.037381 -3.1718e-06
5:11816618 A G 0.036548 -1.5327e-05
5:11822748 C T 0.253637 -1.6761e-05
5:11825332 A G 0.046901 -2.9501e-05
5:11842008 G A 0.030585 -1.7867e-05
5:11843303 G A 1.317023 -5.0737e-06
5:11849590 T G 0.050705 -3.0276e-05
5:11851149 A G 0.030119 2.5359e-05
5:11857957 C T 0.057573 -1.0060e-05
5:11861884 G A 0.535581 -1.4724e-05
5:11864077 C A 0.592405 -1.8333e-06
5:11870554 G T 0.563225 4.7155e-06
5:11874300 T C 0.056032 5.9160e-06
5:11874565 G A 0.611635 -1.2621e-05
5:11878837 T C 0.026230 7.6272e-06
5:11891727 C A 0.495035 -4.2818e-06
5:11908565 G T 0.119687 2.2926e-05
5:11908641 T C 0.574074 -2.3833e-05
5:11908731 A C 0.063478 -2.3025e-05
5:11913471 G A 0.307664 1.0756e-05
5:11913712 A G 1.084258 3.1203e-05
5:11918903 G T 1.123301 1.9731e-05
5:11923782 G A 0.039696 -8.6924e-07
5:11933707 G A 0.055285 1.1045e-05
5:11933833 C T 0.083041 2.6799e-05
5:11941719 C T 0.042902 3.0964e-05
5:11949566 A G 0.800189 2.1530e-05
5:11952419 T C 0.032778 -1.6783e-05
5:11956711 C T 0.832093 2.8366e-05
5:11979905 G C 0.123764 -1.1032e-06
5:11982424 A G 0.256996 5.5400e-05
5:11982921 G A 0.271258 -1.2330e-05
5:11990994 G T 0.167822 6.5752e-06
5:12003100 G A 1.095532 -1.1207e-05
5:12005040 C T 0.100557 -1.6488e-07
5:12011074 C A 0.080409 -2.3910e-05
5:12013468 C G 0.773188 1.4294e-05
5:12019795 T C 0.747913 1.0911e-05
5:12021274 A G 0.046316 3.9482e-06
5:12021620 C T 1.699459 -6.5856e-06
5:12034602 T C 0.097470 1.2355e-05
5:12051585 T C 0.066429 -8.2962e-08
5:12061621 T C 0.041614 -5.4783e-07
5:12073185 T C 1.681219 2.1433e-06
5:12090178 G A 0.032254 2.5204e-06
5:12105278 A G 0.903758 -2.7709e-05
5:12116089 C A 0.325948 -6.1567e-06
5:12119994 T C 0.079226 -1.3444e-05
5:12121629 T C 0.040053 3.4687e-06
5:12141287 T G 0.705691 2.8425e-05
5:12170622 T G 0.051079 6.8204e-06
5:12174985 A G 1.781796 1.0824e-04
5:12182123 T G 1.089647 3.1062e-05
5:12184609 T C 0.035919 3.1310e-06
5:12186835 C T 0.029854 1.3217e-05
5:12188357 T C 0.027994 -2.6222e-06
5:12227099 T C 0.058844 -1.8413e-05
5:12235399 G A 0.057936 4.4171e-06
5:12245521 A G 0.082442 -2.0525e-05
5:12250536 G A 0.701832 3.4568e-05
5:12261093 T C 1.741100 2.8703e-05
5:12269594 C T 0.046377 -5.2871e-06
5:12271443 T C 0.067279 -2.3126e-05
5:12274679 C T 0.102743 -6.2327e-06
5:12274892 T C 0.050637 6.2475e-06
5:12286957 C A 0.107329 -2.1208e-05
5:12290641 G A 0.076044 -2.8126e-05
5:12295970 T G 0.744398 4.0576e-05
5:12344379 C T 0.134262 -2.6602e-05
5:12372451 G A 0.045432 -5.6388e-06
5:12383942 A G 0.038812 4.1672e-06
5:12395406 T C 0.044993 -2.2908e-05
5:12412666 C A 0.675242 5.5110e-05
5:12430200 C T 0.773048 2.2434e-05
5:12459370 C A 0.061822 1.4808e-05
5:12460920 A C 0.094855 -1.6057e-07
5:12482460 T G 0.196323 -1.6246e-05
5:12483713 G T 0.039067 5.7588e-06
5:12510729 T C 0.092890 -4.0804e-05
5:12512202 G A 1.106924 4.9267e-05
5:12525234 G C 0.033005 -9.0331e-06
5:12527470 C T 0.072627 1.8832e-05
5:12529167 A C 0.204370 -5.7410e-05
5:12537702 T C 0.067197 -4.5600e-06
5:12538109 G T 0.754747 2.9866e-05
5:12544407 A G 0.038279 5.1347e-06
5:12563758 A G 0.088317 -1.5100e-05
5:12603488 G A 0.228237 -1.4683e-06
5:12613941 T C 0.141174 -4.6798e-07
5:12616793 T C 1.901745 -1.5909e-05
5:12623502 C T 0.786756 2.6609e-05
5:12644859 G A 0.077105 3.0174e-05
5:12648818 A G 0.055516 5.1563e-06
5:12655634 A G 0.052565 -1.6341e-05
5:12688926 A G 0.724679 3.1012e-05
5:12698832 G A 0.313171 1.3930e-05
5:12711765 A G 0.028280 -4.3434e-06
5:12725971 G A 0.052449 1.6633e-05
5:12734066 G A 0.057736 -2.1565e-05
5:12740428 G A 0.086655 -5.4469e-06
5:12741865 A G 0.029561 6.7328e-06
5:12746289 G A 0.891243 -1.8717e-05
5:12750557 T C 1.707394 -1.4334e-05
5:12756311 A C 0.059395 -1.3835e-05
5:12759509 G A 0.096113 -3.6984e-05
5:12781239 T G 0.787851 -6.2426e-06
5:12784265 C A 1.668494 7.6359e-06
5:12805787 G A 0.207947 -2.8732e-05
5:12831177 C G 0.167839 -7.1868e-06
5:12895129 A G 0.670062 1.0588e-05
5:12929259 C T 0.043304 -2.0708e-06
5:12932132 T C 0.185522 -9.3617e-06
5:12945546 C T 0.384438 1.8500e-06
5:12948477 C T 1.962894 1.9218e-05
5:12950860 T G 0.064716 -3.4622e-06
5:12975063 T C 0.574155 1.0010e-05
5:12975187 G A 0.747193 -1.7627e-05
5:12981176 T G 1.547851 -5.5399e-06
5:12983778 T C 0.050229 1.2666e-05
5:12986860 T C 1.378485 -1.6802e-05
5:13002319 C T 1.820394 1.0477e-05
5:13019177 T C 1.915939 7.1232e-06
5:13032211 C G 0.457562 1.1810e-05
5:13032839 G A 0.859635 -1.7596e-05
5:13051894 C T 0.505316 1.3129e-05
5:13082114 T C 1.028779 -1.9700e-06
5:13110465 T C 0.321487 6.7393e-06
5:13113565 A C 0.043749 -2.8947e-05
5:13127325 A T 0.126340 -8.2543e-06
5:13143764 C T 0.093692 -4.3347e-05
5:13167001 G A 0.024373 -1.6683e-05
5:13173289 C T 0.213890 -5.0163e-06
5:13184172 G T 0.168458 1.6455e-05
5:13206179 G T 0.051371 1.2205e-05
5:13213877 G A 0.180344 1.3213e-05
5:13214267 A C 0.075425 -9.2317e-06
5:13214808 G T 0.142850 2.9138e-05
5:13217782 G A 0.025862 -1.4654e-05
5:13234726 G T 0.107033 -2.1428e-05
5:13239549 T G 0.090636 3.8548e-06
5:13242974 T C 0.484849 4.1261e-06
5:13249445 A C 0.401264 2.8161e-05
5:13268478 A G 1.646483 -2.6173e-05
5:13270013 C T 0.114985 2.7924e-05
5:13273417 A G 0.036888 -1.0731e-06
5:13274310 C T 1.167468 -3.3294e-05
5:13276651 T C 1.643396 -2.7756e-05
5:13277542 T C 0.036477 3.2838e-06
5:13281103 G A 0.482401 1.1911e-05
5:13284783 T C 0.105612 -7.7185e-06
5:13305209 A G 0.152417 -1.5700e-05
5:13306567 A G 0.068044 -3.4624e-05
5:13309349 G T 0.034869 -2.7304e-05
5:13325005 A G 0.118603 -1.6784e-05
5:13332590 C T 0.024363 -2.0091e-05
5:13345141 G A 1.826259 -2.4239e-05
5:13350715 C T 0.474734 1.9745e-05
5:13351937 A G 1.822978 -2.5939e-05
5:13359394 A G 1.821975 -2.9855e-05
5:13372479 G A 0.071138 -1.5733e-05
5:13377689 C T 0.024720 -2.0268e-05
5:13384463 T C 1.963357 -3.6380e-06
5:13394252 C T 1.746652 -1.4117e-05
5:13394502 A C 0.085308 -1.3300e-06
5:13403200 C G 0.070145 -1.4460e-05
5:13405410 C T 0.789197 -1.7667e-05
5:13407347 C T 0.039486 1.8819e-05
5:13415680 C T 0.374759 1.1977e-05
5:13435594 A G 0.059493 -2.0420e-06
5:13436077 C T 0.356318 9.4147e-06
5:13436346 T C 0.034522 -1.1690e-05
5:13455563 A G 1.208742 1.3102e-05
5:13463464 C A 0.526503 6.2904e-06
5:13465401 A G 0.037048 7.2537e-06
5:13465905 C T 1.044816 -1.1069e-05
5:13471156 G A 0.241598 4.5856e-05
5:13477768 A G 0.219863 -2.8517e-06
5:13479264 C T 0.065838 -1.3385e-05
5:13481097 A G 0.141456 1.9552e-06
5:13490545 T C 0.224381 3.8096e-06
5:13498598 G T 1.036766 -3.3396e-06
5:13500294 T C 0.195014 8.6041e-06
5:13502023 A G 0.023275 -1.1789e-05
5:13503064 G T 0.541973 -5.6765e-06
5:13505128 C T 0.161243 -1.4214e-05
5:13510539 C T 0.051776 1.1481e-05
5:13514631 T C 0.049049 6.6636e-06
5:13518119 T G 0.084319 1.3128e-05
5:13519075 C A 0.289780 -1.8398e-06
5:13529694 A G 0.039214 2.2574e-06
5:13540464 A G 0.082279 1.0935e-05
5:13549440 T C 0.021031 -9.9937e-07
5:13549754 C A 0.144577 1.1185e-06
5:13573228 A G 0.025805 1.2377e-06
5:13573675 C A 0.042484 2.4227e-05
5:13593427 G A 0.764273 -3.5565e-06
5:13602181 G A 0.056852 1.1693e-05
5:13602781 T G 1.412511 3.7871e-06
5:13603734 C A 1.897373 -2.0651e-05
5:13605233 C A 1.945310 6.2132e-06
5:13606274 G A 0.039013 -2.5952e-06
5:13609725 C T 0.984585 1.3991e-05
5:13609885 T C 1.883318 2.9381e-06
5:13610044 A G 0.061914 2.1913e-06
5:13610706 A G 1.144924 -1.0951e-05
5:13619672 C T 1.207909 -2.1307e-05
5:13621204 T C 1.325054 -2.6794e-05
5:13624894 C A 0.812806 -9.5480e-06
5:13630037 A G 0.092904 3.7382e-06
5:13633967 T C 0.114945 -5.6498e-06
5:13634868 T C 0.154223 4.1515e-06
5:13635051 C T 1.332989 -8.4230e-06
5:13644304 T G 0.389422 -1.7988e-05
5:13644978 T C 0.107037 2.4497e-05
5:13654014 A G 0.040536 1.3644e-07
5:13655022 G A 1.309282 -1.3143e-05
5:13658140 T C 0.039904 1.1407e-05
5:13660913 G A 0.044578 -8.7414e-06
5:13676982 T C 0.047880 4.6718e-05
5:13677225 A G 1.097184 -2.1737e-05
5:13690171 T G 0.024033 -1.6646e-05
5:13695831 T G 1.110549 -1.8361e-05
5:13696483 T C 0.178892 9.9972e-06
5:13697412 T C 0.073341 -4.0012e-07
5:13701536 C T 1.113265 -1.8166e-05
5:13717471 C T 0.174635 1.3284e-05
5:13719089 A G 0.836370 -1.1639e-05
5:13721378 G A 0.298287 -1.6957e-05
5:13724157 T C 0.046948 -1.6709e-05
5:13725688 T C 0.074946 1.4889e-05
5:13729104 T G 0.077846 -1.3176e-05
5:13734200 A G 0.090296 -6.2240e-07
5:13737444 A G 0.266770 -9.4214e-06
5:13738734 T C 0.686064 -1.7094e-05
5:13739720 T G 1.343474 -3.7457e-05
5:13740976 T C 0.327417 -1.4188e-05
5:13741163 A C 0.576277 -2.3519e-05
5:13741223 C A 0.413056 -1.9782e-06
5:13742710 G C 1.282097 -3.3658e-06
5:13749040 G A 0.240466 -9.0745e-06
5:13749103 T C 0.091805 -6.2755e-06
5:13749237 T G 0.749708 -5.7051e-06
5:13750078 A G 0.813241 -1.4053e-05
5:13752191 T C 0.043627 8.8558e-06
5:13756790 C G 1.410692 -1.7681e-05
5:13759735 T C 0.032659 1.3944e-05
5:13760721 C T 0.699731 -9.1678e-06
5:13761321 A C 0.313018 1.3083e-05
5:13770000 T C 0.736735 1.0144e-05
5:13776005 A T 0.042613 1.6305e-06
5:13779743 C T 0.531141 -7.4100e-06
5:13781388 C T 0.029891 -1.3712e-05
5:13782801 T C 1.083901 4.1529e-06
5:13788886 A C 0.559410 2.0188e-05
5:13798819 T C 0.821526 -9.4060e-06
5:13800577 T C 0.463681 -6.7865e-06
5:13801034 C T 0.038642 1.3451e-05
5:13801151 C T 0.159588 -5.6235e-06
5:13805769 T G 0.359569 2.6377e-05
5:13806118 C G 0.135371 -8.4012e-06
5:13806849 A C 0.027668 -4.6179e-06
5:13811775 C T 0.422057 -2.4711e-05
5:13817825 C T 0.092604 3.2829e-05
5:13820981 C T 0.090245 -1.0504e-05
5:13822879 G A 0.320732 1.7385e-05
5:13836249 T G 0.735361 -1.1418e-06
5:13839167 A G 0.341777 1.4767e-05
5:13844364 A G 0.703444 2.7827e-06
5:13844506 T C 0.104123 -2.9385e-06
5:13844874 A G 0.358287 -1.7600e-05
5:13845391 G A 0.036161 -5.7900e-06
5:13850308 G A 0.932425 8.2142e-07
5:13863398 A C 0.813673 4.3716e-06
5:13870582 G A 1.797136 6.3518e-06
5:13872204 G A 0.036769 -2.3367e-05
5:13872304 G T 0.058028 -9.6826e-06
5:13872584 T G 0.475826 2.6819e-05
5:13873437 G A 0.093342 7.6270e-05
5:13874951 T G 0.146614 -1.1801e-05
5:13878843 T G 0.390517 -7.8512e-06
5:13887631 G A 0.682742 1.1001e-05
5:13890647 G C 0.255554 -1.6661e-05
5:13893024 G A 1.124682 1.4755e-05
5:13896659 G A 1.023513 1.8697e-05
5:13898621 A G 0.052966 1.3112e-06
5:13902220 C T 0.805132 -1.6526e-06
5:13902245 C G 0.036919 -1.0202e-05
5:13902443 C T 0.559308 2.6241e-05
5:13902885 T C 0.138009 9.3398e-06
5:13905391 C T 0.045173 5.0824e-06
5:13914775 T G 0.744945 -2.7073e-05
5:13914832 T C 0.152863 6.6855e-06
5:13926197 T G 1.409274 -3.2288e-05
5:13926920 A G 0.070927 -8.8283e-06
5:13927811 G C 0.051905 5.3851e-06
5:13929790 C T 0.028715 -1.1166e-06
5:13933125 T C 1.184338 -2.7505e-05
5:13937375 A G 0.573961 -4.0007e-05
5:13944512 C A 1.888629 2.5081e-06
5:13949982 T C 1.830485 6.1564e-06
5:13955592 T C 0.053228 -3.9204e-06
5:13956043 T G 0.031054 1.0414e-05
5:13956732 T C 0.030932 -2.1491e-05
5:13958840 T C 0.062679 -9.9630e-06
5:13961004 A G 0.548854 -1.3717e-05
5:13965566 G A 0.029085 -2.2894e-05
5:13966227 G A 1.728885 -1.7981e-05
5:13976599 A C 0.052218 -9.3043e-06
5:13979730 T C 0.260464 -3.8614e-05
5:13993495 G C 0.143904 -5.5377e-06
5:13993653 T C 1.369408 3.1060e-05
5:13994430 T G 0.102369 1.1290e-05
5:13995824 C T 0.102675 1.7122e-05
5:14005661 A G 1.455195 1.6379e-05
5:14010422 G A 0.091173 -4.8428e-06
5:14014256 A G 0.664281 -1.7938e-05
5:14017651 A G 0.749855 3.5246e-05
5:14020756 T G 0.739247 4.2014e-05
5:14023329 T C 1.668806 6.3506e-06
5:14027376 G A 0.021517 1.4998e-06
5:14028425 C A 0.114574 -1.5140e-05
5:14033270 G A 0.771372 3.9731e-05
5:14034465 G A 1.949509 1.5144e-05
5:14034649 G A 0.036303 -8.5912e-06
5:14035765 A G 0.034763 8.9919e-06
5:14036005 T C 0.210333 -1.2460e-05
5:14036509 C T 1.336926 -7.4122e-06
5:14039647 C T 1.690293 2.2543e-05
5:14042376 C A 0.273512 -1.8803e-05
5:14046344 G A 0.902462 -3.0617e-06
5:14046672 C A 0.060459 2.8455e-05
5:14049234 A G 0.101430 2.0108e-06
5:14053676 A G 1.242584 -2.0893e-05
5:14056814 A G 0.272649 -3.2165e-05
5:14059292 T C 1.395331 -1.1741e-05
5:14060165 C T 1.210680 -3.5597e-05
5:14061184 G A 0.117505 1.1394e-05
5:14063503 A G 0.061170 -1.5832e-05
5:14072258 A G 0.364651 -1.0818e-05
5:14072453 G T 0.281998 -2.9576e-06
5:14074488 C T 0.232419 -2.7491e-06
5:14074555 G A 0.314242 2.5828e-05
5:14075268 G A 0.160852 -4.4869e-06
5:14077685 C T 0.726974 -9.7711e-06
5:14078871 A G 0.397198 -2.1009e-05
5:14079921 A G 0.072607 -3.8666e-05
5:14083780 G A 1.148885 4.5237e-06
5:14085858 A G 0.053588 -4.9380e-06
5:14087358 T C 0.088253 9.0556e-06
5:14089261 C T 0.043950 4.6270e-06
5:14092977 A G 0.125678 8.0709e-06
5:14097292 A G 0.656989 4.4078e-06
5:14099252 T C 0.072736 -3.2148e-05
5:14106171 A G 0.399833 1.3343e-06
5:14111261 G T 0.435903 1.1856e-05
5:14112457 A G 0.138502 -2.6438e-05
5:14113591 G T 0.540334 -5.4523e-06
5:14115233 A G 0.151095 -2.9269e-06
5:14116905 C T 0.082748 7.6033e-06
5:14117594 A C 0.025740 -1.8910e-05
5:14118305 C A 1.111953 -2.2102e-05
5:14118565 T G 1.095175 -2.0749e-05
5:14119696 G A 1.855062 9.9822e-06
5:14121847 G C 0.077016 1.0732e-05
5:14124746 C A 0.353388 8.2262e-06
5:14149525 C A 0.557306 -6.9507e-06
5:14159643 A G 0.053217 1.2600e-05
5:14163792 C T 0.524157 6.3872e-06
5:14164260 G A 1.287632 -6.5453e-06
5:14168911 T C 0.216708 -5.8040e-06
5:14175926 T C 0.033475 -2.1875e-05
5:14176029 C T 0.061707 -4.6591e-06
5:14177354 C T 0.046697 8.1803e-06
5:14179321 T G 0.284045 1.8000e-05
5:14188001 T A 0.050406 3.1464e-06
5:14188684 C A 1.489183 5.1012e-06
5:14195388 G A 0.187861 -8.1227e-06
5:14200433 T C 0.050895 7.8216e-06
5:14204922 G C 0.045660 -4.6133e-06
5:14211169 A G 0.036163 1.3675e-05
5:14213764 T C 0.521948 9.0341e-06
5:14217041 A G 0.081392 -4.6784e-05
5:14219181 G A 1.962446 -4.2420e-06
5:14234646 G A 0.071325 1.1466e-05
5:14234796 T C 0.046646 9.3362e-06
5:14238243 T C 0.482533 2.0304e-05
5:14239606 T G 1.000010 -1.1387e-05
5:14259942 A G 0.118851 4.4385e-06
5:14260441 G C 0.055240 -1.2610e-05
5:14265029 T G 0.137485 4.9509e-06
5:14270947 T C 0.033617 4.4102e-06
5:14276375 A G 0.058586 7.2588e-06
5:14284628 G A 0.405986 -2.5897e-05
5:14299819 G A 0.049889 -1.6308e-05
5:14307697 A G 0.063845 2.5828e-06
5:14319374 A G 0.054326 1.2401e-06
5:14323015 A G 0.144771 -5.2936e-06
5:14328368 G A 0.054282 -1.2635e-05
5:14335342 G A 0.036613 7.1788e-06
5:14343242 G A 0.066943 1.3838e-05
5:14343958 G T 0.208450 -1.3143e-05
5:14352595 A G 1.661843 -2.1375e-05
5:14353023 A G 0.051341 1.1179e-05
5:14365641 T C 0.060681 1.7340e-05
5:14366904 T C 0.033624 5.0370e-06
5:14369425 T G 0.071240 6.6798e-07
5:14373899 A G 0.101131 -6.8755e-05
5:14376951 G A 0.137788 -4.9990e-06
5:14393621 T C 0.712406 6.6657e-06
5:14394611 G A 0.553158 4.4420e-06
5:14411172 A G 0.047105 3.0754e-06
5:14414441 T C 0.121448 1.5009e-05
5:14415073 G T 0.055472 3.3578e-06
5:14415590 G A 0.129622 -6.6030e-05
5:14419042 A G 0.051127 -5.5750e-06
5:14421232 A G 0.035423 2.3297e-06
5:14426611 A C 1.220009 4.0340e-06
5:14431982 C A 0.040434 -1.6489e-05
5:14435165 T C 0.057831 -2.0087e-05
5:14451047 A G 0.354384 1.0515e-06
5:14468448 C A 1.953116 6.9462e-05
5:14468550 A G 0.040081 1.0771e-05
5:14474678 C T 0.331608 2.0627e-05
5:14476968 T G 0.204564 1.7399e-05
5:14478601 A G 0.129322 -4.8083e-06
5:14493377 G T 0.042029 5.6487e-06
5:14497249 T C 0.072362 -2.0083e-05
5:14499773 G A 0.060024 -4.4804e-06
5:14500588 C T 0.516409 3.4863e-06
5:14505677 T C 0.022439 -1.0229e-05
5:14507602 G A 0.027780 4.5831e-06
5:14507905 G A 0.254416 -9.1190e-06
5:14512805 T C 0.047628 -3.2798e-05
5:14517076 A G 1.733121 4.9454e-05
5:14517637 G A 1.794015 3.1842e-05
5:14517735 C A 0.913502 5.1199e-05
5:14521747 C G 0.947218 3.7060e-05
5:14522886 T C 0.058732 -4.4304e-07
5:14522975 A G 0.136455 7.3131e-07
5:14525447 G A 0.038989 -1.7641e-05
5:14528937 T C 0.099771 -9.7019e-06
5:14530993 T C 1.866591 3.3424e-05
5:14531466 G A 0.343623 1.4127e-05
5:14532184 C T 1.207733 6.3785e-06
5:14535216 T C 0.077557 1.9948e-05
5:14543201 G T 1.389817 3.1403e-05
5:14543321 G T 0.134398 -6.7398e-06
5:14545832 G A 0.296774 1.6326e-05
5:14546241 C T 1.142283 3.0023e-05
5:14546417 T C 0.668871 2.9228e-05
5:14551105 G A 0.069581 1.9834e-06
5:14558376 G C 0.359664 6.7682e-06
5:14558992 G A 1.921437 2.2541e-05
5:14562096 T C 0.594575 1.2497e-05
5:14562640 C G 0.033808 1.7976e-05
5:14563425 C T 0.275797 -1.7119e-05
5:14564064 T C 0.106312 5.2650e-06
5:14566837 A G 1.356390 -2.0233e-05
5:14578366 T C 0.080977 1.0872e-05
5:14578546 T C 0.362111 -1.8652e-05
5:14578799 G T 0.259563 -1.7074e-05
5:14584402 G A 0.130557 -5.5651e-06
5:14591004 G A 0.310275 2.0031e-06
5:14594377 C T 0.516154 1.5040e-05
5:14604105 G A 0.100332 -1.2531e-05
5:14606973 A G 1.824981 1.7219e-05
5:14616085 T C 0.195306 -2.8001e-05
5:14616234 C T 0.217446 -2.7163e-05
5:14621373 G A 0.023748 -9.1028e-06
5:14621711 C A 1.006966 3.2298e-05
5:14637272 C T 1.775095 3.1384e-05
5:14637466 T C 0.040264 1.2960e-07
5:14648689 C A 0.301710 -6.3026e-05
5:14665496 G T 0.035831 -8.9829e-06
5:14673696 T C 0.223277 -1.1357e-06
5:14679972 C T 0.424611 7.0310e-05
5:14680451 T C 0.091710 -2.5682e-05
5:14685469 G A 0.076445 1.5897e-05
5:14693398 T C 0.094049 -2.4698e-06
5:14703822 C T 0.037439 -3.4272e-07
5:14707600 T C 1.853658 4.3853e-05
5:14710726 A G 0.042702 -6.4099e-06
5:14711870 T C 0.124784 -7.5546e-06
5:14712030 G A 0.204146 -1.5377e-05
5:14716007 C T 0.130376 -3.8742e-05
5:14719243 T C 0.040200 4.7959e-07
5:14724089 C T 0.034852 -4.4851e-05
5:14728296 G C 0.384132 -3.2456e-05
5:14731461 A G 0.115492 -1.3636e-06
5:14732660 C T 0.367796 -3.3774e-07
5:14733151 A G 0.021273 -3.1665e-05
5:14738965 G A 0.063906 3.2241e-06
5:14741048 T C 0.078386 -1.8274e-05
5:14743549 C T 0.471702 -8.5297e-06
5:14745504 C A 0.523749 -1.7989e-05
5:14746184 A G 0.060649 -2.5937e-06
5:14752563 G A 0.106132 -3.4378e-06
5:14753745 G A 0.079695 1.0439e-05
5:14755632 C A 0.488130 -2.2587e-06
5:14760607 T C 1.288322 -2.0554e-05
5:14761676 G A 0.726233 -1.1376e-05
5:14763229 A G 0.038850 -2.1082e-05
5:14768766 T C 0.064821 1.5107e-06
5:14769075 T C 0.168189 6.3939e-05
5:14769103 A G 0.382932 -9.5626e-06
5:14788025 T C 1.488911 -3.1230e-05
5:14788439 T C 0.420456 -2.3547e-05
5:14794353 A G 0.067837 -3.0763e-06
5:14794868 T C 1.099197 -2.7210e-06
5:14797829 T C 0.055611 1.8330e-05
5:14800676 A G 0.199114 1.6287e-05
5:14804735 T C 0.163637 1.2553e-06
5:14807134 G C 0.021405 -1.8976e-05
5:14807737 A G 0.061581 -5.2713e-06
5:14814883 G A 0.554610 -4.3493e-05
5:14815699 G T 0.888326 -1.5018e-05
5:14816908 A G 0.055519 4.5316e-05
5:14817115 G A 0.106428 -2.8033e-05
5:14822370 G C 0.069931 -1.9430e-05
5:14831997 C T 0.052323 2.2662e-05
5:14838822 T C 0.028926 -7.1186e-06
5:14851094 T C 0.540218 -4.3921e-05
5:14852931 T G 0.130066 1.9228e-05
5:14854510 T C 0.204598 2.9235e-06
5:14855485 G A 0.682518 -1.4656e-05
5:14858494 T C 0.869052 1.3226e-05
5:14858523 G T 0.083938 -1.3339e-05
5:14860723 A G 1.468577 4.4091e-06
5:14861214 A G 0.072736 -2.0838e-06
5:14866122 T C 0.242377 -6.6687e-06
5:14869709 G A 0.916817 -1.8437e-05
5:14877989 G A 0.196180 -1.3941e-05
5:14880885 T C 0.070261 -3.2105e-05
5:14880972 T C 0.032740 9.8592e-06
5:14881102 A G 1.899627 1.3733e-05
5:14885235 A G 0.076285 1.1284e-05
5:14887956 T C 1.061149 3.9193e-05
5:14893904 T C 0.081599 1.9834e-06
5:14896794 C T 0.035528 -1.5273e-05
5:14902587 T C 0.496534 5.9866e-05
5:14902854 T C 0.058722 2.3643e-05
5:14903496 A G 0.022391 2.8536e-06
5:14905470 G C 0.023438 1.1714e-05
5:14906609 C T 0.477998 1.0592e-05
5:14907962 C T 0.106887 -1.0035e-05
5:14909283 G A 0.870042 -7.2509e-05
5:14910991 A G 0.088195 1.6961e-05
5:14912588 C A 0.118144 -4.2515e-05
5:14915344 G A 0.100784 2.2418e-05
5:14917813 C T 0.244716 2.0655e-05
5:14927488 A C 1.195792 -2.5605e-05
5:14928885 G A 0.843516 -7.0346e-05
5:14929430 T C 0.095994 -2.2309e-05
5:14935018 T C 0.443816 -7.4434e-05
5:14936107 C T 0.028548 -6.0619e-06
5:14940800 G A 1.947779 2.9089e-05
5:14941060 T C 0.057875 1.7099e-05
5:14946542 T G 0.072501 -2.2882e-05
5:14949642 T G 0.368067 -1.7161e-05
5:14949939 C T 0.465286 -1.9026e-05
5:14950952 G A 0.161638 -6.9343e-06
5:14951005 G A 1.004127 -9.1876e-06
5:14954537 T C 0.051878 1.1658e-06
5:14965531 T C 0.044854 -3.2372e-06
5:14966337 T G 0.061727 -1.4166e-05
5:14968147 G A 0.992347 -2.5914e-05
5:14968345 A G 0.286340 1.3836e-05
5:14972287 T G 0.081215 -1.3495e-05
5:14977383 G A 0.045891 -6.2647e-06
5:14980244 A G 0.028276 2.8022e-06
5:14981589 T C 0.062343 3.6450e-06
5:14984067 G C 0.095889 2.9335e-06
5:14984166 C T 1.715833 -9.6251e-06
5:14984221 G A 1.716013 -1.0858e-05
5:14989810 C T 0.090884 -1.5466e-05
5:14989959 T G 0.097701 -1.6139e-05
5:14998581 C A 0.051626 -8.7394e-06
5:15000421 T G 0.045833 3.3878e-05
5:15003897 A G 0.040424 3.3145e-06
5:15004506 A G 0.043654 -7.4358e-07
5:15006875 G A 0.024934 -5.8011e-06
5:15009177 T C 0.040414 -3.1906e-06
5:15012853 T G 0.353000 -2.1861e-06
5:15016619 G A 0.088555 -1.8441e-06
5:15019158 C T 0.104191 4.4821e-05
5:15023774 A C 0.335138 -1.2839e-05
5:15037339 C T 0.032173 -1.4899e-05
5:15038839 G A 0.078067 -2.2121e-05
5:15044842 A G 0.372100 -1.1026e-05
5:15048780 G A 0.087199 -2.1656e-06
5:15054540 G A 1.943417 -3.6102e-06
5:15059923 A C 0.056549 1.1269e-05
5:15074121 T C 0.112663 -2.5272e-06
5:15079628 C T 0.048753 -2.5082e-05
5:15091019 T C 0.086182 1.2579e-06
5:15114063 C T 0.079515 -1.7759e-05
5:15122968 T C 0.708261 -8.7154e-06
5:15123910 A C 0.121513 -9.8472e-06
5:15133778 C G 0.587874 -5.3790e-06
5:15145181 C T 0.068986 -7.2588e-06
5:15151678 G A 0.638412 6.0736e-07
5:15152938 G A 0.341543 9.9401e-06
5:15153800 T C 0.057199 -7.7587e-06
5:15168674 A G 0.124447 1.8136e-05
5:15173506 A G 0.829757 1.8742e-05
5:15181552 A G 0.152292 -5.4821e-06
5:15182726 A G 0.065634 1.0114e-07
5:15204361 C T 1.935203 1.2026e-05
5:15211241 A G 0.060966 9.0876e-06
5:15215078 C A 0.020433 -9.2912e-06
5:15222744 C T 1.338378 1.2785e-06
5:15243658 T C 0.075187 3.3425e-07
5:15244928 A C 0.857629 1.2158e-05
5:15261054 A G 0.260896 1.6047e-05
5:15279631 G C 0.105394 2.9832e-06
5:15285414 C T 0.042328 2.5335e-06
5:15300311 A G 0.038360 5.4017e-06
5:15313620 C T 0.874156 4.5308e-06
5:15326474 T G 0.084054 -8.2590e-07
5:15326880 T C 0.035487 -7.4657e-06
5:15338073 T G 0.058746 -3.1305e-06
5:15346106 G A 0.023554 4.5309e-06
5:15350186 C T 0.041403 -1.6111e-05
5:15366156 C T 0.694441 -1.0061e-05
5:15366272 T C 0.075615 -1.9395e-06
5:15371247 C T 0.075714 1.5923e-05
5:15379218 A G 0.099210 -9.5083e-06
5:15391618 C T 0.023758 8.9465e-06
5:15420559 C T 0.026114 -7.9706e-06
5:15421475 C T 0.026400 6.1746e-06
5:15431202 C T 0.145560 -1.1595e-06
5:15437112 T C 0.053537 -2.9603e-06
5:15448378 A G 0.887745 -1.3394e-05
5:15453195 G A 0.069356 4.7815e-06
5:15468041 A G 0.052857 8.7438e-06
5:15474105 G C 0.044738 1.2978e-05
5:15488579 A G 0.033403 -1.4161e-05
5:15492400 A C 0.022078 -1.8298e-05
5:15497485 G C 0.225568 1.6138e-06
5:15509930 T C 0.089718 9.1582e-06
5:15522361 T C 0.037755 -2.9618e-05
5:15527374 G A 0.193379 1.2345e-05
5:15529973 G A 0.067048 -5.2663e-06
5:15530640 G A 0.639418 -5.5938e-06
5:15539360 A G 0.328491 1.0638e-05
5:15547506 T C 0.096929 -9.7558e-06
5:15548576 C T 0.164222 -8.4599e-06
5:15553634 A G 0.742494 8.8997e-06
5:15554702 A C 0.062530 1.6830e-05
5:15558325 C T 0.035674 -8.8884e-06
5:15561208 C T 0.034573 6.5727e-06
5:15566890 A G 0.495932 -1.6279e-05
5:15571736 T C 0.662986 -1.1017e-05
5:15572129 C G 0.030921 3.8399e-06
5:15582005 G T 1.015639 4.5323e-06
5:15587235 T C 0.065671 -2.8992e-06
5:15595297 G A 0.037915 2.5313e-05
5:15598350 C T 0.239776 1.9934e-06
5:15599436 G A 0.063193 -5.9674e-07
5:15611133 A G 0.107193 4.5885e-06
5:15613657 G A 0.191339 1.2089e-05
5:15626653 G C 0.022055 -7.8600e-06
5:15635482 A C 0.072522 1.4571e-05
5:15647852 G T 0.675827 6.7776e-06
5:15650080 G A 0.386662 2.0614e-05
5:15654623 T C 0.022741 -2.2718e-06
5:15668252 T C 0.034406 1.8771e-06
5:15674131 A G 0.063084 -1.6606e-05
5:15678232 A G 0.027154 2.3053e-05
5:15681262 C T 0.027923 -1.5514e-05
5:15682003 G C 0.025655 -8.7003e-07
5:15693084 C T 0.619597 -1.7415e-05
5:15695129 T C 0.117855 7.4654e-06
5:15700292 T C 0.077958 -8.2219e-06
5:15724765 T C 0.151510 -5.7164e-07
5:15732439 G T 0.071413 -1.0542e-05
5:15737308 C T 1.128442 1.1126e-06
5:15738112 G A 0.282362 2.1953e-05
5:15738930 G A 1.377071 5.8920e-06
5:15756955 A G 1.099180 -3.7175e-06
5:15772994 C A 0.118674 1.7183e-05
5:15778026 T C 0.044592 5.5409e-06
5:15781582 G A 0.153886 1.2486e-05
5:15785038 T C 0.219907 1.4715e-05
5:15785187 T C 0.036215 -6.3740e-06
5:15786211 C T 0.024951 2.0724e-05
5:15790087 T G 0.056376 -1.5762e-06
5:15809715 A G 1.259750 6.8471e-06
5:15832573 T G 0.481962 1.5496e-05
5:15851959 G A 1.703101 5.0735e-06
5:15858025 G A 0.032665 -1.2081e-05
5:15868729 A G 0.034671 4.4023e-06
5:15869575 A G 0.081188 -2.3277e-05
5:15870300 A C 1.636721 1.2153e-05
5:15886657 T G 0.040699 2.1350e-05
5:15887697 T C 0.025645 5.1651e-06
5:15896558 A C 0.051891 6.4782e-06
5:15902603 C G 0.348067 1.0663e-05
5:15913562 G A 0.331425 -9.6936e-06
5:15916700 G A 0.045826 1.9676e-05
5:15925234 T G 0.141932 -2.8861e-05
5:15930194 A G 0.638874 -1.9092e-05
5:15935149 A G 0.096099 -1.0884e-05
5:15937010 T C 0.071179 -3.1918e-05
5:15938410 C T 0.038041 -1.7588e-05
5:15938553 G A 0.486773 -3.3889e-05
5:15940221 C T 0.067537 -1.4659e-05
5:15943485 T C 0.036749 -1.4397e-06
5:15948523 A C 0.023785 2.1499e-06
5:15949793 A G 0.996138 -1.1449e-05
5:15951041 A C 0.054809 -1.7738e-05
5:15956529 G A 0.029667 -2.6384e-05
5:15962771 C T 0.057913 -6.8273e-06
5:15971848 A G 0.071253 2.4844e-05
5:15973314 T C 0.044483 -3.4959e-06
5:15976022 G C 0.070033 -1.2370e-05
5:15979031 T C 0.066324 -1.3402e-05
5:15983089 A G 0.085108 -9.5491e-07
5:15983389 A G 0.032244 -3.5656e-06
5:15993449 G T 0.331986 4.1350e-05
5:15994010 A G 0.086760 -7.0951e-08
5:16000234 T C 0.404858 -1.7214e-05
5:16000650 A G 0.437639 2.3479e-05
5:16004804 G A 0.560570 4.8880e-06
5:16008983 C T 0.069108 -2.5894e-05
5:16016985 G A 0.122839 1.3658e-05
5:16021426 C T 0.080957 -1.9703e-06
5:16025378 G T 0.071964 3.2070e-05
5:16027178 T C 0.426389 2.1582e-05
5:16036827 A G 0.102542 -3.5754e-06
5:16037155 A G 0.071706 -1.4800e-05
5:16037234 G A 0.995910 -4.0296e-05
5:16038102 C T 0.233670 1.5778e-05
5:16042411 G T 0.660004 -2.6293e-06
5:16044409 C T 0.084662 2.3935e-05
5:16046924 C T 0.051494 8.2161e-06
5:16047423 C T 0.075602 1.9155e-05
5:16047872 A G 0.051569 -1.8094e-06
5:16048184 C T 0.023510 1.0375e-05
5:16054174 G A 0.040519 -2.7384e-05
5:16057439 A C 0.068806 2.0125e-05
5:16057480 G A 0.043086 -9.3338e-06
5:16079444 T C 0.031795 -1.3393e-05
5:16086670 A G 0.054115 4.8768e-05
5:16097163 A G 0.585150 2.3762e-06
5:16101956 G A 0.037493 -9.1060e-06
5:16106095 C T 0.037395 1.2946e-05
5:16109974 T C 0.067558 2.3187e-05
5:16119869 G A 0.034359 -2.0573e-05
5:16120996 T C 0.365093 1.4223e-05
5:16123236 T C 0.526068 1.0751e-05
5:16141445 A G 1.102692 -2.1286e-05
5:16142438 T C 0.057042 -2.8889e-10
5:16142686 G A 0.103205 -1.2510e-07
5:16144819 A G 0.021568 1.6231e-06
5:16150721 C G 0.134721 1.9834e-05
5:16169518 T C 0.099384 -1.0516e-05
5:16176363 T C 1.440947 -3.6554e-05
5:16178480 A C 0.277935 2.1846e-05
5:16183856 G A 0.058922 5.3757e-06
5:16187358 G A 0.900766 -6.5432e-05
5:16190486 C T 0.094022 -1.6864e-05
5:16193452 A G 0.031319 4.6043e-06
5:16195585 T C 0.033182 5.8694e-07
5:16217206 A G 0.041124 -7.3400e-06
5:16222858 G A 1.808910 -4.9839e-05
5:16239036 C T 0.076812 -1.2456e-06
5:16241644 T C 0.063118 1.1575e-05
5:16245736 A G 0.033594 2.3081e-05
5:16247277 T C 0.653425 1.9130e-05
5:16256380 G A 1.802994 -2.3938e-05
5:16256842 T C 0.027668 -1.4408e-05
5:16260028 G A 0.290430 -5.9806e-06
5:16263302 T C 0.079362 -2.2537e-05
5:16263394 A G 0.048097 2.4035e-05
5:16275349 G A 0.047900 -1.2607e-06
5:16284443 G A 1.615307 -4.6844e-05
5:16286973 G A 1.656108 -2.1597e-05
5:16287578 G A 0.122472 1.8371e-05
5:16288206 T G 0.062723 1.8416e-05
5:16294168 C T 1.974797 2.9652e-05
5:16329970 A G 0.128391 -2.8341e-05
5:16330366 T C 0.232487 1.8262e-05
5:16346126 T G 0.374555 2.8476e-05
5:16369232 A G 0.082133 -1.1840e-05
5:16370366 A C 0.056308 7.0538e-06
5:16375098 T G 0.239582 2.3635e-05
5:16383420 A G 0.048492 2.6183e-05
5:16384646 A G 0.945973 1.5978e-05
5:16385620 A G 0.217993 -1.1244e-05
5:16387270 G A 0.556928 4.9665e-07
5:16391881 T C 0.382460 3.1876e-05
5:16402992 C T 0.054741 8.1237e-06
5:16411605 G C 0.060687 -2.0826e-05
5:16412045 T C 0.135034 -2.9256e-05
5:16412218 C A 0.145264 -3.6914e-05
5:16412841 T C 0.108621 -3.6427e-06
5:16414472 T C 1.561946 -1.9964e-05
5:16426535 A G 0.074120 5.9296e-06
5:16427267 A C 0.035365 -4.8110e-06
5:16427773 T C 0.771950 9.9105e-05
5:16428409 G A 0.143190 6.9713e-06
5:16430555 T C 0.088338 -3.9244e-06
5:16446159 T C 0.061142 1.0182e-05
5:16450750 T G 0.031049 -1.6778e-05
5:16455125 T C 0.020226 -5.3123e-06
5:16455266 C T 0.595445 -1.5002e-04
5:16456131 C T 0.172718 -5.0068e-05
5:16456498 C A 0.140610 2.1483e-05
5:16457408 T C 0.055842 -1.2030e-05
5:16458271 C A 0.040135 -2.0898e-05
5:16460632 C T 0.036106 6.1134e-06
5:16464050 G A 0.045581 -3.3844e-05
5:16469415 G A 0.192869 2.5710e-05
5:16477671 C T 0.031931 -2.9162e-06
5:16479919 A G 0.467044 6.6909e-06
5:16486606 C T 0.147212 -7.6410e-06
5:16488854 C T 0.507624 -9.5540e-06
5:16494139 G A 1.223365 -2.6448e-06
5:16494413 A G 0.066235 1.7443e-05
5:16500026 C A 0.677840 -1.1772e-06
5:16500790 G A 1.097850 1.5921e-05
5:16503261 G A 0.525732 3.2406e-06
5:16505243 T C 0.028361 7.7802e-06
5:16508420 C A 0.042192 -6.9597e-06
5:16508674 G A 1.233235 1.5743e-05
5:16513965 C T 0.039115 -1.7444e-06
5:16516547 A C 0.435075 3.0694e-05
5:16517738 C A 0.214158 -8.9825e-06
5:16518861 A G 0.053942 5.1410e-06
5:16526936 A G 0.031105 7.4155e-06
5:16527431 T C 0.270605 9.6764e-06
5:16528618 A G 0.086570 1.8332e-05
5:16530237 T C 0.190951 6.9348e-06
5:16545460 C T 1.665903 2.7768e-05
5:16545925 C A 0.654377 1.6462e-06
5:16550476 A C 0.863367 1.6637e-05
5:16578186 T C 0.068017 1.5476e-05
5:16578422 T C 1.770600 1.4618e-06
5:16585349 G A 1.901779 1.0104e-05
5:16588650 C T 0.303941 -1.1649e-05
5:16588754 C T 0.900875 2.7603e-05
5:16595199 C A 0.767785 -1.6631e-05
5:16600944 C T 0.045724 -8.7367e-06
5:16602451 T C 1.245137 -5.4747e-07
5:16604494 T C 0.066018 1.5140e-05
5:16605681 A G 0.437754 1.1118e-05
5:16607901 C G 1.354177 7.6934e-06
5:16612318 T C 0.264652 2.6577e-05
5:16616264 T C 1.077179 -4.0258e-06
5:16616373 C T 1.523545 1.0835e-05
5:16618461 G T 0.485848 1.6133e-05
5:16622717 G C 0.037779 2.5050e-07
5:16626390 T C 0.093587 6.7249e-06
5:16626717 T G 0.191356 -3.2999e-07
5:16627057 G A 0.091017 -3.3099e-05
5:16627506 T C 0.052531 9.9318e-06
5:16631043 A G 0.567621 7.9735e-06
5:16632041 A C 0.030564 -6.8920e-06
5:16632304 C A 0.126082 9.5506e-06
5:16639603 G A 0.997484 1.9652e-05
5:16640224 T C 0.365192 2.5891e-06
5:16640506 T G 0.200025 2.6583e-06
5:16641948 C T 1.544410 -1.0708e-05
5:16643141 G A 0.256931 -3.2162e-05
5:16644917 A G 0.037840 -3.8338e-06
5:16645335 T G 1.645555 -3.9402e-05
5:16656386 G A 1.233717 2.5555e-05
5:16659543 A G 0.877906 -4.3126e-06
5:16661090 G T 0.075826 -2.9999e-06
5:16661843 G C 0.178552 -2.8023e-05
5:16663837 T G 0.075309 1.2352e-05
5:16666180 G A 0.860794 -1.4860e-05
5:16666796 T C 0.094529 9.4041e-06
5:16668256 G A 0.910707 5.3119e-05
5:16670442 C T 1.914416 7.5704e-06
5:16670501 T C 1.570137 -1.0901e-05
5:16673975 G C 1.310737 1.1089e-06
5:16674632 C T 0.754951 2.3909e-05
5:16679573 C T 0.081674 -1.0493e-05
5:16681710 C T 0.027613 9.4205e-06
5:16684881 T C 0.041318 2.2516e-05
5:16686339 A G 0.646378 -1.5720e-06
5:16689462 A G 1.201388 -1.8620e-05
5:16690033 C A 0.021460 5.2504e-06
5:16692787 C T 0.318882 -2.7869e-06
5:16694152 T C 0.025091 2.3101e-07
5:16696043 A G 0.034250 3.1788e-05
5:16704585 A C 0.030473 6.2253e-07
5:16711087 T C 0.023755 1.4395e-06
5:16713465 T C 1.615228 1.7501e-05
5:16722140 C T 1.684150 4.6417e-06
5:16725880 G A 1.277089 -3.9235e-06
5:16727373 T C 0.133191 -8.5624e-06
5:16728196 T C 0.085825 8.8563e-06
5:16732052 C T 0.258611 5.5695e-05
5:16732791 G A 0.417621 -9.6330e-06
5:16739626 G A 0.053574 -1.0272e-05
5:16743429 A C 0.024339 9.1531e-06
5:16746013 G A 0.253168 -5.0894e-05
5:16751179 C A 0.579945 -8.9922e-06
5:16752078 G T 0.214240 -5.5345e-05
5:16754930 G A 0.061884 -2.9150e-05
5:16758569 C T 0.524919 4.1507e-05
5:16760970 A G 1.437941 -6.0133e-06
5:16762392 T G 0.279748 7.7236e-06
5:16762646 C T 1.966209 -2.0096e-05
5:16764695 C T 0.699466 1.6511e-05
5:16769273 A G 1.220951 -2.9409e-05
5:16769961 G T 0.432111 2.6424e-07
5:16772976 A G 1.213257 -3.1458e-05
5:16778739 C T 0.039462 8.8516e-06
5:16785077 G A 0.515423 8.5722e-06
5:16785599 A C 1.637827 -4.4026e-05
5:16786598 T C 1.954398 -2.4411e-06
5:16786713 A G 0.050657 -7.4952e-06
5:16787384 A G 0.203119 -4.6838e-06
5:16790908 A G 0.894130 1.3552e-05
5:16791789 G A 0.020487 2.6054e-05
5:16794141 A G 0.211462 9.7863e-06
5:16794780 A G 0.222930 9.7723e-06
5:16794855 A G 0.021915 -5.1554e-07
5:16794916 A G 0.887282 1.1162e-05
5:16797241 T C 1.116155 1.4880e-05
5:16800030 T C 0.032672 3.0348e-05
5:16800739 G T 0.020416 2.1051e-05
5:16802360 A G 0.023608 -1.2748e-05
5:16804138 T C 0.024299 4.0411e-06
5:16807035 C T 0.168516 -2.0542e-05
5:16807786 C A 0.300894 3.2498e-05
5:16820769 C T 0.279924 3.2029e-05
5:16821309 G A 0.049192 -3.5055e-06
5:16821902 G T 1.662007 -2.6066e-05
5:16822171 A C 1.923266 -2.6085e-06
5:16824424 A G 1.099917 6.7770e-07
5:16826593 C T 1.140766 -3.0415e-06
5:16826755 A G 0.040397 9.3058e-06
5:16829397 A G 1.725196 -4.0119e-06
5:16829463 A G 0.331959 -2.0226e-05
5:16830671 C G 1.318866 -2.8011e-05
5:16831104 C T 0.348101 -1.8094e-05
5:16832604 T C 0.034124 1.3977e-05
5:16834170 T C 0.045197 2.8409e-06
5:16836686 C T 0.414908 -1.1395e-05
5:16837616 A G 0.071811 -1.5636e-05
5:16841399 T C 0.539463 8.6260e-06
5:16845251 A C 0.099656 3.0317e-05
5:16846798 C T 0.225017 -6.5820e-07
5:16851245 A G 0.065739 1.2424e-05
5:16855202 C A 0.049090 -9.1497e-06
5:16856138 G A 1.110858 2.6867e-05
5:16856199 C T 0.527183 4.0982e-05
5:16858182 G A 0.282015 1.6522e-05
5:16860112 T C 0.090904 2.6310e-05
5:16862840 A G 0.030891 -7.6549e-07
5:16862998 A G 0.370363 -7.3105e-06
5:16868407 C T 0.248296 4.2866e-05
5:16871108 T C 0.076268 1.3463e-05
5:16875506 C G 0.119024 -2.8132e-05
5:16876328 C T 0.380746 2.0190e-05
5:16876379 G C 1.425954 -3.9938e-05
5:16877640 T C 0.107394 1.2530e-05
5:16879933 A C 0.023095 7.1039e-06
5:16879971 A C 0.957886 -6.9514e-06
5:16880608 C T 0.067735 -2.0855e-05
5:16882242 A G 1.179973 -1.1843e-05
5:16887383 T C 0.842095 -3.3036e-05
5:16887414 T C 0.100261 -6.5000e-06
5:16892438 A G 0.264214 -1.3384e-05
5:16896273 C T 0.203411 -1.6171e-05
5:16898070 T C 0.874156 -2.1357e-05
5:16900186 T C 0.280972 -2.6961e-06
5:16905100 A C 0.336922 6.1821e-07
5:16906913 A G 0.759809 1.3990e-05
5:16909677 C T 1.332900 -1.0978e-06
5:16919153 A G 0.131240 4.5101e-05
5:16922381 T G 1.509460 5.9761e-07
5:16927170 C T 0.087865 -1.3974e-05
5:16932515 T C 0.618934 2.5782e-05
5:16932694 T C 0.086447 -1.1852e-05
5:16933234 A G 0.814380 -2.5056e-05
5:16939952 T C 0.047920 1.8691e-05
5:16943645 G A 0.093886 -5.1500e-05
5:16956787 A G 0.045602 -2.6281e-05
5:16957666 T C 0.622246 3.6373e-05
5:16958033 G A 0.146736 1.1478e-05
5:16958118 C T 0.070404 1.7116e-05
5:16961453 A C 0.830274 2.8375e-05
5:16962908 A G 0.756678 1.5761e-05
5:16963151 T C 0.749246 -4.7790e-06
5:16964641 G A 1.126399 -3.9420e-06
5:16969440 G A 0.245086 2.9824e-05
5:16970353 T C 0.563150 -5.6242e-06
5:16980676 G A 0.335464 2.3016e-05
5:16984191 G A 1.514907 8.1859e-06
5:16985976 A G 0.121822 2.3511e-05
5:16986171 C T 0.492335 5.6259e-06
5:16988650 A G 0.027454 1.8397e-06
5:16993792 T C 0.088406 -4.3577e-06
5:16994804 G A 1.516263 3.5898e-06
5:16997071 A C 1.590879 9.1604e-06
5:17000442 G A 0.102569 -5.3762e-06
5:17003074 G C 0.170824 1.6687e-05
5:17007775 G C 0.496364 4.5398e-06
5:17008978 T C 0.086638 8.1234e-06
5:17009651 C A 0.104405 1.1958e-07
5:17012046 A G 0.210966 -3.4648e-07
5:17019121 C T 0.249564 -9.7669e-06
5:17019429 C T 0.230185 -1.1198e-05
5:17023819 G A 0.081446 1.9579e-06
5:17025201 T G 1.109848 1.4944e-05
5:17026403 C T 0.050739 7.7821e-06
5:17035931 C A 0.036810 -6.4934e-06
5:17037781 C T 0.760870 1.3735e-05
5:17038167 T C 0.622188 1.4793e-06
5:17039615 A G 0.043358 1.3197e-05
5:17040733 G A 0.045105 -1.5444e-05
5:17043421 C T 0.046142 -1.3671e-05
5:17043639 T C 0.043460 3.0449e-05
5:17044088 T C 0.172986 2.1137e-06
5:17050625 G A 0.069047 7.1821e-06
5:17050814 C T 0.079352 -2.0479e-05
5:17056251 C T 0.170052 8.1588e-06
5:17059335 C A 1.457331 8.9627e-06
5:17061742 A G 0.603401 7.2573e-06
5:17068367 T C 0.174628 1.0946e-05
5:17069833 C T 0.110392 -5.7484e-06
5:17074642 A G 0.297022 -1.9958e-05
5:17075010 G A 0.069054 -3.1649e-05
5:17075573 T G 0.053466 -3.0179e-07
5:17077740 T C 0.045153 1.0390e-05
5:17079882 A G 0.040060 -6.3012e-06
5:17080618 A G 0.039244 -1.2008e-05
5:17081286 C G 0.081031 -3.3540e-05
5:17087229 G A 0.651328 4.8957e-06
5:17091822 T C 0.055461 4.0198e-05
5:17098518 A G 0.058015 5.9943e-06
5:17099548 G A 0.051215 2.3331e-05
5:17100425 G T 0.079498 -1.2218e-05
5:17102362 T C 0.661673 1.6098e-05
5:17102603 T G 0.051065 -1.6122e-05
5:17109341 C T 0.034967 1.5073e-05
5:17112189 A G 0.729286 2.2794e-07
5:17113698 T C 0.660198 1.6096e-05
5:17120911 T C 0.033913 -1.0422e-07
5:17126651 T C 0.033046 2.9466e-06
5:17132153 T C 0.054132 -3.2466e-06
5:17134109 A G 1.730234 2.8220e-05
5:17142201 G A 0.530835 4.3374e-05
5:17142767 T C 0.294037 -4.0418e-06
5:17143515 T C 0.023486 -9.7661e-06
5:17143610 G A 1.032791 -7.8304e-06
5:17147798 T C 0.030194 1.3609e-05
5:17153618 G C 0.478256 3.0618e-05
5:17155696 C T 0.084713 8.7496e-06
5:17155900 T C 0.082045 -3.3925e-06
5:17156374 T C 0.070356 2.3983e-05
5:17157291 T G 1.121727 1.3741e-06
5:17164754 A G 0.065576 -1.0002e-05
5:17166211 T C 0.054594 -8.4163e-06
5:17167789 A G 0.086804 -1.1424e-05
5:17168087 G A 0.146556 -2.1235e-05
5:17171026 A G 0.036776 4.5612e-06
5:17172790 C T 0.836064 -2.6020e-05
5:17172903 A G 0.038425 -5.9818e-06
5:17176619 A G 0.169410 1.0582e-06
5:17177820 T C 0.085070 1.1160e-05
5:17180867 G C 0.033621 -3.6888e-06
5:17183891 A C 0.071821 -1.5388e-06
5:17185157 A G 0.069690 5.1147e-06
5:17186336 A G 0.050144 4.2468e-05
5:17187729 C G 0.029330 -2.3575e-06
5:17192713 T C 0.543676 -7.0448e-06
5:17193578 T C 1.155495 1.5982e-05
5:17193633 T C 0.484876 3.3375e-05
5:17194832 G A 0.157279 1.9091e-05
5:17197491 A G 0.049862 3.2487e-07
5:17199543 G A 1.328814 6.9420e-06
5:17200669 T C 0.121642 5.4176e-06
5:17200919 T C 0.080297 1.6319e-05
5:17208953 T C 0.394458 8.8322e-06
5:17209187 C T 0.043960 -9.0312e-06
5:17210388 T C 0.496894 -1.8414e-05
5:17213319 G C 1.154376 -2.1671e-07
5:17215444 C G 1.288529 -2.2927e-05
5:17218724 A G 0.157650 -1.6005e-05
5:17219093 T G 1.079386 -4.4703e-06
5:17219955 C T 0.055556 -4.4306e-06
5:17220275 A C 0.027110 6.0674e-06
5:17221016 G A 1.469067 1.2214e-05
5:17221087 G A 0.092026 -3.4484e-06
5:17226828 A G 0.041362 1.1689e-05
5:17232808 T C 0.090388 2.7865e-05
5:17235998 T C 0.527955 -4.6008e-06
5:17239556 T C 0.176770 2.1680e-05
5:17244055 T C 0.075435 3.0184e-05
5:17244056 A G 0.024118 1.6468e-06
5:17247021 G T 0.161458 3.1731e-06
5:17249420 G A 0.409723 -9.8274e-07
5:17252076 T C 0.090466 4.3613e-06
5:17254066 T C 0.333631 1.3722e-05
5:17262953 G A 0.634077 -3.0777e-06
5:17264914 C T 1.602982 -1.2254e-05
5:17270555 A G 0.059405 -3.0280e-05
5:17280089 T G 0.774969 -4.7816e-06
5:17283265 G A 0.986074 -1.7933e-05
5:17284013 T C 0.104014 -4.0404e-06
5:17290220 T C 0.214995 -5.7355e-05
5:17296342 G A 1.131444 -1.2052e-07
5:17312512 C A 0.973563 -7.3288e-05
5:17315887 A G 1.459486 9.8532e-06
5:17316288 G A 0.136989 4.1858e-05
5:17321055 C T 0.252457 -5.6962e-06
5:17327218 A C 1.424444 2.2040e-05
5:17327366 C T 0.119065 2.6609e-05
5:17329406 C T 0.068578 -4.8094e-06
5:17338372 T G 0.064195 1.4060e-06
5:17338886 T C 0.204942 3.8642e-05
5:17342403 A G 0.032404 1.0983e-05
5:17358957 G A 1.220519 -4.2896e-06
5:17361553 G A 0.049403 -9.7413e-06
5:17362768 A G 0.036810 -5.3406e-06
5:17366198 T G 0.799880 6.2130e-06
5:17368172 A G 0.205937 3.4238e-05
5:17380175 G A 0.021687 4.4669e-06
5:17385125 C T 0.108179 -6.1172e-06
5:17386955 G T 0.286401 -5.9273e-06
5:17389052 C T 0.207148 -2.0061e-05
5:17389131 G T 0.689426 -2.0254e-05
5:17394914 A G 0.037014 -9.4666e-06
5:17401187 C T 1.943192 -3.4055e-06
5:17401222 A G 0.065834 -5.2777e-06
5:17401762 G A 0.174278 2.0882e-05
5:17402008 A G 0.115380 1.6117e-05
5:17404483 G A 0.366433 -1.2344e-05
5:17404549 A G 1.867472 -5.1263e-06
5:17406333 G C 0.461781 -2.4142e-06
5:17410429 A G 0.349080 -5.9375e-06
5:17410883 A G 0.174030 5.0585e-06
5:17419701 A G 0.157898 9.0048e-06
5:17419984 A G 0.259111 8.1389e-06
5:17424002 C T 1.067106 -6.6147e-06
5:17427953 C T 0.230494 -3.0509e-06
5:17432569 T C 0.573224 -9.8624e-06
5:17437494 G A 1.619434 2.3085e-06
5:17437742 C T 1.342760 -1.1987e-05
5:17438198 C T 1.286262 -8.2597e-07
5:17439167 C A 0.291569 1.9814e-05
5:17442045 C T 0.980074 8.4077e-06
5:17445833 G A 0.262008 1.6117e-05
5:17453250 T C 0.274063 -2.3004e-05
5:17454783 C T 1.573655 3.8691e-05
5:17457266 T G 0.396154 2.6490e-05
5:17469690 G A 0.422108 1.3357e-05
5:17470990 A G 0.055856 -4.0953e-07
5:17484038 A G 1.621093 -2.5846e-05
5:17497656 A G 0.049923 7.8792e-06
5:17503951 T C 1.501569 -3.1605e-06
5:17504826 T C 0.135048 2.1249e-05
5:17505582 C A 0.033845 -1.3038e-05
5:17508932 T C 0.044463 3.1143e-05
5:17602857 A T 0.036524 1.1525e-05
5:17628336 A G 0.022952 1.0929e-05
5:17647496 G A 0.046159 -4.4824e-06
5:17647812 G A 0.055145 1.2987e-05
5:17656082 G A 0.039261 5.6457e-06
5:17656351 T G 1.954296 -7.4574e-07
5:17665099 T C 1.955099 -7.6009e-06
5:17665294 T G 0.038347 1.1334e-06
5:17667503 A G 0.063685 -5.0539e-06
5:17670888 T C 0.129849 -1.9275e-05
5:17671155 A G 0.041627 -1.5991e-05
5:17672743 C G 0.130189 -5.1578e-06
5:17680532 A G 0.076312 -8.5626e-06
5:17687156 A G 0.052616 2.7395e-06
5:17698130 T G 0.478321 8.1559e-06
5:17703148 G A 0.052517 -1.2233e-05
5:17704897 G T 0.165014 -3.6532e-05
5:17720338 C T 1.545614 -8.7123e-06
5:17721763 A C 1.498193 -9.5329e-06
5:17721824 G A 0.033039 4.0617e-06
5:17725542 A G 0.095487 1.4923e-05
5:17727520 G A 0.056675 3.7365e-06
5:17727693 T C 0.039764 -5.6119e-06
5:17727843 T C 0.054540 -1.6165e-05
5:17728107 G A 1.428044 1.0292e-05
5:17728175 T C 1.220781 -1.9835e-05
5:17731387 T C 0.496520 4.1655e-06
5:17732918 T C 0.152094 1.8112e-05
5:17733618 C T 0.037837 -1.1222e-06
5:17734165 T C 0.222920 5.0730e-06
5:17740358 T G 0.550234 1.7865e-05
5:17746329 G A 1.373477 2.4886e-05
5:17762135 T G 0.511194 7.7827e-06
5:17764192 G A 1.716876 -7.3645e-07
5:17767376 G T 1.088402 -1.1189e-05
5:17768665 T C 0.047530 -8.2963e-06
5:17780425 T C 1.500848 -1.5696e-05
5:17781633 A G 0.058266 7.5314e-06
5:17783686 C T 0.136336 2.1586e-05
5:17787954 C T 0.128891 -3.0519e-05
5:17791227 T C 0.181316 -5.2812e-06
5:17793379 G T 0.034896 2.5355e-06
5:17794035 A G 0.644236 1.8358e-05
5:17794765 A G 0.049892 1.5842e-05
5:17794814 C A 1.543383 6.9255e-07
5:17798652 T C 1.471487 -1.3903e-06
5:17800842 G T 0.657583 -2.1020e-05
5:17802631 C T 0.046839 9.5669e-06
5:17803067 A G 0.556010 4.7275e-06
5:17807100 G T 0.556983 -2.0374e-05
5:17807202 G A 0.120537 7.8476e-06
5:17808002 C A 1.241659 -4.3956e-06
5:17808118 T C 1.913182 2.1306e-06
5:17809857 A G 0.121918 -3.4114e-05
5:17811111 C A 0.057195 2.6811e-06
5:17815714 C A 0.061435 1.5646e-06
5:17819515 G A 0.037330 -1.2020e-05
5:17820745 C T 1.342957 -1.0587e-05
5:17821874 A G 0.133100 -1.2942e-05
5:17829804 G T 0.042440 1.0589e-05
5:17843539 C T 1.936767 3.2765e-06
5:17844764 A G 0.051840 1.8370e-05
5:17852849 G A 0.192627 -4.7958e-06
5:17856031 G T 0.035664 1.3436e-05
5:17856267 A G 0.101920 1.8486e-05
5:17858641 G A 0.121996 -3.4166e-05
5:17872367 G A 1.642393 -5.7609e-06
5:17872945 C T 1.516253 1.3630e-05
5:17878098 T G 1.939310 -2.9458e-06
5:17889115 A G 1.815930 -9.3522e-06
5:17889169 A G 0.053619 1.1073e-05
5:17909505 A G 0.481694 -3.4490e-06
5:17925353 C T 0.034148 -5.4272e-06
5:17932523 C T 0.120976 -2.1051e-05
5:17933250 C T 0.899804 7.1480e-06
5:17970685 A G 0.030571 -4.2921e-06
5:17971495 T C 0.438740 8.7544e-06
5:17977803 C T 0.035899 2.6722e-05
5:17978342 T C 0.813054 -1.6752e-05
5:17987928 A G 0.242397 4.8341e-06
5:17994663 A C 0.037405 -3.1749e-06
5:18002977 A C 0.055254 1.4739e-05
5:18007227 G A 1.295377 -3.3372e-05
5:18011717 C T 0.041631 9.7670e-06
5:18026124 C T 0.195503 -1.1398e-05
5:18028886 T C 0.026689 -1.0132e-05
5:18032934 A G 0.714507 2.9767e-05
5:18034779 A G 0.048298 2.5086e-06
5:18035899 C A 0.062149 4.9503e-06
5:18039455 C T 0.132688 2.6874e-05
5:18041899 C T 0.066297 1.8568e-06
5:18051124 G T 0.465109 -7.7902e-05
5:18052361 G T 0.297709 -2.1358e-05
5:18057606 G A 0.108842 -1.1106e-05
5:18058107 G A 0.247317 -3.0987e-05
5:18064044 A G 0.097194 -2.1377e-05
5:18064239 T G 0.065086 -3.0945e-05
5:18075582 A G 0.038571 2.2169e-05
5:18075867 A G 1.156133 -1.6479e-05
5:18078171 G A 0.088079 -5.8870e-06
5:18084764 G A 0.163542 2.9028e-07
5:18089050 C T 0.153978 -2.2018e-05
5:18092267 G A 0.165956 -3.4130e-05
5:18094041 G A 0.925571 1.1640e-05
5:18099383 A G 0.048328 -1.2088e-05
5:18099592 T G 0.031765 3.1014e-06
5:18117034 A G 0.052262 5.8684e-06
5:18118305 C A 0.902288 -4.9545e-06
5:18119968 A G 0.803415 8.7561e-06
5:18129741 C T 0.021392 -1.9335e-05
5:18129805 A G 0.383928 -1.6110e-05
5:18133510 C T 0.383503 1.8712e-06
5:18138390 T G 0.050773 2.4568e-05
5:18145248 A T 1.950278 5.8065e-06
5:18148522 G A 1.145404 -1.0268e-05
5:18156263 A G 0.049889 -3.0236e-05
5:18159559 G A 0.040539 9.6149e-06
5:18167194 T C 0.063624 -1.1443e-05
5:18178389 A G 0.164211 -1.4901e-06
5:18192438 G A 0.070944 1.7798e-05
5:18195858 G A 0.336086 -2.5767e-05
5:18196833 C T 0.058062 -4.2889e-06
5:18198172 A G 0.048352 -9.6682e-06
5:18215931 C T 0.025580 7.3244e-06
5:18219292 T C 0.122465 -6.1111e-06
5:18228471 C T 1.021228 -3.2024e-05
5:18230103 A G 0.030357 3.0764e-05
5:18230131 C A 0.335627 -2.8699e-05
5:18235746 T C 0.023112 3.9998e-06
5:18242217 G T 0.182676 1.7895e-05
5:18250575 G A 0.566846 -1.4992e-05
5:18256542 T G 1.053908 -4.3953e-05
5:18272619 A G 0.060904 2.4218e-05
5:18281311 G A 1.581288 2.8908e-05
5:18291846 A G 0.822026 -2.8289e-05
5:18304411 C T 0.039186 -5.6220e-06
5:18304552 C T 1.241194 1.6228e-05
5:18308396 A G 0.047241 -1.2953e-05
5:18317929 T C 0.441144 -7.4875e-06
5:18319808 A C 0.030204 -1.2647e-05
5:18323153 A G 0.073963 -7.2866e-06
5:18327605 T C 0.134392 4.0626e-06
5:18330107 C T 0.808590 -2.4390e-05
5:18334297 C G 1.863691 -5.5365e-06
5:18338855 G T 0.119755 3.4582e-06
5:18343230 A G 0.044871 1.2714e-05
5:18351036 T G 1.269096 -3.3260e-05
5:18357698 A G 0.266743 -6.5627e-08
5:18357870 T C 0.025441 -5.9754e-06
5:18378305 T C 1.104082 -1.2928e-05
5:18378922 T C 0.053231 -3.9560e-06
5:18393530 A G 0.140059 1.1981e-05
5:18393844 C T 0.039513 2.6661e-05
5:18394867 T G 1.958845 8.8707e-06
5:18408266 A G 0.131607 -1.8508e-05
5:18409266 G A 0.030456 -1.3304e-05
5:18415628 G A 0.051463 1.6657e-05
5:18418083 G A 1.325842 -2.9553e-05
5:18420560 T C 0.035511 -1.4200e-06
5:18435612 C T 0.416958 7.6192e-06
5:18441614 G T 0.142653 -8.3642e-06
5:18458977 A G 0.122717 -2.4662e-06
5:18466862 A G 0.264384 -1.0377e-05
5:18467089 G T 0.144686 -9.3693e-06
5:18484887 A G 0.133678 2.0713e-06
5:18491676 G T 0.060745 8.6417e-07
5:18491833 A C 0.177977 -1.0729e-06
5:18494803 C T 0.485464 1.0734e-05
5:18496375 T C 0.025550 -2.7449e-06
5:18501530 A G 0.707517 1.5042e-05
5:18502510 T C 0.027688 3.1528e-06
5:18503571 C T 0.142504 -8.7862e-06
5:18503816 G C 1.505506 -8.1054e-06
5:18505825 C A 0.074089 2.2180e-05
5:18506260 A C 0.112789 3.1733e-06
5:18513116 T C 0.187327 6.3807e-06
5:18521212 A G 0.141943 9.4355e-06
5:18521319 C A 0.169791 -3.8937e-05
5:18521351 G T 0.126273 -1.6742e-05
5:18525542 G A 0.025645 -7.0448e-06
5:18530204 C T 0.221808 -1.0144e-05
5:18544324 T C 0.120802 1.0379e-05
5:18547780 G A 0.303268 1.0406e-05
5:18562493 T C 0.028055 2.7001e-05
5:18562872 C T 0.125810 -3.9378e-05
5:18566841 T C 0.027729 2.2888e-05
5:18572048 G A 0.059412 -1.8729e-05
5:18573596 A C 0.144703 5.2132e-06
5:18577475 G A 0.079896 2.5653e-05
5:18583754 T C 0.031190 -4.1013e-07
5:18596009 C G 0.023982 2.7761e-06
5:18601778 T C 0.069720 -6.3402e-06
5:18601982 G A 0.368639 -5.4611e-07
5:18608886 G T 0.048651 7.7696e-06
5:18618300 C T 1.024370 2.5712e-05
5:18632421 T C 0.031156 -1.8520e-06
5:18655256 G T 0.023262 -1.2049e-06
5:18658586 G C 0.076989 1.6388e-05
5:18660016 G A 1.612923 1.0255e-05
5:18665150 T C 1.581067 6.4626e-06
5:18676487 T G 1.208137 4.4276e-06
5:18683210 C T 0.343549 9.5897e-06
5:18692806 C A 0.473180 -7.2263e-06
5:18697268 C T 0.066830 -2.8954e-06
5:18710366 G C 0.022480 -4.0966e-06
5:18711719 T C 0.107689 -1.8048e-05
5:18715057 T C 0.018438 1.0517e-05
5:18721678 T C 0.060160 -1.6979e-07
5:18724562 T C 1.693183 4.2858e-05
5:18730898 C A 0.023629 7.5738e-06
5:18741943 T C 0.099690 6.4509e-06
5:18745588 T G 0.293388 2.2252e-05
5:18760747 A G 1.771229 -2.0626e-05
5:18765962 C T 0.182530 1.6465e-05
5:18768229 C T 0.033305 -1.1056e-05
5:18771485 G A 0.078648 -2.7720e-05
5:18771915 G T 1.791485 -1.0624e-05
5:18772445 G A 1.215474 -1.0867e-05
5:18776458 A G 0.036507 -3.0293e-06
5:18777638 T C 0.377707 -2.3682e-05
5:18783485 G A 1.493841 -3.9603e-05
5:18784878 T C 0.051290 -5.7088e-06
5:18788150 G T 0.077598 -8.0580e-06
5:18789976 T C 0.539790 -1.0989e-05
5:18790732 A G 0.783017 -2.0522e-05
5:18792568 C T 0.177957 -2.4683e-05
5:18793886 C T 0.053622 1.3171e-05
5:18794692 G A 0.186511 1.0071e-05
5:18797589 G A 1.261858 4.9869e-06
5:18799507 A G 0.747978 -1.8744e-05
5:18811969 C G 0.043752 4.1233e-06
5:18817870 G A 0.282427 4.6327e-06
5:18823641 A G 1.771665 -5.7921e-06
5:18833633 G A 1.650060 5.2797e-06
5:18835684 C T 0.021198 -1.9208e-05
5:18839788 T C 0.030670 -6.0034e-06
5:18841708 T C 1.247667 2.7008e-05
5:18845447 G A 0.202058 -1.8541e-06
5:18849098 A G 0.430285 8.7628e-06
5:18849398 T C 0.133623 7.2843e-06
5:18850604 A G 1.175866 -1.5792e-05
5:18858549 C G 0.078142 -2.3281e-06
5:18863659 C T 0.318723 2.4799e-05
5:18866355 T C 0.295455 3.7042e-05
5:18866966 G A 0.048594 -1.0862e-06
5:18869763 C T 0.069571 2.1609e-06
5:18885615 C A 0.094784 1.3709e-05
5:18892682 A G 0.359276 9.3297e-06
5:18896219 G T 0.112385 1.3367e-05
5:18896248 G A 0.074065 1.6474e-05
5:18899373 A C 0.430256 5.1145e-05
5:18907981 T C 0.034835 2.2078e-05
5:18917030 G A 0.106027 -4.1764e-06
5:18917775 T C 0.045303 2.0998e-06
5:18921267 T C 0.064277 -1.9924e-05
5:18929720 G A 0.871630 -1.3896e-05
5:18941541 T C 0.028596 2.1344e-05
5:18950807 T G 0.182166 1.3051e-05
5:18952121 T C 0.208215 1.5505e-05
5:18953453 A G 1.369020 -2.9003e-06
5:18954716 T C 1.772263 -1.5902e-05
5:18957049 A C 0.040325 -1.4141e-05
5:18974771 C A 0.021534 -1.2610e-05
5:19004680 C T 0.140120 -9.9699e-07
5:19004945 T C 0.099999 -1.1299e-06
5:19005319 G T 0.992228 -1.1150e-05
5:19027170 T C 0.027100 1.6203e-05
5:19031043 T C 0.198553 7.9164e-06
5:19039340 A G 0.030408 5.5234e-06
5:19041348 A G 0.028684 2.0299e-06
5:19066292 G A 1.438441 3.1186e-05
5:19067546 T C 0.175764 1.3193e-05
5:19086449 G A 0.143862 8.9403e-06
5:19088832 G A 0.868383 6.3225e-06
5:19105443 G T 0.203119 1.8606e-05
5:19155374 G A 1.213050 1.1258e-05
5:19160015 G A 0.448671 -2.4849e-06
5:19160113 G A 1.657787 1.3489e-05
5:19173168 T C 0.026971 -1.2138e-05
5:19173299 G A 1.204833 1.0446e-05
5:19177465 A G 1.653697 1.1798e-05
5:19180464 C T 0.050015 -1.7428e-05
5:19183884 T C 0.249231 3.6195e-05
5:19193119 C T 0.228655 2.0558e-05
5:19199649 T C 1.428993 -7.8512e-06
5:19208299 A C 0.367868 2.5222e-05
5:19216537 C T 0.475129 1.1316e-05
5:19216825 T C 0.076414 -2.4264e-05
5:19238518 T C 0.066756 1.2688e-05
5:19269538 T C 1.673471 -8.4032e-06
5:19271243 C T 0.182322 -1.6955e-05
5:19272015 C T 0.024384 3.2660e-06
5:19280885 C T 1.060785 1.7708e-06
5:19285249 T C 0.051983 -1.2642e-05
5:19289131 T C 0.127391 -1.5444e-05
5:19293097 C A 1.070176 -1.5929e-05
5:19298000 C A 0.751565 2.5697e-05
5:19312988 A G 0.192954 -2.2162e-06
5:19321671 T C 0.069761 3.4779e-06
5:19334463 A G 0.122587 -1.4746e-06
5:19334490 T C 1.648244 9.0736e-06
5:19359137 G A 0.322004 1.7682e-05
5:19364680 T C 0.310421 5.3212e-06
5:19364723 A G 0.273315 -2.3911e-05
5:19373475 A G 0.077489 2.5096e-06
5:19374520 G A 0.762703 3.1349e-05
5:19382868 C T 0.054900 -1.7752e-05
5:19395901 T G 0.052242 1.4654e-05
5:19403594 T C 0.336174 -7.7222e-06
5:19411509 A G 0.169080 -1.2123e-05
5:19416456 G A 0.062156 -9.8228e-06
5:19418911 T G 0.067952 -2.1606e-05
5:19428277 C T 0.061527 3.0365e-05
5:19431934 C T 1.081365 3.3367e-05
5:19438215 G A 0.034801 -1.5825e-05
5:19441735 C T 0.824114 -2.9392e-05
5:19448013 C T 0.958699 2.6236e-05
5:19448847 T C 0.604624 2.6170e-05
5:19452057 G A 0.064274 1.1460e-05
5:19457006 A G 1.972693 2.3514e-05
5:19457309 T C 0.255354 7.5885e-06
5:19460675 A G 1.215923 3.5119e-05
5:19464385 A G 0.445414 -3.6103e-05
5:19468106 G T 0.757406 -2.5130e-05
5:19469168 T C 0.043644 -1.5032e-05
5:19477873 G A 0.063165 -1.1111e-05
5:19480314 G T 0.060258 -3.0189e-06
5:19487359 C A 0.172653 5.3451e-05
5:19488982 G A 0.364804 1.7453e-05
5:19490274 T C 1.928043 -1.2906e-05
5:19495011 C A 0.090741 -1.9601e-05
5:19495398 A G 0.589335 -1.8401e-05
5:19502477 T C 0.380573 -1.1649e-05
5:19505227 C T 0.112810 -6.5843e-06
5:19511485 T C 0.040016 -1.8067e-06
5:19519095 C A 0.047533 -1.0963e-05
5:19519296 G A 0.062836 2.8534e-05
5:19520932 C T 0.873142 -1.9750e-05
5:19522561 A G 0.991864 -3.0959e-05
5:19526602 T C 0.025719 -1.7524e-06
5:19532592 G T 0.878232 -4.6193e-05
5:19533067 T C 0.093111 -1.4376e-05
5:19548843 T C 1.302853 1.8744e-05
5:19554043 T C 1.550404 2.3328e-05
5:19558913 T C 0.131849 -2.4864e-05
5:19566476 A G 0.168012 -1.3289e-05
5:19568287 T C 0.028474 -1.7861e-06
5:19577893 A G 0.160237 -3.9913e-06
5:19585940 T C 0.432083 3.3791e-05
5:19608272 C T 0.056046 3.7961e-07
5:19617375 G A 0.026097 2.8910e-05
5:19621828 C T 0.160638 -3.5655e-06
5:19624978 T C 0.020389 -2.9880e-06
5:19628652 A G 1.396389 8.7456e-06
5:19652953 G T 0.975548 -1.7890e-05
5:19674591 T G 0.038136 -2.6699e-06
5:19684170 T C 0.081905 1.9648e-05
5:19688614 A G 0.028096 -2.9032e-06
5:19698240 C T 0.090673 1.4547e-05
5:19716270 G A 0.060357 7.7711e-06
5:19729704 C T 0.035725 3.1780e-06
5:19730260 C T 0.030391 9.3719e-06
5:19741876 C T 1.721276 8.1348e-06
5:19760904 T C 0.043062 1.5439e-05
5:19766546 C T 0.031571 5.2462e-06
5:19769106 T G 0.089769 6.4719e-06
5:19771834 C T 1.772310 1.0867e-05
5:19788595 C T 0.995750 -1.6573e-06
5:19792265 C T 1.216089 -1.1116e-05
5:19795401 A G 0.089147 -4.7197e-06
5:19802403 T C 0.161798 -5.4191e-06
5:19820435 T A 0.031887 -6.0597e-06
5:19835878 A G 0.033539 3.7679e-05
5:19837847 A C 0.025537 -3.6661e-06
5:19845469 C T 0.098663 1.3690e-05
5:19848325 G A 1.823947 1.1555e-05
5:19849960 C T 0.256387 6.3367e-06
5:19853523 T C 1.819860 5.8983e-06
5:19856689 T C 0.085247 -8.3308e-06
5:19873084 A G 1.969864 2.8962e-05
5:19895428 A C 0.128612 1.0884e-05
5:19912744 C T 0.342546 -1.4316e-05
5:19913921 C T 0.737269 1.0959e-05
5:19917411 T C 1.975321 7.3204e-06
5:19920554 T C 1.100053 -8.6961e-06
5:19925559 A G 1.881295 2.1785e-05
5:19941313 C T 0.025590 2.0119e-05
5:19949209 G T 0.174890 -3.3668e-06
5:19951337 T C 1.929702 4.7618e-06
5:19956152 G A 0.027960 -8.2283e-06
5:19970119 A C 1.902051 7.9938e-06
5:19979682 A G 1.120867 -3.7598e-06
5:19980959 A C 0.057559 2.2375e-05
5:19985355 C A 0.102039 -4.4547e-06
5:19988042 T C 0.056172 1.1931e-05
5:19989481 C T 0.112238 -2.4865e-06
5:19996011 T C 0.147114 -1.1261e-05
5:20003326 A C 0.024611 -9.6316e-06
5:20017558 T C 0.054299 1.7504e-05
5:20019349 G A 0.080416 -6.7401e-06
5:20025936 T C 0.039962 1.6875e-05
5:20031482 A G 0.243788 3.8551e-06
5:20033352 T G 0.080083 1.3177e-05
5:20041034 A G 0.050535 3.5148e-06
5:20041224 C T 0.068901 6.0448e-06
5:20054865 T C 1.818008 1.1301e-05
5:20073777 C T 0.768360 2.5254e-05
5:20080599 A G 0.026961 -2.9036e-06
5:20095783 C T 0.039282 -8.9573e-06
5:20099496 T C 1.813516 1.7066e-05
5:20107527 T C 1.039282 -2.1132e-05
5:20113526 A C 0.060415 -7.4275e-06
5:20123407 T C 0.030486 -4.2892e-06
5:20124530 G A 0.765416 1.9281e-05
5:20124595 C A 1.890624 8.2883e-06
5:20125004 A T 0.034070 4.1006e-05
5:20126254 A G 0.043861 3.4452e-06
5:20143940 A G 1.093601 -1.0881e-05
5:20157131 A G 0.842724 3.1701e-05
5:20165390 T G 1.112191 -4.7160e-05
5:20172650 A G 0.067279 -2.7215e-06
5:20175241 G A 0.142068 1.5538e-06
5:20188534 C T 0.033050 -1.1632e-05
5:20189195 T C 0.102705 -3.5523e-06
5:20189781 T C 1.235465 -4.4785e-05
5:20189820 G A 0.181982 1.6608e-05
5:20209198 A G 1.087437 -4.4058e-05
5:20209523 T C 0.042770 1.2828e-05
5:20213382 C T 0.093080 3.8029e-06
5:20228192 T C 0.036976 -2.0768e-06
5:20254182 T C 0.748454 3.5984e-05
5:20256368 G T 0.076353 -8.5081e-06
5:20269822 G T 0.033400 -3.9965e-06
5:20287727 C T 0.123237 -3.0340e-07
5:20290034 C T 0.899161 3.2180e-05
5:20298238 A G 0.052782 3.0402e-06
5:20300604 T C 0.043960 -3.6270e-06
5:20300832 C T 1.220893 -2.6870e-05
5:20302089 T C 0.067296 -9.9298e-06
5:20304541 G C 0.056321 -1.2546e-05
5:20316239 A G 0.070893 3.5402e-06
5:20321499 C G 0.043406 3.8309e-05
5:20326557 T C 0.089086 -1.3514e-05
5:20329201 C T 0.060309 -4.6056e-06
5:20329424 C T 1.563113 -2.6191e-05
5:20338828 C G 0.035559 1.8528e-05
5:20344170 A G 0.098177 -3.5276e-05
5:20360960 C A 0.155379 8.2685e-06
5:20366840 G A 0.060500 -1.9282e-05
5:20372153 T G 0.108784 -5.2048e-06
5:20374213 A C 0.090809 3.9839e-06
5:20377305 A G 0.364947 1.6841e-05
5:20382657 C A 1.146672 -3.9456e-05
5:20385244 T C 0.057083 -8.3873e-06
5:20404303 A G 0.044184 -1.0181e-05
5:20405033 A G 0.038285 1.4478e-05
5:20406973 C T 1.165208 4.0964e-05
5:20407555 G A 0.119500 -1.7034e-05
5:20412160 G A 0.078397 8.6894e-06
5:20412447 T C 0.022146 -4.5310e-06
5:20414438 G A 0.089113 -6.7723e-07
5:20434140 T G 0.492291 -3.7093e-05
5:20442110 G A 1.586391 2.9765e-05
5:20452221 C T 0.030551 2.7183e-06
5:20453521 C T 0.442463 -1.9101e-05
5:20454990 T G 0.082966 1.0028e-05
5:20465317 A G 1.069166 6.0101e-05
5:20471224 C T 0.104490 -4.3422e-06
5:20477377 T C 0.110987 8.0019e-06
5:20478455 T C 0.027144 -3.5535e-05
5:20486424 T C 0.090034 -3.3693e-06
5:20491042 T G 0.041760 -1.1959e-06
5:20495675 A C 1.939997 4.8018e-06
5:20496934 T C 0.064981 7.9230e-06
5:20498820 C T 1.001442 3.0639e-05
5:20499537 A G 0.038761 6.3444e-06
5:20500910 A C 0.082459 -3.3708e-06
5:20506992 C T 0.032407 -1.5314e-07
5:20510105 T C 0.108886 -1.2859e-05
5:20524183 T C 0.087267 -2.1860e-05
5:20525250 G A 0.975317 1.7065e-05
5:20536822 G A 0.084540 -1.4689e-05
5:20537913 C T 0.038357 1.0526e-05
5:20538856 C T 0.104640 -3.0182e-06
5:20541014 A G 0.035865 5.3499e-06
5:20548631 G T 0.361170 2.4453e-05
5:20558758 A G 1.843115 1.7475e-05
5:20559539 T G 1.358178 4.0057e-05
5:20565534 A C 0.378733 -1.3647e-05
5:20571375 T C 0.043293 -1.0276e-05
5:20574412 A G 1.374375 4.1613e-06
5:20576987 A G 0.035137 -1.9534e-06
5:20584170 G A 0.147223 3.7973e-05
5:20590368 G A 0.041981 6.6418e-07
5:20591101 C T 0.685102 -1.9858e-05
5:20598340 T C 0.100886 1.8210e-05
5:20606377 A C 0.023231 5.9274e-06
5:20609605 A G 0.292653 1.9247e-05
5:20614869 T C 1.224956 2.5501e-05
5:20616080 T C 0.860206 -9.5187e-06
5:20622411 A C 0.122842 8.5335e-06
5:20622895 A G 0.268545 -8.6219e-06
5:20672364 T C 0.110572 -1.2155e-05
5:20676877 C A 1.671353 -2.0278e-05
5:20682830 T G 1.570759 -1.1992e-05
5:20685512 T G 0.183662 1.4141e-05
5:20686940 T C 0.089871 -6.6874e-06
5:20688946 G A 0.571711 9.8567e-06
5:20692763 G A 0.058263 4.6682e-06
5:20734677 T C 0.046986 -6.1453e-06
5:20743126 G T 0.109077 -1.2373e-06
5:20753277 T C 1.852444 9.9973e-06
5:20770446 A G 0.221519 8.3793e-06
5:20781145 A G 0.022568 -4.9876e-06
5:20782786 A G 1.912026 8.6535e-06
5:20787690 A G 1.973989 1.4587e-06
5:20795713 A G 0.031139 -1.0916e-05
5:20808011 C A 0.025478 -2.5549e-06
5:20832246 G A 0.175608 1.3921e-05
5:20834610 C T 0.054479 1.1278e-05
5:20840058 A G 0.693486 7.5740e-07
5:20878350 C G 1.806853 -4.9876e-06
5:20880933 T C 0.022126 -3.7730e-06
5:20887540 G A 0.040217 -1.4222e-05
5:20894591 A G 0.925891 -3.2065e-06
5:20906723 A G 0.091680 1.4127e-05
5:20916491 G T 0.071627 -7.2403e-06
5:20924403 C T 0.946103 6.6809e-06
5:20934789 C A 0.029436 9.6718e-06
5:20938155 A C 0.944396 -2.7057e-07
5:20945914 G A 0.032893 9.3431e-07
5:20946045 T G 0.098602 -7.1513e-06
5:20946608 T C 0.354999 1.0380e-05
5:20947236 C T 0.088450 -4.6656e-06
5:20947391 A C 0.021099 -6.7859e-07
5:20950727 A G 0.060925 2.6055e-05
5:20953429 A C 0.672611 1.5193e-05
5:20954852 C T 0.269558 -2.6031e-05
5:20968497 G A 0.068517 -1.3101e-05
5:20970812 A G 0.186722 5.4024e-06
5:20976765 T C 0.878820 -8.1035e-06
5:20981688 C T 1.065277 -2.1041e-06
5:20990394 G C 0.932558 -1.4746e-05
5:20991259 C A 1.159486 -9.7554e-06
5:20997412 T C 0.087641 1.0942e-05
5:21003741 T G 0.030262 2.0931e-05
5:21003806 G A 0.026699 -9.5849e-06
5:21012563 G A 1.783272 2.1906e-05
5:21031429 A G 0.102226 -1.5344e-05
5:21033450 T G 0.029490 -5.3223e-06
5:21034984 T C 0.045792 -8.2452e-06
5:21037447 G A 0.374468 -2.0723e-06
5:21039701 G C 0.078352 -9.5648e-06
5:21049002 T C 0.088198 1.4763e-05
5:21053379 G A 0.209055 -2.3300e-05
5:21060393 A G 0.053428 4.6801e-06
5:21073962 C T 0.026342 -1.4021e-05
5:21089492 G A 0.038857 7.4749e-06
5:21093728 C T 0.040448 -7.0928e-06
5:21123190 C T 0.464463 2.7467e-07
5:21135446 T G 0.032234 2.1599e-05
5:21136601 G A 1.226262 1.9979e-05
5:21138383 A G 0.084516 1.8837e-05
5:21140266 A C 0.035127 -5.4078e-07
5:21154640 T C 0.025332 -6.8368e-06
5:21164411 G T 1.785566 1.3054e-05
5:21172293 T C 0.128238 -6.3584e-06
5:21174806 G A 0.119762 1.8236e-05
5:21179977 T C 0.052109 -3.8909e-06
5:21194994 A G 0.069724 -1.3606e-05
5:21210552 C A 1.178453 1.8916e-05
5:21216062 C T 0.106459 -2.7803e-05
5:21254806 T C 0.070291 2.8027e-05
5:21255349 G A 1.976511 1.2078e-06
5:21261450 T C 0.165238 6.4627e-06
5:21268417 C T 0.037459 -4.2281e-05
5:21269659 A C 1.769818 -4.9715e-06
5:21305897 T C 0.215739 -1.9222e-05
5:21319693 T C 1.935839 6.8284e-06
5:21349741 C T 0.456277 -1.6049e-05
5:21381491 T C 0.815369 2.0171e-05
5:21391093 G A 0.213679 -1.1481e-05
5:21395831 G T 0.908062 -6.9782e-06
5:21398609 A C 0.036582 2.4431e-06
5:21406179 A G 0.142096 -7.8557e-06
5:21419651 C T 0.079444 -9.4014e-06
5:21421092 G A 0.032271 3.4408e-06
5:21424743 A G 0.256748 -1.0904e-05
5:21432845 T C 0.048634 1.2802e-06
5:21441598 T C 0.056478 1.4973e-05
5:21445348 T G 0.041383 -1.7305e-06
5:21473438 T C 0.257254 -5.8478e-06
5:21537168 C T 0.058994 2.2706e-05
5:21574347 A G 0.171803 -2.1352e-05
5:21574610 A G 0.716768 7.1568e-06
5:21584489 G A 0.160900 -9.1354e-06
5:21585236 C A 0.500233 -1.1491e-05
5:21586180 G A 0.141864 4.7444e-05
5:21586683 G A 0.044833 -1.0821e-06
5:21588144 A G 0.104592 1.6301e-05
5:21596561 G A 1.069805 5.9259e-06
5:21598533 C T 0.836142 5.1935e-06
5:21599848 A G 0.111565 -6.1663e-06
5:21602645 G A 0.050413 1.2011e-06
5:21606932 C A 0.138301 -3.4339e-05
5:21610596 A G 0.028854 -1.2859e-05
5:21618174 C T 0.050756 -3.9565e-06
5:21630793 G A 0.141368 1.7177e-06
5:21630897 T C 0.336545 2.4590e-05
5:21631713 C T 0.927917 -3.6092e-05
5:21636136 G A 0.147603 -5.1631e-06
5:21637415 G A 0.494851 1.7965e-05
5:21638406 G A 0.052418 -1.1218e-05
5:21649344 C T 0.183284 2.1594e-05
5:21655316 C T 0.127031 1.2400e-06
5:21665598 T C 0.423234 1.4117e-05
5:21665667 T C 0.100298 1.2854e-05
5:21675135 G T 0.062312 1.9196e-06
5:21677564 G A 0.037452 -1.5540e-06
5:21680040 C T 0.117015 7.7294e-06
5:21685470 G A 0.122237 1.6964e-06
5:21693110 C T 0.066569 5.8739e-07
5:21694078 A G 0.042324 -3.6225e-06
5:21694912 C T 0.051276 8.9869e-06
5:21694941 A G 0.042569 7.7049e-06
5:21699923 C A 0.054564 -5.4417e-06
5:21701837 A C 1.765123 -1.3111e-05
5:21705237 G T 0.185919 1.2081e-05
5:21708164 C T 0.031180 4.8398e-06
5:21717860 G A 0.046193 4.6748e-06
5:21722174 A T 0.343804 6.9036e-06
5:21727068 A G 0.159054 -3.8297e-06
5:21731892 A G 0.040390 -1.2718e-05
5:21752056 G A 1.472354 1.9760e-05
5:21753558 T C 0.026393 -1.0374e-05
5:21753563 A C 0.045959 1.1474e-06
5:21753995 A C 0.024503 1.0708e-05
5:21756939 G A 0.062825 -1.1066e-05
5:21760731 C T 0.136455 5.5524e-06
5:21779154 C T 0.345391 1.5197e-05
5:21779929 T C 0.044942 1.8196e-05
5:21785701 A G 0.027270 -8.0706e-06
5:21787634 C T 0.073797 4.0903e-06
5:21804327 G T 0.141385 -1.3190e-05
5:21804513 T G 0.077026 -1.5377e-05
5:21808324 T G 0.072644 1.1325e-05
5:21810125 T G 1.571877 8.9101e-06
5:21817206 C T 0.072491 1.6312e-06
5:21820959 T C 1.461166 1.8168e-05
5:21840179 T A 0.021538 -1.2893e-05
5:21842436 G A 0.100927 1.0355e-05
5:21847933 T C 0.035736 2.6627e-06
5:21848297 C T 1.565761 1.5826e-05
5:21853116 T G 0.080974 -1.8266e-05
5:21855046 T C 0.071094 1.1901e-06
5:21861366 T C 0.139563 -1.6050e-05
5:21864313 A G 0.167574 1.3025e-05
5:21864980 C T 0.025080 2.1316e-06
5:21879938 A G 1.810902 -4.5707e-07
5:21887751 A C 0.138131 3.3438e-06
5:21893549 G T 0.073327 1.5342e-05
5:21895662 A C 1.728109 9.2137e-06
5:21897546 C T 1.594558 -1.7964e-05
5:21899621 A G 0.131668 4.7580e-05
5:21906641 C T 1.464100 -1.1681e-05
5:21922228 A G 1.741851 6.7589e-06
5:21931111 C T 0.153216 3.4070e-05
5:21981298 C T 0.278258 3.8552e-06
5:22017812 T C 0.412086 -7.8074e-06
5:22019734 T C 0.079260 -1.8325e-05
5:22021552 A G 0.101492 -8.7367e-06
5:22023440 T C 0.443551 6.9860e-06
5:22038998 T C 0.413180 -4.2937e-06
5:22041604 A C 0.040040 -2.5735e-06
5:22041939 A T 0.033373 -1.8370e-06
5:22046454 C T 0.024407 5.9745e-06
5:22048843 C T 0.064433 -3.9121e-06
5:22052528 G C 0.046469 1.6637e-05
5:22053951 A G 0.932000 3.2253e-06
5:22067554 T G 0.442871 -1.8029e-07
5:22067795 T C 0.056389 -6.9333e-06
5:22069661 T G 0.081184 -1.0596e-05
5:22078103 T C 0.059147 -9.0378e-06
5:22089151 A G 0.122098 -7.1494e-06
5:22103614 A G 1.046149 1.2447e-05
5:22113135 A G 0.039982 2.1126e-05
5:22119111 G A 0.915518 8.0943e-06
5:22121513 T C 0.047849 -2.5575e-05
5:22123627 C G 0.114574 2.3788e-05
5:22135250 G A 0.228832 -1.0450e-05
5:22141602 C T 0.892872 -8.3601e-08
5:22148025 C T 0.810157 1.6439e-06
5:22148450 A G 0.031992 9.3645e-06
5:22150535 T C 0.060500 -1.7425e-05
5:22152971 T C 0.036477 9.1805e-06
5:22155740 C T 0.080790 -2.2937e-05
5:22159085 T C 0.191056 -2.2048e-06
5:22160137 G A 0.124688 -3.4654e-06
5:22160246 G A 0.816797 -1.5122e-05
5:22168548 A T 0.056702 -1.3311e-05
5:22174874 A G 0.307164 1.8036e-05
5:22193967 T C 0.974127 1.6380e-05
5:22221987 T C 0.204442 1.3301e-05
5:22224467 C T 0.040580 -8.4972e-06
5:22227091 G T 0.032642 1.5423e-05
5:22227279 T C 1.063913 4.2854e-06
5:22240334 A G 0.285473 7.9978e-06
5:22271471 C T 0.038595 -1.4340e-05
5:22272861 A G 0.026141 1.2022e-06
5:22279286 C T 0.050780 -2.3709e-05
5:22288308 C A 0.068200 3.9900e-06
5:22299418 C G 0.044884 -4.1867e-06
5:22307863 T C 0.022490 7.1939e-06
5:22314539 A G 0.944552 -1.1803e-05
5:22320292 C A 0.084343 1.2680e-05
5:22320476 G A 0.060571 -1.9863e-05
5:22326153 C T 1.962588 1.9677e-05
5:22329008 G A 0.856572 -8.4706e-07
5:22339451 A G 0.084564 -5.6876e-06
5:22341833 T C 0.074069 8.5473e-06
5:22344760 T C 0.024431 1.8565e-05
5:22347955 A G 0.025733 1.3117e-05
5:22365713 G A 0.071583 1.1997e-05
5:22366987 A G 0.031333 3.3788e-05
5:22372792 T C 1.664346 -4.4231e-06
5:22375786 C T 0.565894 7.9710e-06
5:22381973 A G 0.071927 3.4833e-05
5:22390242 T G 1.032509 -3.1373e-06
5:22401315 T C 0.157816 1.8371e-05
5:22407892 C A 0.879735 -1.2690e-05
5:22431719 C A 0.579194 -2.6683e-05
5:22433157 T C 0.026155 1.1965e-05
5:22434579 A G 0.035328 -1.5666e-07
5:22434692 T C 0.047842 7.0546e-06
5:22446214 G A 0.927155 -8.4364e-06
5:22449493 A G 0.051881 9.2542e-06
5:22459113 T C 0.064151 3.6523e-08
5:22459714 G A 0.026964 2.0985e-05
5:22470291 C T 0.802382 -4.0181e-06
5:22473266 G A 1.044014 -2.2263e-05
5:22488692 A C 0.119341 9.3326e-06
5:22493163 T C 0.036793 3.0456e-06
5:22499504 G A 0.248745 3.8484e-08
5:22505739 C A 0.023347 -6.7196e-06
5:22512471 G T 0.088274 4.3015e-06
5:22512887 T C 0.142733 3.3630e-06
5:22514442 A G 0.069105 1.2425e-05
5:22526001 A G 0.054591 -4.8156e-06
5:22528391 T G 0.064654 8.5327e-08
5:22529763 C T 0.042052 -9.8970e-06
5:22540126 C A 0.069033 7.4254e-06
5:22550328 C T 0.263843 -4.0053e-05
5:22551434 T C 0.039411 1.4901e-05
5:22591196 T C 0.218966 5.8797e-06
5:22593479 G A 0.062128 1.8626e-05
5:22600095 C T 1.031700 -6.0266e-06
5:22600409 C T 0.123114 8.3889e-06
5:22612031 T C 0.025512 1.4830e-05
5:22612834 T C 0.039322 1.0134e-05
5:22617513 C T 0.057695 5.2068e-06
5:22625630 C G 0.193623 -3.0278e-06
5:22632898 A G 0.048869 -2.2829e-05
5:22657926 T G 0.280407 -1.3000e-05
5:22658820 A C 1.089636 -7.0849e-07
5:22660383 G C 0.747571 6.1018e-06
5:22662629 T G 0.066341 -2.1050e-05
5:22673195 A G 1.257288 1.8695e-06
5:22683523 G A 0.213890 1.2802e-07
5:22683737 A G 0.030694 -2.9890e-05
5:22686751 A C 1.298773 2.2710e-06
5:22711559 T C 0.027022 -4.5191e-06
5:22714493 G A 0.081383 1.5644e-05
5:22717978 A C 0.031190 -8.5056e-07
5:22733747 G T 0.216681 1.2658e-06
5:22740437 G C 0.032156 -1.2906e-06
5:22746535 T C 0.028001 -2.1641e-05
5:22751656 A G 0.068969 -3.1537e-05
5:22752122 T C 1.724064 6.8295e-06
5:22752507 A G 0.216117 -9.4417e-06
5:22761272 T C 0.113918 -7.9834e-06
5:22764980 T G 0.969507 8.3905e-06
5:22783512 A G 0.032808 -2.7578e-06
5:22787602 A G 0.135595 -1.3125e-05
5:22788084 A G 0.031982 -4.8771e-06
5:22791335 G A 0.080277 2.3180e-05
5:22791612 T G 0.060507 -1.4897e-05
5:22794657 G A 0.227475 1.1444e-05
5:22800808 T C 0.287686 -2.4548e-05
5:22804527 T G 1.446135 -1.6876e-05
5:22810317 A G 0.049797 -1.1183e-05
5:22812980 A T 0.086563 2.1607e-05
5:22813022 C T 0.266176 4.7809e-05
5:22820419 T C 0.035817 8.4010e-06
5:22825804 T G 0.907297 1.5029e-07
5:22826121 C T 0.139134 -1.5150e-06
5:22828762 C A 1.561906 2.5668e-06
5:22829550 A G 0.046561 -7.7329e-06
5:22835892 C T 0.108998 7.7777e-06
5:22856741 C T 0.471470 4.4291e-06
5:22861403 A G 1.381103 5.0119e-06
5:22862352 G A 0.040121 -8.2894e-06
5:22863332 T C 0.040750 2.4653e-07
5:22879255 T G 0.066065 1.6530e-05
5:22902477 T G 0.364706 -3.6898e-06
5:22924332 G A 0.104888 -3.0170e-05
5:22926894 T C 0.023360 1.4825e-06
5:22931112 A C 0.054744 -1.3283e-05
5:22937784 G A 0.065491 1.3527e-05
5:22946602 T C 0.570079 1.3914e-05
5:22946928 A G 1.008146 -6.9384e-06
5:22949159 A G 0.114931 3.4034e-06
5:22952768 G A 0.025516 1.9571e-05
5:22955916 C T 1.370859 -7.7819e-06
5:22991089 A G 1.084377 3.9949e-06
5:22993000 T C 0.318302 2.0078e-05
5:23004331 T C 0.030809 1.1406e-05
5:23013765 G A 0.069594 1.6047e-05
5:23028305 A C 0.041423 1.1807e-05
5:23049685 A G 0.055431 5.1501e-06
5:23054172 A G 0.041529 -7.1477e-06
5:23057391 A C 0.448467 8.1366e-06
5:23061740 T C 0.020933 -3.8609e-06
5:23062300 G T 0.071117 -5.0257e-06
5:23068489 A G 0.033937 9.1914e-06
5:23069121 A T 0.167547 3.2094e-05
5:23069553 A C 0.359144 7.4567e-06
5:23073936 A G 1.448365 -5.0558e-06
5:23077509 A C 0.067259 1.1730e-06
5:23081373 T C 0.044728 -1.5637e-05
5:23082098 T G 0.035562 4.7068e-06
5:23089620 T C 0.034984 7.1816e-06
5:23101848 A G 0.118504 -5.3066e-06
5:23104803 A G 0.044021 4.8639e-05
5:23104936 G T 1.904805 1.2628e-07
5:23124187 G A 0.056573 -1.0416e-06
5:23126508 A G 0.279102 -4.8279e-05
5:23129194 A C 0.041005 -3.8219e-06
5:23133102 A G 0.031948 -9.9593e-07
5:23139015 A G 0.021222 5.0857e-06
5:23148472 T C 0.079801 -4.3693e-06
5:23153562 C T 0.313409 2.0791e-05
5:23154327 C A 0.045320 -7.8356e-06
5:23157813 G T 1.739019 -1.1092e-05
5:23159111 T C 1.327981 -5.6233e-06
5:23160757 G A 0.308721 1.2980e-05
5:23171554 A G 1.075337 -2.1447e-06
5:23179275 A G 1.173775 -6.0726e-06
5:23182083 A G 0.024173 1.2424e-06
5:23195394 T G 1.878079 6.9283e-06
5:23196434 C A 0.030826 1.6415e-06
5:23202075 C T 0.025978 4.1887e-06
5:23204841 C T 0.058868 7.5257e-06
5:23210180 G A 0.140311 -1.1258e-06
5:23214437 C A 1.573327 9.3942e-06
5:23214512 C T 0.099618 -4.7939e-05
5:23214724 C T 0.432988 2.0890e-05
5:23217567 A G 1.049114 -1.2391e-05
5:23225217 G T 0.028018 -2.9180e-05
5:23237298 C T 1.641139 -1.5984e-06
5:23243400 C T 0.434239 -6.5060e-06
5:23244025 T C 0.702516 -4.4606e-05
5:23244391 C T 0.126042 8.8916e-06
5:23245877 G A 0.106445 -1.3378e-05
5:23248775 G C 0.117297 7.7467e-06
5:23256430 A G 0.032723 1.5579e-05
5:23256452 T C 0.826191 5.8313e-05
5:23257526 A G 0.250162 1.8883e-05
5:23260829 G A 0.351892 3.2733e-05
5:23270647 T C 0.029310 -9.5293e-06
5:23275270 C T 0.231572 1.2464e-06
5:23282426 A G 0.280472 2.9932e-05
5:23303036 C T 0.378023 -7.1050e-05
5:23304085 T C 0.089997 -1.0710e-06
5:23304880 C T 0.114849 2.6225e-05
5:23312425 G C 1.072256 -4.1921e-05
5:23313013 G T 0.212350 2.7158e-05
5:23314640 A C 0.041043 -1.0220e-05
5:23319870 T G 0.109464 -4.5034e-06
5:23326688 C T 0.206332 3.0621e-06
5:23344350 C T 1.286064 -3.3750e-05
5:23379379 C T 0.109444 -1.9331e-06
5:23383625 T G 0.065334 6.9476e-06
5:23400737 T C 0.046384 -1.1858e-05
5:23403282 T C 0.321222 4.1328e-05
5:23404575 G T 0.018677 -9.1100e-06
5:23416474 T G 1.845349 1.3936e-05
5:23421733 T C 0.038340 9.5230e-06
5:23434272 G A 0.096718 7.6537e-06
5:23439535 C T 0.042841 9.0174e-06
5:23440094 C T 0.069003 -1.5339e-05
5:23440490 A G 0.029527 -7.3991e-08
5:23446583 G T 1.592392 -3.2845e-05
5:23454500 T G 0.562518 4.1676e-05
5:23454599 C T 0.090908 1.0688e-05
5:23461384 A G 0.117800 3.3896e-06
5:23471192 A G 0.052789 1.1263e-06
5:23474929 A G 0.068721 -1.5614e-05
5:23475692 C T 1.635777 -1.1237e-06
5:23476402 G A 1.061340 -5.4847e-06
5:23483860 T C 1.722440 -4.1797e-06
5:23493956 T C 0.430979 -2.8594e-06
5:23507740 A G 0.040781 1.2633e-05
5:23521097 A G 0.112351 -9.0499e-06
5:23524992 A G 0.076802 -2.5754e-06
5:23530024 T C 0.075119 1.5147e-05
5:23532129 G T 1.933570 1.5307e-06
5:23532194 C T 1.875199 7.9159e-06
5:23532675 A G 0.150497 9.8329e-06
5:23533746 C T 1.366956 -6.5869e-06
5:23537104 G A 0.082714 -3.3083e-06
5:23547138 T G 0.074657 1.6815e-05
5:23574164 A G 0.374038 1.6687e-06
5:23574940 C T 0.745442 -4.1212e-05
5:23578441 A G 1.475639 -1.7615e-05
5:23580987 T C 0.376527 3.7235e-05
5:23585182 A C 0.196503 4.4880e-05
5:23589068 A C 0.127952 7.3658e-06
5:23594090 C T 0.115611 3.8554e-06
5:23609153 T C 0.320953 3.5825e-05
5:23610049 T C 0.094614 8.9876e-06
5:23615825 T C 0.199831 4.7842e-05
5:23617928 T C 0.869352 -4.2971e-05
5:23618097 A G 0.067252 -1.2853e-05
5:23621475 G A 0.988067 -5.3540e-05
5:23622504 T C 0.812524 1.2266e-05
5:23624487 G T 0.073637 -1.7254e-05
5:23625061 A G 0.028926 -4.3267e-06
5:23627010 T C 0.038801 -1.1051e-05
5:23639422 G C 1.660592 -1.1084e-05
5:23639519 G A 0.186147 1.4418e-05
5:23648977 A G 1.843095 1.5787e-06
5:23651770 G A 0.050192 2.7275e-06
5:23653508 C A 0.081987 1.8192e-05
5:23653742 C G 0.033566 3.1597e-06
5:23658554 T G 0.056179 1.4700e-06
5:23669932 A G 1.655540 -1.1982e-05
5:23681175 C T 0.020521 -1.7543e-05
5:23681705 A G 1.822390 1.2915e-05
5:23684928 C T 0.111698 1.0261e-05
5:23692614 C T 0.020583 -1.8206e-05
5:23697107 T C 0.061057 -2.7968e-06
5:23697888 G A 0.033638 -2.5541e-06
5:23700064 C T 0.100393 3.2598e-05
5:23702757 A G 0.056257 1.5045e-05
5:23706438 C G 0.069125 -2.0875e-05
5:23709934 T G 0.022622 -1.0459e-05
5:23712399 T C 0.064953 2.7352e-06
5:23715904 G A 0.908415 -3.2108e-05
5:23719042 T C 1.738227 3.7398e-06
5:23722243 A G 0.135140 2.1693e-05
5:23722484 C T 0.190818 3.1597e-05
5:23727533 G A 1.367245 1.3350e-05
5:23743625 G A 1.180401 -4.9120e-06
5:23746882 G A 1.436874 1.2573e-05
5:23751646 T C 0.046680 -7.3425e-06
5:23755327 C A 0.049121 1.6461e-05
5:23756862 A G 0.035902 -1.1165e-05
5:23770512 C T 0.066443 1.6177e-05
5:23781847 A G 0.131315 1.6508e-05
5:23784639 G A 0.069713 -1.1290e-05
5:23787579 A C 0.059371 -1.1342e-05
5:23795175 A C 0.035627 4.0726e-07
5:23809827 A G 0.197186 2.6680e-05
5:23814577 G A 0.025533 -7.2143e-06
5:23816191 C A 0.035083 -8.1718e-06
5:23820422 C T 0.055730 2.3723e-05
5:23871182 A C 0.045700 2.8005e-05
5:23889506 T C 0.224242 2.5164e-06
5:23899090 A G 0.088382 -3.5918e-06
5:23916411 C T 0.035481 1.5102e-05
5:23919363 G A 0.895860 2.6992e-05
5:23944798 T G 0.024649 1.4683e-05
5:23947580 C T 0.381678 1.0869e-05
5:23955534 G A 1.206991 1.4009e-05
5:23958136 A C 0.050025 -5.3708e-06
5:23961454 T C 0.346707 -1.8147e-06
5:23996739 T C 0.082181 -2.2932e-05
5:23998594 G T 0.048791 -6.6471e-07
5:23998617 A G 1.236583 1.0736e-05
5:24002488 G T 0.023758 -1.1500e-06
5:24017682 A C 0.056400 1.6280e-05
5:24019971 G A 0.056621 1.2843e-05
5:24022429 T C 1.433375 -3.9561e-06
5:24033692 T G 0.038234 -6.5745e-07
5:24042926 C T 0.056610 1.3414e-05
5:24047399 C T 0.122285 -8.6045e-06
5:24047459 T C 0.991470 -4.8173e-06
5:24061216 A G 0.248418 5.7444e-06
5:24066008 C G 0.102603 1.7883e-05
5:24072686 G A 0.053173 -1.5539e-05
5:24080261 G T 0.024999 2.1809e-06
5:24082439 C T 0.039713 -2.2442e-05
5:24093007 T C 0.056536 1.6665e-05
5:24093130 C T 1.208154 -6.0742e-06
5:24106012 T C 0.222644 1.9185e-06
5:24116077 T G 0.038598 -4.1194e-06
5:24119190 C T 0.098938 1.7848e-05
5:24129811 G A 0.410484 1.0011e-05
5:24134138 G T 0.312382 -6.0760e-07
5:24153691 T C 0.131322 -6.0419e-06
5:24188502 C T 0.091047 1.3485e-05
5:24190187 C T 0.038282 -4.3422e-06
5:24192081 A G 1.168594 -6.9679e-06
5:24198232 C A 0.158391 1.1112e-05
5:24213360 T C 0.049042 -7.9616e-06
5:24219203 A C 1.480678 -1.3829e-05
5:24229197 G A 0.117488 -1.6645e-05
5:24229218 T C 0.046911 -1.9594e-06
5:24233477 A G 0.063869 1.0398e-05
5:24241285 A C 0.045901 -4.9840e-06
5:24251120 G A 0.215804 1.9956e-05
5:24255293 C T 1.127867 -1.3438e-05
5:24259232 A G 1.615640 9.3216e-06
5:24261955 A G 0.123135 -2.1237e-06
5:24270683 G A 1.403962 9.0797e-06
5:24301428 A G 1.523491 -3.1299e-05
5:24304762 G A 0.059449 2.7346e-06
5:24311320 G A 0.072382 -9.6097e-06
5:24319828 C A 1.012562 -1.4952e-05
5:24320325 T C 0.074079 -4.1557e-06
5:24324513 C T 1.449426 -1.0461e-07
5:24327476 G A 0.427443 1.0846e-05
5:24335255 C T 0.100652 1.1867e-05
5:24337202 G A 0.062407 -5.9180e-05
5:24347122 A C 0.157347 -4.1369e-06
5:24350084 T C 0.086641 6.1842e-07
5:24353258 G A 1.686642 -2.8044e-06
5:24356255 T G 0.104657 -1.9993e-05
5:24362721 G A 0.040621 2.7663e-07
5:24365406 T C 0.136370 -1.0544e-05
5:24380195 T C 0.041928 2.9787e-05
5:24382079 A G 1.630205 -2.1349e-06
5:24382182 C T 1.830798 2.3105e-05
5:24399722 A G 0.038751 -2.5716e-05
5:24414162 G T 0.129458 4.5455e-06
5:24421761 T C 0.118314 1.1690e-05
5:24426305 T C 0.108577 -1.9187e-05
5:24443738 G T 0.027012 2.1760e-05
5:24447219 A G 0.047176 8.0913e-06
5:24448102 T G 0.136639 9.8078e-06
5:24457943 G A 0.209565 7.3671e-06
5:24463001 G A 0.169522 1.0521e-05
5:24463621 C T 1.320998 -1.7017e-06
5:24481235 T C 0.154406 2.2379e-06
5:24484694 T G 0.052129 1.2118e-05
5:24486805 T C 1.761703 1.0108e-05
5:24491131 A G 0.065202 -9.0514e-06
5:24495464 T C 1.751361 2.2222e-06
5:24496045 C T 0.135405 1.4931e-05
5:24497211 T C 0.043174 2.8133e-05
5:24497368 C T 0.046040 -1.0235e-05
5:24497516 T G 1.087056 -5.9827e-06
5:24498670 T G 0.044935 3.5301e-05
5:24500600 C T 0.032710 4.2212e-06
5:24500645 T C 1.568151 -1.7404e-05
5:24501412 C T 0.344405 3.9475e-05
5:24502421 T G 0.895047 -1.0825e-05
5:24509025 C T 0.047931 -6.2286e-06
5:24510136 T C 0.060092 -6.6577e-06
5:24515499 C T 0.037605 2.2589e-06
5:24515556 C T 0.993557 -1.8067e-05
5:24517707 A C 0.032781 1.5718e-06
5:24533142 T G 0.026570 -8.2483e-06
5:24545963 G A 0.029225 2.2535e-05
5:24547913 G C 0.059629 3.7905e-06
5:24551051 A G 0.251733 -8.2570e-06
5:24555885 T C 1.631381 -1.3716e-05
5:24557753 C T 0.604560 5.1618e-06
5:24561315 C T 0.042430 -5.1370e-06
5:24561774 T C 0.026005 6.6424e-06
5:24561894 C T 0.033594 1.2796e-07
5:24565137 G C 0.630589 1.4654e-05
5:24571288 G C 0.059324 1.1977e-06
5:24571833 G A 0.105996 -1.1625e-05
5:24577451 C T 1.002261 -6.4713e-06
5:24587664 C T 0.062900 -1.3929e-05
5:24588151 C T 0.496479 1.5004e-05
5:24592809 A C 0.075031 -1.4628e-05
5:24594474 T C 0.669228 4.8449e-05
5:24594995 A G 0.147923 -2.0318e-05
5:24597533 A C 1.599069 -2.3773e-06
5:24602650 A G 0.367534 -3.0728e-05
5:24607337 T C 0.448828 1.4128e-05
5:24609370 C T 0.269711 9.9489e-06
5:24609663 G A 0.231171 -5.5774e-05
5:24614499 G A 0.158330 -1.4723e-05
5:24626598 A G 1.430625 1.2746e-07
5:24632937 C T 0.079739 -6.2815e-06
5:24633542 G A 0.038472 1.3552e-06
5:24634171 A G 0.100941 1.5779e-05
5:24641521 T C 0.376401 1.1770e-05
5:24643300 G T 1.252593 9.8432e-06
5:24643756 C T 1.749396 -5.4294e-06
5:24644222 C G 1.934108 2.1123e-06
5:24644508 C T 0.035171 2.6066e-06
5:24644807 G A 0.035844 2.0965e-06
5:24645673 A G 1.916449 3.7851e-05
5:24646058 T C 0.036742 1.1903e-05
5:24664715 C T 1.467510 -1.4469e-05
5:24665004 C T 1.566223 -4.0278e-05
5:24665603 A C 0.026077 7.2558e-07
5:24671126 T C 0.131121 -2.4707e-05
5:24686507 A G 0.064331 1.0446e-05
5:24699586 T C 0.058814 1.7384e-05
5:24720930 C T 0.135004 -2.3370e-05
5:24722640 G T 0.058960 -1.6097e-05
5:24735123 A G 0.040563 -1.1948e-05
5:24736102 A G 0.139750 9.9253e-06
5:24737095 G T 0.111528 -2.6960e-05
5:24738659 A G 0.125943 1.5496e-05
5:24739100 T G 0.071682 -3.8889e-05
5:24776622 G A 0.058086 3.1827e-05
5:24786092 T C 0.048250 -9.9415e-06
5:24786907 G A 0.421534 9.7614e-06
5:24792462 C A 0.317057 -5.3416e-05
5:24794141 A G 0.036521 8.0113e-06
5:24794265 T C 0.142837 -4.6384e-05
5:24798954 A G 0.093930 1.4560e-05
5:24802084 A G 1.227924 7.6111e-05
5:24802406 G A 0.161760 -1.0748e-05
5:24805795 T G 0.086039 -2.5134e-05
5:24812458 A C 0.049386 1.1712e-05
5:24814214 T C 0.066497 -2.5388e-06
5:24826212 C G 0.048009 -2.2794e-06
5:24833154 C T 0.124512 -3.4308e-05
5:24836259 G T 0.048352 -3.1798e-06
5:24837197 T G 0.115478 6.7346e-07
5:24837962 T C 1.076071 3.4519e-05
5:24838294 A G 0.371998 5.1327e-06
5:24840816 A G 0.067629 2.9235e-06
5:24842557 T C 0.538362 -8.1718e-07
5:24842642 T C 0.050923 2.1127e-05
5:24847071 T C 0.238039 -2.1394e-05
5:24848011 T C 0.078352 1.6155e-05
5:24851431 C T 0.041811 -9.4135e-06
5:24851859 G A 0.080198 -2.6644e-06
5:24852209 C T 0.959610 3.4082e-05
5:24854664 A C 0.222008 -9.7774e-06
5:24855905 G A 0.068472 -7.9331e-06
5:24857730 C A 0.685034 1.4481e-05
5:24859691 A G 0.026753 3.0100e-05
5:24859792 C T 0.111154 9.2558e-06
5:24865276 G A 0.063379 -1.0072e-05
5:24865888 A G 1.076952 1.0003e-05
5:24866294 T C 0.025264 -6.2478e-06
5:24867497 G T 0.310737 -1.1141e-05
5:24867580 C T 1.667140 1.1879e-05
5:24868356 A G 1.549296 4.6582e-06
5:24868535 C T 0.023098 4.7088e-06
5:24876069 G A 0.031734 1.7649e-05
5:24876829 G T 0.076010 -2.6374e-06
5:24879012 C T 0.358552 1.8456e-05
5:24883353 G A 0.050538 -9.8986e-06
5:24884404 A C 0.311723 -7.7892e-06
5:24906495 T A 0.045051 8.8757e-06
5:24907677 A G 1.753778 1.6974e-05
5:24909657 A G 0.200552 7.5447e-06
5:24910687 A G 0.098680 1.6818e-05
5:24914619 T C 0.210422 1.0064e-05
5:24915848 A G 0.045697 -2.0983e-06
5:24917652 A G 0.059174 -9.9423e-06
5:24921617 C T 0.462213 1.1610e-05
5:24926817 G C 0.023738 2.3763e-05
5:24936768 A C 0.114730 -1.1603e-05
5:24938843 A C 0.026658 1.5015e-05
5:24945414 A C 0.022221 -4.1734e-06
5:24946851 A C 0.162950 -5.7248e-06
5:24947395 T C 0.371645 2.0478e-05
5:25009976 C T 0.051674 -9.7148e-06
5:25015565 G A 0.833844 2.8992e-05
5:25016009 T C 0.028926 2.2080e-07
5:25023041 T C 0.069547 9.0744e-06
5:25024447 T C 0.042913 -9.1420e-06
5:25026356 G A 0.049165 7.8158e-06
5:25030780 G A 0.057403 -1.2329e-05
5:25032543 C T 0.093067 2.8669e-05
5:25041349 T A 0.042569 7.6406e-06
5:25053079 C T 0.057596 -1.9436e-05
5:25054845 A C 0.051269 -5.6941e-06
5:25059154 G C 0.046360 7.6252e-06
5:25060782 T C 0.806037 -2.1536e-05
5:25062494 A G 0.165146 -1.4837e-05
5:25077119 G A 0.025743 -1.3213e-05
5:25077606 C T 0.194300 1.9043e-05
5:25095284 C T 0.401641 2.9830e-05
5:25102258 T G 0.027610 -5.1231e-06
5:25103612 G A 0.959807 -2.6277e-05
5:25109314 A G 0.057117 -1.0033e-05
5:25135494 T C 0.123917 -1.9320e-05
5:25145448 A G 0.085652 -2.5812e-06
5:25147708 T C 0.044235 1.3449e-06
5:25153680 A G 0.956071 -2.2695e-05
5:25155503 G T 1.692421 -1.9313e-05
5:25168931 T C 0.103518 -4.7000e-07
5:25195729 T C 0.315589 2.8244e-06
5:25219238 T C 0.285153 -4.2264e-06
5:25219297 G A 0.154437 -1.1532e-05
5:25222239 C T 0.286404 1.6028e-05
5:25224674 T G 0.025074 -1.2649e-05
5:25225183 A G 0.050647 3.2058e-07
5:25234785 T C 0.036725 8.1956e-06
5:25244385 T G 0.062373 -1.7988e-05
5:25302681 A C 0.090139 -2.9326e-06
5:25317277 A G 0.187126 -6.8597e-06
5:25317885 A G 0.289505 1.3917e-05
5:25319179 C T 1.842180 -3.1418e-05
5:25320285 G A 0.090857 -7.3667e-06
5:25355836 C T 0.276542 -1.4765e-06
5:25356229 T A 0.028467 -8.8979e-06
5:25375547 A G 0.444792 3.6227e-05
5:25377493 T G 0.031761 -1.8450e-06
5:25378425 G T 0.084778 4.6891e-06
5:25388258 T C 0.030663 -1.4009e-05
5:25388318 T C 0.031907 2.9915e-06
5:25393541 A G 0.036983 -6.8046e-06
5:25396735 A G 0.031776 2.1243e-05
5:25397998 C T 1.629569 2.0753e-05
5:25420816 T C 0.044582 -5.1444e-06
5:25439384 T G 1.160468 -6.1511e-08
5:25445561 C T 0.097877 -9.7401e-06
5:25446514 T C 0.330204 -1.6662e-05
5:25446768 A G 0.075136 -2.0461e-05
5:25451220 C T 0.062621 -2.1744e-05
5:25453114 T C 0.262164 -4.0071e-06
5:25463774 G A 0.067330 -1.7309e-05
5:25469752 A G 0.168091 -9.0942e-06
5:25471052 T C 0.137540 -4.4805e-06
5:25480023 A G 0.159550 -3.2084e-07
5:25480667 G C 1.041634 8.3655e-06
5:25484823 A G 0.058249 4.3792e-06
5:25488772 G C 0.326967 -2.5466e-06
5:25490307 G C 0.237097 2.1092e-05
5:25494578 G A 0.142065 1.5329e-05
5:25498346 T C 0.484556 8.6858e-06
5:25504811 A C 1.018658 1.5354e-05
5:25504896 A G 1.346282 1.1815e-04
5:25513207 G A 0.261365 -3.4852e-05
5:25517139 A G 0.024581 2.1989e-05
5:25517376 G T 0.205656 7.4872e-06
5:25519827 G T 0.148698 9.8170e-06
5:25522271 G A 0.164538 1.2698e-05
5:25537909 T C 0.112915 8.8589e-07
5:25538036 C A 0.610754 -3.7480e-05
5:25538649 C T 0.114237 -8.1594e-06
5:25541381 G A 0.071043 -7.3076e-06
5:25545711 A G 0.087838 6.3328e-06
5:25557102 T C 0.059038 8.7822e-06
5:25557717 A G 0.995716 -3.6673e-05
5:25561705 A G 0.031316 1.4133e-05
5:25570417 T C 0.266345 -1.1786e-05
5:25573170 G A 0.818383 -4.2606e-05
5:25577504 T C 0.042607 1.1377e-05
5:25592858 C A 0.432464 -1.3844e-06
5:25596329 T C 0.030401 -1.4310e-05
5:25600145 A C 0.218840 -1.6050e-06
5:25600723 G A 0.087821 1.4547e-05
5:25603873 A G 0.133470 -9.9302e-06
5:25606851 T G 0.189489 5.3218e-06
5:25611088 T A 0.043460 4.1321e-07
5:25634038 T G 1.561341 -1.7018e-05
5:25634353 C T 0.389446 -3.1106e-05
5:25636829 T C 0.222556 -1.9763e-05
5:25656110 G A 0.418250 -7.4007e-06
5:25675324 G A 0.070662 -2.4170e-05
5:25678049 G A 0.195531 -2.3607e-07
5:25681684 G C 0.040580 4.0056e-05
5:25683942 G A 0.216093 -2.5556e-05
5:25686469 T C 1.565533 -1.4684e-05
5:25687683 G T 1.355723 3.7438e-06
5:25690880 G A 0.147379 -6.6551e-06
5:25695368 T C 0.131549 7.5299e-06
5:25695377 C T 0.131206 6.0810e-06
5:25698030 C T 1.692421 -3.0406e-05
5:25699332 G A 0.059806 -2.2994e-06
5:25700355 A C 0.720116 -2.9076e-06
5:25705905 G A 0.076612 2.6646e-05
5:25711728 A C 0.469947 -6.1983e-06
5:25714751 T C 0.032502 -5.1754e-06
5:25725546 G A 0.052435 -9.5757e-06
5:25733084 T C 0.031969 -3.2410e-06
5:25738440 G A 0.087964 7.2581e-07
5:25739489 T G 0.079716 6.0140e-06
5:25742016 C T 0.436265 1.0389e-05
5:25760679 T G 1.538658 -2.4597e-05
5:25767202 G T 0.064746 -3.3130e-06
5:25774174 G A 0.043769 1.1220e-05
5:25775014 A G 0.862256 1.2064e-05
5:25781857 C T 0.114163 1.1082e-05
5:25793027 T C 0.198465 1.3035e-05
5:25793509 G A 0.788987 -1.5779e-05
5:25802875 C G 0.387777 1.3227e-05
5:25808995 A G 0.062883 4.6218e-06
5:25816871 G A 0.057528 -1.4226e-05
5:25826618 C A 0.687148 3.8254e-06
5:25827959 C T 0.020147 9.9840e-06
5:25829523 C T 0.298936 -3.4630e-05
5:25835748 T C 0.075864 -4.7402e-05
5:25843377 A G 0.684221 2.8994e-06
5:25858693 A G 0.073480 -1.6148e-06
5:25865730 G A 1.952501 6.2863e-06
5:25868225 G A 0.140783 8.8918e-06
5:25870330 T C 0.762492 3.2486e-05
5:25872483 C T 0.056614 -1.7494e-05
5:25881744 C T 1.861161 4.8614e-05
5:25882178 C T 0.039016 -9.6934e-06
5:25882488 T G 0.097643 3.2168e-05
5:25885872 G A 1.530063 3.0946e-05
5:25891686 C G 0.330422 -2.6968e-06
5:25902342 C T 0.807764 -4.5353e-06
5:25903831 A G 0.086831 2.1095e-05
5:25911359 C T 0.032275 -1.4921e-05
5:25914890 A C 0.226333 2.5495e-05
5:25930746 C A 0.039251 4.5967e-06
5:25944968 T C 0.719277 1.3055e-05
5:25951664 G A 0.075796 -7.7964e-06
5:25953842 T G 0.050232 -7.8587e-06
5:25954006 C G 0.080732 4.3097e-05
5:25967703 C T 0.763053 6.5617e-06
5:25969746 A G 0.419963 -9.1465e-06
5:25983272 G A 0.116645 -2.8791e-05
5:25988651 T C 0.064331 6.8462e-06
5:25988944 G A 0.065348 3.8372e-06
5:25991360 G A 0.035011 -1.9313e-06
5:26000725 A C 0.547426 -1.5600e-05
5:26002250 C A 0.040954 1.6317e-06
5:26002856 G A 0.142232 1.6391e-05
5:26014812 G A 0.065045 -5.1567e-06
5:26037946 C A 0.314201 -4.0387e-05
5:26038349 A G 0.139400 -1.0764e-05
5:26040732 G A 0.364740 -5.4160e-06
5:26046747 G A 0.039173 4.5052e-07
5:26056353 A C 0.131685 2.0237e-07
5:26065471 G C 0.084938 -1.2827e-07
5:26068553 C A 0.066613 7.5823e-06
5:26072691 C T 0.020392 -1.2381e-05
5:26080216 G T 0.171310 -5.7728e-07
5:26090519 G A 0.033016 5.5189e-06
5:26095705 A G 0.066310 -7.4357e-06
5:26096596 T C 0.392204 1.2032e-05
5:26109554 G A 0.660269 8.6478e-06
5:26124704 C G 0.162461 -1.6228e-05
5:26125816 G A 0.752918 8.0346e-06
5:26126217 C T 0.067340 3.9836e-06
5:26139138 T A 0.117389 -2.2898e-05
5:26142834 T G 0.027994 -3.3890e-07
5:26148020 C T 0.275110 -2.0735e-05
5:26158377 C T 0.074075 -4.2393e-07
5:26166334 G A 0.964666 1.3166e-05
5:26174294 A T 0.036089 1.0907e-05
5:26179067 T C 0.086723 1.2752e-05
5:26184833 T G 0.052306 3.4320e-05
5:26188775 T A 1.274406 -6.8048e-06
5:26193097 G A 0.824345 -9.6568e-06
5:26193615 T A 0.353599 7.3941e-07
5:26193942 G A 0.067255 -1.2895e-06
5:26199664 C T 0.730608 -1.2919e-05
5:26201879 G A 1.938140 3.6986e-06
5:26205094 G T 1.206063 1.6473e-05
5:26216260 A G 0.911268 -8.1790e-06
5:26223088 C G 0.288747 2.2623e-05
5:26223958 G C 1.931721 7.1741e-06
5:26225277 G T 1.299626 5.6606e-06
5:26231699 A G 0.512744 -1.3319e-05
5:26239663 T C 0.057270 1.4270e-05
5:26261078 A G 0.095079 -5.3067e-06
5:26265451 A G 0.571747 -1.3151e-06
5:26267054 G A 0.061986 4.5396e-06
5:26267717 C T 0.690613 -4.7189e-06
5:26268802 G A 0.042175 -4.0209e-06
5:26270049 A G 0.435531 6.0000e-06
5:26285351 A G 0.040988 -1.1670e-05
5:26290850 A C 0.868940 2.6237e-05
5:26301705 T C 0.255925 5.8764e-05
5:26314561 C T 0.901407 2.8241e-05
5:26322195 T C 0.030745 1.0887e-05
5:26322425 G A 0.524222 6.0416e-06
5:26326483 G A 0.250020 9.2029e-05
5:26334156 A G 0.641917 -1.5859e-05
5:26336760 T C 0.949655 1.9157e-05
5:26344497 G C 0.107250 1.4654e-05
5:26348380 C T 1.216970 -6.6416e-07
5:26349218 C T 0.513846 -1.4298e-05
5:26355634 C T 0.068143 -2.7195e-07
5:26356774 G A 0.023969 7.9821e-06
5:26356874 T G 0.580809 1.0402e-06
5:26358175 T G 0.032009 -7.9287e-06
5:26361748 G A 0.032577 2.0049e-05
5:26365593 A G 0.055560 9.7787e-06
5:26369085 A C 0.176658 -1.2267e-05
5:26369145 A G 0.186317 2.5703e-07
5:26375033 C T 0.029021 4.6120e-06
5:26376401 T G 0.027661 -1.4168e-05
5:26377810 T C 0.047526 1.2698e-05
5:26378012 T C 0.054200 2.4255e-06
5:26389262 C G 0.055686 1.0326e-05
5:26392066 G T 0.062319 3.1078e-06
5:26392785 A G 0.165095 -9.7933e-06
5:26393191 T C 0.155338 5.0280e-06
5:26401117 T C 0.022952 1.4793e-05
5:26401867 C T 0.055074 1.4353e-05
5:26403328 A G 0.022381 8.6708e-06
5:26403717 C G 1.694325 1.4976e-05
5:26404160 C T 0.072355 -3.7624e-06
5:26405853 G A 0.373916 -7.8831e-06
5:26412275 G A 1.887405 1.1604e-07
5:26413749 T C 0.041644 2.6672e-06
5:26421943 G A 0.222790 -8.9816e-06
5:26424083 G A 0.071019 1.0417e-05
5:26430695 C G 0.220852 1.3067e-05
5:26431901 C G 1.819973 1.1814e-05
5:26440240 T C 0.039836 2.5291e-06
5:26444309 G C 0.145495 7.7273e-06
5:26447676 G A 0.043450 -4.2201e-07
5:26448108 T C 0.034770 9.9568e-07
5:26448594 A G 0.032210 -1.3527e-05
5:26459724 C T 0.784098 1.8959e-05
5:26467154 T C 0.129210 -1.5068e-05
5:26490801 G A 0.041743 3.5484e-06
5:26493545 C T 0.032547 4.0744e-06
5:26503464 T C 0.215358 -1.6482e-05
5:26508553 A G 0.067578 2.4989e-06
5:26531604 C G 0.047373 -6.2829e-06
5:26538201 T C 0.251305 -1.0794e-05
5:26551516 G T 0.737833 2.2504e-05
5:26560200 G A 0.025247 -4.0140e-06
5:26561188 C T 0.852604 7.0522e-06
5:26575966 T C 0.608391 1.6537e-05
5:26577794 G A 0.029599 7.8956e-06
5:26579892 C T 0.067874 -2.2156e-06
5:26602662 G A 0.187796 1.0769e-05
5:26603318 G T 0.087005 -2.7652e-06
5:26606969 A C 0.256602 1.7460e-06
5:26608601 T C 0.132012 -1.5105e-06
5:26616085 C T 0.029330 1.6663e-06
5:26652610 T C 0.034648 4.9498e-06
5:26658397 C T 0.029051 1.4675e-05
5:26678205 T G 0.169536 -1.9973e-06
5:26683468 C T 0.032975 2.1714e-06
5:26689056 C G 0.065936 9.1007e-06
5:26692126 T C 0.041957 -2.1395e-05
5:26699082 C T 0.794967 6.5850e-06
5:26711507 G A 0.521006 5.5340e-06
5:26713247 C T 0.050950 1.6305e-05
5:26719259 A G 0.106187 1.4548e-05
5:26722431 C T 0.345674 1.3616e-05
5:26722785 C T 0.191090 -1.7060e-05
5:26722872 A G 0.035297 3.0261e-05
5:26723783 A C 0.172983 1.8380e-05
5:26724073 A C 0.032778 2.0863e-05
5:26731947 T C 0.229583 2.6085e-05
5:26736006 A G 0.775007 1.2221e-05
5:26748669 G C 0.032951 1.2571e-06
5:26753627 C T 1.123441 1.0110e-05
5:26755279 T G 0.335474 -2.6942e-06
5:26762385 A G 0.187813 -2.3679e-05
5:26770343 A C 0.035076 -8.7917e-06
5:26778066 G A 0.530865 -2.4150e-05
5:26782517 T C 0.092536 -1.0318e-05
5:26785171 C A 0.290063 8.3088e-06
5:26785372 C T 0.584766 -1.6225e-05
5:26785720 A C 0.061095 -7.4084e-06
5:26796667 C A 0.709897 -1.6607e-05
5:26803871 G A 0.443031 -9.6639e-06
5:26806412 T C 0.155817 -2.8667e-06
5:26813730 T C 0.091935 2.7316e-06
5:26815667 T G 0.022884 3.2893e-06
5:26826871 T C 0.830073 2.7077e-05
5:26841837 T G 0.045891 -4.8261e-06
5:26842521 C T 0.135364 -1.6242e-05
5:26842742 T C 0.847066 -9.2572e-06
5:26851371 T C 0.094114 1.3965e-05
5:26851526 G C 0.108053 -3.4969e-06
5:26866077 C T 0.109032 7.1873e-06
5:26866371 A G 1.054200 6.0155e-06
5:26867904 T C 0.081888 8.3288e-06
5:26872598 T C 0.205869 -1.1462e-05
5:26880675 A G 0.041886 -1.7671e-05
5:26882085 C T 0.262337 2.3769e-05
5:26882975 T C 0.106034 4.4528e-06
5:26904191 A G 0.138009 -1.0766e-05
5:26915074 A C 0.051171 9.4989e-06
5:26917559 T C 0.090146 4.4263e-06
5:26918681 C T 0.449280 -7.3520e-07
5:26920982 A G 0.325400 7.5757e-06
5:26929058 G A 0.128887 1.4900e-05
5:26934729 G A 1.916779 -8.6005e-06
5:26937376 C A 0.110946 1.8462e-05
5:26942688 C T 1.809637 4.7883e-05
5:26951509 A G 0.061442 5.4836e-06
5:26961843 A G 0.148586 6.7378e-06
5:26966363 G A 0.347479 -2.3044e-05
5:26972230 C T 0.929087 -4.9778e-06
5:26972741 A G 0.575689 4.6209e-05
5:26972778 C T 0.101444 -6.1820e-06
5:26976450 A G 0.021524 1.3508e-05
5:26988424 C T 1.019311 1.3019e-05
5:26992182 A C 0.024309 -1.2763e-05
5:26995601 A G 1.013888 1.5908e-05
5:27009240 T C 0.051320 3.4578e-06
5:27013684 T C 0.068999 -7.3060e-06
5:27022711 A C 0.187344 -4.1909e-06
5:27025036 C T 0.062043 -1.9803e-06
5:27028983 G A 0.139005 4.6298e-06
5:27030109 T C 0.052102 -1.3154e-05
5:27031863 A G 0.041563 6.1214e-06
5:27034819 G A 0.118375 -2.1473e-05
5:27036457 A C 0.020674 -2.1875e-05
5:27036929 T C 0.022065 8.5368e-06
5:27041752 A C 0.073321 6.7606e-06
5:27051105 G A 1.002373 1.1795e-05
5:27053866 T C 0.124879 -4.8592e-06
5:27058850 T C 1.248853 -4.6470e-06
5:27072879 C A 0.061289 -6.8270e-06
5:27083580 A G 0.231246 3.4259e-06
5:27086358 G C 0.302139 6.1643e-05
5:27087208 C T 0.165891 2.5881e-05
5:27088529 T C 0.445669 -5.5597e-06
5:27096623 T C 0.210289 1.9946e-05
5:27098078 G A 0.047737 -4.1182e-05
5:27099322 C T 0.070730 -3.8740e-05
5:27115148 T C 0.980774 5.0900e-06
5:27137520 T G 0.727497 -1.6120e-05
5:27154889 T C 0.461985 1.6862e-05
5:27159580 A G 0.586619 2.9995e-07
5:27163667 A C 0.040064 3.1228e-06
5:27167366 C T 0.036093 -3.7965e-06
5:27176325 A G 0.024384 -1.2382e-05
5:27180762 A T 0.191012 2.8242e-05
5:27191681 C G 0.032326 -3.0892e-06
5:27193805 C G 0.238671 -4.0751e-05
5:27199621 T G 0.079461 -6.8166e-06
5:27205212 G A 0.029595 -3.4757e-06
5:27212633 C T 0.036891 -1.2711e-05
5:27215645 T C 0.051538 8.2163e-06
5:27229738 C A 0.406204 -1.3437e-05
5:27240011 A G 0.239779 -4.1162e-05
5:27244233 A C 0.097402 -6.4200e-07
5:27265262 T C 0.047411 -1.3185e-07
5:27269149 G A 0.332047 5.0652e-06
5:27270063 A C 0.079862 1.5945e-05
5:27272568 C G 1.322052 -4.2653e-06
5:27281185 G A 1.944879 -9.9539e-06
5:27289296 A G 0.052068 7.3060e-07
5:27293967 C T 0.213417 -2.2502e-05
5:27295389 C T 0.021439 8.0985e-06
5:27297644 A C 0.130788 -1.5267e-06
5:27299617 A G 0.046969 4.3616e-06
5:27299743 C A 0.052347 1.6988e-06
5:27300676 C T 0.034858 2.9902e-06
5:27302955 C T 0.235584 -1.1884e-05
5:27307727 T G 0.058185 -1.3706e-05
5:27308254 T G 0.509001 1.1154e-05
5:27308696 T C 0.037048 4.4311e-06
5:27309796 T C 0.103559 2.6050e-06
5:27319815 G T 0.070285 -7.8132e-06
5:27338567 G A 0.104786 4.1716e-05
5:27345941 A G 0.070312 -4.8623e-06
5:27347296 T C 0.041502 6.9825e-06
5:27347813 T G 0.027491 1.8830e-06
5:27347968 A T 0.034525 -1.0813e-05
5:27350062 T C 0.032088 2.3117e-07
5:27352984 A G 0.260899 2.6806e-05
5:27365896 G A 0.058586 1.0583e-05
5:27369637 G A 1.948597 3.9713e-05
5:27370990 A C 0.034311 -1.2679e-05
5:27373862 G T 1.053809 -9.3251e-06
5:27376012 A G 0.042297 4.2372e-06
5:27377588 C T 0.132783 -2.9374e-05
5:27397498 C A 1.122989 -1.4945e-05
5:27401935 A G 1.471032 -2.3985e-05
5:27406866 C T 0.097775 1.4940e-05
5:27416907 C T 1.214678 -1.2736e-05
5:27435731 A G 0.300283 -2.2822e-05
5:27444817 A G 0.046884 5.7431e-06
5:27448991 T C 0.170012 -1.6119e-05
5:27449824 G A 1.055132 -6.6974e-06
5:27465455 A G 0.042603 -1.9914e-05
5:27501474 T G 0.708829 6.8555e-06
5:27526656 T C 0.066501 9.9286e-06
5:27533049 G A 0.033818 -2.0794e-06
5:27534705 C T 0.075840 5.3086e-06
5:27535665 T G 1.284164 2.2906e-05
5:27581662 T G 0.030401 -3.5387e-05
5:27583046 C A 0.582944 1.0857e-05
5:27583734 G A 0.061085 -1.6945e-05
5:27591013 T C 0.031231 -8.5091e-08
5:27601644 A G 0.238515 -1.7080e-05
5:27604790 G T 0.028164 -4.3155e-07
5:27612452 G A 0.070050 9.7602e-06
5:27623268 C T 0.287265 9.2247e-06
5:27658454 T C 0.900562 7.2024e-06
5:27662410 C T 0.156555 -3.0298e-05
5:27670495 A G 0.045524 2.8130e-06
5:27671325 A G 0.730013 4.7360e-05
5:27675941 C T 0.037721 2.7753e-06
5:27684515 C T 1.276559 -9.5871e-05
5:27689330 T C 0.216694 5.8664e-05
5:27691682 G C 0.074517 -8.5533e-07
5:27692104 T C 0.048736 -1.4619e-05
5:27700007 A G 1.742797 -2.2018e-05
5:27707936 T C 0.039027 -5.1174e-06
5:27714105 G A 0.768907 -5.7389e-06
5:27720102 T C 0.053030 -1.7147e-05
5:27724726 A G 0.175662 -5.4452e-05
5:27736375 T C 1.902228 1.4177e-05
5:27742918 C G 0.078267 -3.4095e-05
5:27751672 C T 0.566176 6.3840e-06
5:27763102 T C 0.047458 -1.2296e-05
5:27764799 G T 0.071859 -2.6481e-06
5:27767860 C T 0.024715 9.8430e-06
5:27771543 C T 0.401346 1.7938e-05
5:27775960 T C 1.280458 2.8655e-05
5:27788345 A G 1.287877 2.6717e-05
5:27792603 G A 0.029640 -2.1794e-05
5:27792745 T C 0.024843 -1.7163e-05
5:27795509 G A 1.186497 3.6536e-05
5:27805785 T C 0.211683 7.8932e-06
5:27806251 A G 0.072940 -1.1674e-05
5:27808739 G A 0.095848 -2.2838e-07
5:27810069 G A 0.050246 2.1392e-07
5:27812314 C A 0.466622 -5.8243e-05
5:27812696 T C 0.860080 1.5545e-05
5:27815197 T C 1.742144 -6.3495e-06
5:27823651 A G 0.184889 1.0903e-05
5:27824645 G A 0.809409 7.8624e-06
5:27827756 G A 0.127048 2.0740e-06
5:27828671 A C 0.575981 1.1953e-05
5:27839640 A G 0.269708 -1.0538e-05
5:27844812 C A 0.302353 3.0194e-05
5:27846167 G A 1.281561 4.8997e-05
5:27847229 A G 0.152370 2.1846e-05
5:27852725 T C 0.199328 1.4644e-05
5:27859227 T C 0.268290 -4.5507e-05
5:27868361 C T 0.030452 -1.1641e-05
5:27875181 T C 1.162165 -2.1582e-06
5:27877567 T C 0.025947 -1.0849e-05
5:27893417 C T 0.897720 -3.4526e-05
5:27908726 A G 1.979166 1.5735e-06
5:27920931 C T 0.036099 1.5161e-05
5:27927464 A G 0.034393 4.9646e-05
5:27928548 A G 0.085060 -1.6115e-05
5:27933009 C T 0.318546 -1.2168e-05
5:27933036 T C 0.443908 3.0675e-05
5:27937676 G A 0.046744 -1.8776e-05
5:27939567 C A 0.027634 1.1672e-05
5:27947751 A G 0.329579 1.7779e-05
5:27948611 C A 1.241241 3.4874e-05
5:27953305 A G 0.410233 -4.1688e-06
5:27961151 A G 0.151676 1.2771e-05
5:27964094 C T 0.516260 2.8202e-05
5:27967828 T G 0.070410 -2.3154e-05
5:27972763 A G 0.220359 -4.1873e-06
5:27974491 A G 0.173575 1.0261e-05
5:27975288 C T 0.102117 -7.7157e-07
5:27976010 A G 0.595465 3.7256e-06
5:27977710 T C 0.189285 -8.5699e-06
5:27979900 T C 0.043450 4.0923e-06
5:27986758 T C 0.222114 -1.0351e-05
5:27988819 A G 0.171140 1.7830e-07
5:28008174 T C 0.029663 -4.7398e-06
5:28012804 C T 0.677462 3.0516e-05
5:28019420 C T 0.026471 1.0594e-05
5:28020408 G A 1.370791 3.9698e-05
5:28034258 A G 0.095161 2.5567e-05
5:28046455 C T 0.358787 4.2822e-05
5:28052691 A G 0.072144 2.5550e-05
5:28065526 G T 0.113734 -1.5307e-05
5:28082599 C A 0.091459 -1.6532e-05
5:28098303 T C 0.897820 3.4685e-06
5:28099651 T C 0.123029 -4.1331e-05
5:28099919 A G 0.039044 -1.5987e-06
5:28102183 T C 0.214988 -1.4938e-05
5:28108540 A G 1.146005 3.8174e-06
5:28113524 T C 1.231378 8.1227e-06
5:28117605 C T 0.082048 6.5915e-06
5:28121755 G A 0.100978 1.3136e-05
5:28129490 G T 0.251532 -2.9971e-06
5:28129953 C T 0.087811 3.4756e-05
5:28135897 T C 0.853230 7.1036e-06
5:28153828 C T 1.602333 -5.0796e-06
5:28172118 A G 0.075262 -2.7074e-06
5:28177074 A C 0.150395 9.7996e-07
5:28178152 A G 0.096266 3.7703e-06
5:28196002 G A 1.246045 -1.4789e-05
5:28215396 G A 1.544169 -1.6372e-06
5:28228448 G A 0.209228 8.0597e-07
5:28242601 G A 0.249442 -4.7567e-06
5:28243641 T G 0.594649 -2.9261e-05
5:28250832 A C 0.026257 1.4029e-05
5:28259043 T C 0.073909 2.0085e-05
5:28263587 A G 0.113190 -5.4609e-07
5:28269362 C T 0.093475 -1.0278e-05
5:28279633 T C 0.043538 3.8762e-06
5:28282431 A G 0.247721 9.0662e-07
5:28283373 A G 0.060891 -2.2268e-06
5:28286502 A G 1.392612 -2.1531e-05
5:28288519 T C 0.033468 -1.2568e-05
5:28289611 T C 0.208851 2.1566e-06
5:28295497 G A 0.186783 1.1753e-05
5:28296918 G A 0.021664 7.0778e-07
5:28298437 T C 0.030547 2.7140e-06
5:28302944 G A 0.045626 1.6896e-05
5:28302970 C A 0.071318 2.5218e-05
5:28310093 T C 0.225191 -2.8558e-06
5:28311719 C G 0.087335 3.0865e-06
5:28315120 G C 0.044381 4.8707e-06
5:28316646 A G 0.050817 -1.9243e-05
5:28317909 T C 0.054526 1.8045e-05
5:28321654 G A 0.063787 -2.1051e-05
5:28327917 A T 0.095909 3.7961e-06
5:28331934 G A 0.643807 1.2314e-06
5:28337816 G A 1.919547 -1.4174e-05
5:28340173 A G 1.039414 -1.6573e-05
5:28356881 T G 0.115145 -3.0632e-05
5:28365353 A C 0.077485 -2.3960e-05
5:28367296 G A 0.599997 -9.4664e-07
5:28367821 C T 0.523600 -4.7534e-06
5:28379420 A G 0.671598 1.4113e-06
5:28397772 T C 0.648384 -7.2940e-08
5:28398763 C T 0.376898 3.6054e-06
5:28412883 G A 0.029381 2.6296e-05
5:28432180 T A 0.052928 -6.6027e-06
5:28432189 G A 0.121567 -1.2613e-05
5:28432786 T G 0.205346 1.9299e-06
5:28454339 C T 0.072450 -1.1972e-05
5:28455069 T G 0.087083 -1.8356e-05
5:28460086 G A 0.059731 -6.6479e-06
5:28461812 A C 0.180786 -1.1939e-05
5:28462275 T C 0.119313 -2.0084e-05
5:28462641 T C 0.119500 4.2968e-05
5:28473811 T C 0.067850 -2.4933e-05
5:28486741 A G 0.086304 -1.3203e-05
5:28487501 G A 0.077349 -1.1826e-05
5:28489162 G A 1.668239 -1.4424e-05
5:28491439 G T 0.058820 -4.1170e-06
5:28493555 G A 1.663203 -1.2848e-05
5:28498487 T G 0.891093 -1.0531e-05
5:28507234 C T 0.759558 -2.2201e-06
5:28513994 C T 0.059483 -4.2624e-05
5:28515918 T C 0.052119 -2.3980e-06
5:28533072 T G 0.064297 2.9133e-05
5:28559206 C T 0.055621 3.8873e-06
5:28569916 C T 0.135361 -1.1970e-05
5:28575617 G A 0.060779 1.5177e-05
5:28579193 T C 0.075153 -9.7193e-06
5:28583338 A G 0.049525 -2.5343e-05
5:28590957 T C 0.198958 1.8608e-05
5:28595041 T C 0.293415 2.4388e-05
5:28604170 A G 0.217864 3.5141e-05
5:28612612 C T 0.138312 -9.3320e-06
5:28612667 T C 0.150874 7.7156e-06
5:28612713 C T 0.040013 2.8649e-06
5:28615745 T A 1.705800 -1.0358e-05
5:28620541 C T 0.094484 3.0178e-06
5:28621468 A G 1.222287 -8.4365e-05
5:28624596 A G 0.066970 6.8738e-06
5:28626299 T C 0.112986 3.0820e-05
5:28627343 T C 1.537750 -1.2959e-05
5:28631615 G C 0.033461 1.0040e-05
5:28633846 G A 0.299756 1.5836e-05
5:28637589 G A 0.075762 -4.3852e-06
5:28646726 C G 0.627131 1.1898e-04
5:28672815 A G 0.307201 9.9508e-06
5:28682193 T G 0.546453 2.6806e-05
5:28686476 A C 0.023727 -2.7849e-06
5:28688301 A G 1.870300 -9.1693e-06
5:28694750 A G 0.100247 -1.0489e-06
5:28697284 A T 0.202640 4.9567e-07
5:28700729 A G 0.034858 -1.1485e-05
5:28703543 C A 0.282977 9.4009e-06
5:28704638 C T 0.434817 -9.0659e-07
5:28707340 T G 0.023921 1.0582e-05
5:28709492 C T 0.065382 -9.6905e-06
5:28712789 G A 0.071420 -3.9202e-06
5:28713928 C T 0.216864 1.0299e-05
5:28719681 G A 1.673508 -5.3762e-06
5:28720263 C A 0.096276 -1.4542e-05
5:28720692 T C 1.508518 -1.7949e-05
5:28728603 A G 0.099282 -2.4607e-05
5:28734721 G A 0.187738 8.3153e-06
5:28739011 T G 0.241234 1.4075e-05
5:28747323 C G 1.209011 -1.4472e-05
5:28755541 T C 0.024339 2.7105e-07
5:28761752 A G 0.043100 2.4135e-05
5:28774297 T C 0.095984 -3.5959e-05
5:28780777 G A 0.045989 1.7357e-06
5:28781137 G C 0.061962 9.1199e-07
5:28782903 T G 0.036354 -2.6289e-06
5:28783429 A G 0.063298 -1.2533e-05
5:28818645 T G 0.033447 -6.6520e-06
5:28819102 T C 0.030357 1.3753e-05
5:28828441 G A 0.029759 2.3942e-05
5:28833496 A G 0.033009 3.1793e-06
5:28856248 A G 0.112130 2.5069e-05
5:28860081 G A 0.398507 -4.5719e-06
5:28862199 T A 0.097707 -4.3915e-05
5:28879795 T A 0.147610 -1.1073e-05
5:28880760 A G 0.078165 -2.3905e-06
5:28881174 A C 0.899821 3.0542e-06
5:28895175 C T 0.038588 2.3260e-05
5:28896461 G A 0.037752 4.4057e-06
5:28896595 G A 0.231232 2.3003e-05
5:28902962 G T 0.039642 -1.9014e-08
5:28908035 T C 0.064624 -3.4525e-06
5:28922194 C A 0.903833 4.7251e-06
5:28927579 T C 0.076292 -1.4756e-05
5:28930863 T G 0.056094 -2.0655e-05
5:28930902 T G 0.916245 2.5295e-06
5:28947052 T C 0.187759 -9.8470e-06
5:28962869 C T 0.031659 -7.0090e-06
5:28969006 T C 0.853396 1.1275e-07
5:28980095 T C 0.129224 9.0047e-07
5:29005985 C A 0.035919 1.8529e-06
5:29012567 G A 0.084135 -1.3700e-05
5:29022549 C T 0.043882 1.5509e-05
5:29023772 G A 0.151924 -7.8929e-06
5:29023795 G A 1.015088 -2.7979e-05
5:29023899 C T 0.249302 -1.4932e-05
5:29031453 A G 0.082476 3.8821e-06
5:29035528 T C 0.123798 2.5864e-05
5:29038440 G A 0.033087 7.0982e-06
5:29047831 C T 0.408948 -8.8413e-06
5:29077957 T G 1.607864 -3.2348e-05
5:29086537 T G 0.043980 -4.7406e-09
5:29096463 A G 0.611489 -3.9527e-05
5:29103126 G A 0.102263 -9.3731e-06
5:29107892 C T 0.024159 2.1216e-06
5:29150543 A G 0.037072 9.4186e-06
5:29159215 G A 0.029068 7.8529e-06
5:29160807 T C 0.133882 8.0935e-06
5:29174469 A G 0.074796 2.1103e-06
5:29176228 C A 0.120119 -1.9771e-05
5:29192733 G A 0.571823 2.3456e-05
5:29193786 G A 0.840763 4.5629e-05
5:29195987 A G 1.591158 1.2757e-05
5:29205785 C T 0.026308 1.5790e-05
5:29208293 A G 0.081671 6.8599e-06
5:29209978 G T 0.158065 1.5373e-05
5:29215940 A G 0.136391 -1.7316e-05
5:29228885 T C 0.028783 2.6652e-05
5:29228914 C T 0.203007 5.1752e-05
5:29231419 C A 0.029708 -2.9374e-06
5:29234194 C T 0.032445 1.4364e-07
5:29255364 G T 0.649499 -3.1755e-05
5:29257369 A G 0.323408 -1.1227e-05
5:29260791 G A 0.209174 4.8435e-05
5:29268450 A G 0.137853 2.1449e-05
5:29270326 T C 0.030697 6.9765e-06
5:29277518 G A 0.082153 -8.0377e-06
5:29280867 C A 0.029296 -7.1998e-06
5:29287833 C T 0.086797 7.4267e-06
5:29297834 C T 0.292959 -2.8310e-07
5:29298951 T C 0.030201 -1.2932e-06
5:29300686 A C 0.324085 -2.4146e-05
5:29301432 T C 0.020260 4.4318e-06
5:29308406 T G 0.030141 7.6135e-06
5:29319087 A G 0.148266 -3.3281e-06
5:29320434 G A 0.470576 -1.9554e-05
5:29327911 A G 1.376581 1.8795e-06
5:29330590 A G 0.059167 -3.2729e-05
5:29340919 T C 0.221169 3.4189e-05
5:29358362 A G 0.339136 7.8848e-06
5:29365646 A G 0.032183 6.4772e-06
5:29382710 A G 1.365498 5.0035e-05
5:29388968 C T 0.427470 -3.8587e-06
5:29394327 C T 0.172113 1.5922e-05
5:29394621 G A 0.147661 1.4162e-06
5:29395054 T C 0.849357 5.3671e-05
5:29404800 T G 0.089303 -3.9045e-06
5:29440424 A G 0.020889 -4.2544e-06
5:29446600 C T 1.244950 3.2371e-05
5:29455373 G A 1.215678 4.4275e-05
5:29458042 T C 1.303176 4.9945e-05
5:29460527 T C 0.041733 1.6028e-05
5:29460935 G T 0.180330 1.7113e-05
5:29466930 C T 0.655676 -6.4383e-06
5:29473288 G A 0.070662 5.0141e-06
5:29475887 T C 0.211391 2.4876e-05
5:29479502 G A 0.418651 -2.5837e-06
5:29480579 A G 0.040580 -3.3241e-06
5:29483684 C T 1.348669 -3.9027e-05
5:29493756 A G 0.183509 -7.0921e-05
5:29499952 T C 0.175529 -2.3724e-05
5:29502535 G A 0.022316 -4.9626e-06
5:29504276 G C 0.148970 -1.2431e-05
5:29505931 C T 0.104439 3.5232e-06
5:29508394 T C 0.141399 4.9968e-05
5:29510596 T G 1.969959 -1.4114e-06
5:29510636 A G 0.753112 -1.4498e-05
5:29513812 T C 0.024713 -1.4946e-05
5:29517838 T C 0.475499 7.2618e-06
5:29520650 A G 0.113214 3.6572e-05
5:29523660 T C 0.031615 2.0929e-05
5:29526754 A G 0.065562 -8.9374e-06
5:29529472 T C 0.143357 9.5926e-06
5:29544319 T C 0.083122 2.1831e-05
5:29545072 G A 0.519523 -1.0267e-05
5:29551259 A G 0.033968 -5.5639e-06
5:29561412 A G 0.082510 5.7976e-06
5:29562380 A G 0.089762 -1.0955e-05
5:29566499 G A 0.043008 -1.9246e-05
5:29569582 T C 0.110542 -1.3436e-05
5:29570198 A C 0.125532 1.4128e-05
5:29575558 A G 0.307687 1.1736e-05
5:29581396 T G 0.083289 2.1031e-07
5:29582126 T G 0.670793 1.0887e-05
5:29582778 A G 0.338990 9.8694e-06
5:29584827 A G 0.846658 -2.0845e-05
5:29585613 A G 1.209698 -7.2804e-06
5:29593955 A G 0.380933 1.9929e-05
5:29597954 C A 0.188806 -1.4665e-06
5:29598583 C T 1.052167 1.6579e-05
5:29605430 G A 0.284470 -7.3800e-06
5:29610523 T C 0.057059 3.3243e-06
5:29613035 T C 0.086845 1.2920e-05
5:29621581 A G 0.087035 8.1187e-06
5:29628376 T C 0.069917 -8.3988e-06
5:29634027 A G 0.501124 4.4705e-05
5:29635164 A G 0.358137 1.2939e-06
5:29641157 T G 0.101950 -8.4745e-06
5:29646573 C T 0.073242 2.4195e-05
5:29650625 G A 0.053812 -6.1447e-06
5:29658829 A C 0.281930 -5.3262e-05
5:29675438 A C 1.532776 1.8785e-05
5:29676788 T C 0.024985 -2.0427e-05
5:29682803 C T 0.087923 -8.6714e-06
5:29685008 A G 0.054894 1.2003e-06
5:29686712 G T 0.095113 2.6075e-05
5:29690605 A G 0.233432 -3.9378e-06
5:29692989 T C 0.024370 1.2608e-05
5:29705824 C T 0.469420 5.9439e-05
5:29711970 G A 0.460962 2.7060e-05
5:29712613 A G 0.081824 -1.2149e-05
5:29712671 A G 1.623470 2.0572e-05
5:29715011 C T 0.034223 2.5522e-05
5:29716359 T C 0.174968 -2.2259e-05
5:29716580 A C 0.090177 3.8116e-05
5:29717443 G A 0.391507 2.0377e-05
5:29718997 T C 0.513778 -1.9092e-05
5:29724115 G A 0.095511 -4.4552e-06
5:29727963 A G 0.426338 1.3019e-05
5:29744753 C A 0.942920 -1.9388e-05
5:29746229 A C 0.033570 3.6393e-06
5:29753987 A G 1.098187 -2.6313e-05
5:29757444 C A 0.269956 1.3737e-06
5:29762276 T C 0.122907 1.1004e-06
5:29767415 G T 1.966213 1.6643e-05
5:29777758 G A 0.035423 -4.2838e-06
5:29780303 A C 0.290675 -2.4015e-05
5:29785881 T G 0.066480 -2.2988e-05
5:29789221 T A 0.044334 5.5501e-06
5:29801092 A G 0.038914 -6.6523e-06
5:29803397 A C 0.486154 9.8379e-06
5:29806888 T C 1.455505 -9.1741e-06
5:29811517 C T 0.068037 1.9555e-05
5:29818326 C T 0.150384 -2.2938e-07
5:29842969 C T 0.041097 -6.6278e-06
5:29845360 A G 0.068459 1.9692e-05
5:29846374 G A 0.225765 6.1337e-07
5:29846432 G C 0.071706 6.2910e-06
5:29855482 A C 0.049903 1.5794e-05
5:29859644 A G 0.030415 -7.8902e-06
5:29863566 A G 0.406966 -1.7232e-06
5:29869421 G A 1.927771 -7.4820e-07
5:29870582 G C 0.070883 -1.1939e-05
5:29875287 G A 1.935998 3.2998e-06
5:29876857 A G 0.032944 -1.2134e-06
5:29884699 T C 0.169403 1.2772e-05
5:29887070 C A 0.213818 1.9272e-07
5:29888065 C T 0.052214 -1.6266e-05
5:29892870 C T 0.042042 6.0576e-06
5:29893152 T C 0.954714 -1.9951e-05
5:29893311 G A 0.532412 8.6319e-05
5:29893667 C T 0.464868 -1.2931e-05
5:29898683 A G 0.167277 9.4611e-06
5:29900105 G A 0.885718 3.2463e-06
5:29903800 T C 0.033447 9.5258e-07
5:29906143 G A 0.052656 -9.4206e-06
5:29907066 T C 0.103994 -1.1589e-05
5:29907497 G C 0.365219 -6.3551e-05
5:29921556 G C 1.874547 5.9973e-06
5:29922905 G A 0.034076 1.0047e-05
5:29922929 G A 0.312739 -4.2555e-05
5:29927078 G C 1.146920 2.5044e-05
5:29928839 C T 0.521502 -2.3979e-07
5:29939210 C T 0.037983 -3.2107e-06
5:29949687 T G 0.093451 2.0430e-05
5:29952932 T C 0.713307 -4.4312e-05
5:29953473 C G 0.058871 2.8751e-05
5:29958072 C T 0.054703 -8.7295e-06
5:29958687 G A 0.164327 -2.0965e-06
5:29959987 T C 0.032373 -1.7985e-05
5:29962388 A G 0.125178 -6.2749e-06
5:29962557 T C 0.101189 -6.1952e-06
5:29977122 G T 0.058824 2.7811e-05
5:29991217 G A 1.818813 1.8171e-05
5:29995155 C T 0.058926 -2.2097e-05
5:29999068 C T 0.066144 -1.3303e-05
5:29999383 A G 0.042998 1.0435e-05
5:30007634 T A 0.059901 1.0804e-05
5:30012013 A G 1.340666 -4.7777e-05
5:30017640 T C 0.087722 1.8807e-05
5:30027833 C T 0.060068 -1.0743e-05
5:30031802 G A 0.767558 -2.3783e-05
5:30033672 A G 0.598943 -3.7263e-06
5:30044584 A G 0.027059 -9.6344e-06
5:30050022 A C 0.603013 -3.6078e-06
5:30050337 A G 0.036215 1.6190e-06
5:30052571 G A 0.082123 -1.4255e-05
5:30070079 T G 0.051728 -8.2698e-06
5:30089279 G A 0.198512 4.9309e-06
5:30091911 A G 1.941197 -5.8357e-06
5:30095955 A G 0.531328 -4.2069e-05
5:30098427 T C 0.053442 1.2015e-05
5:30102354 G A 0.039900 -2.4139e-05
5:30107955 C A 1.744337 -6.7660e-06
5:30112454 G A 0.265812 2.7713e-05
5:30121429 A C 0.064138 3.4256e-05
5:30121929 C A 1.860128 6.8925e-06
5:30125447 C A 0.801246 -2.2620e-05
5:30130336 T C 0.089113 -6.3630e-07
5:30135793 C T 0.038377 -1.3588e-06
5:30137225 A G 0.578925 -2.2142e-05
5:30147476 G A 0.048801 1.1732e-05
5:30155798 T C 0.590145 9.4974e-06
5:30164476 T G 0.318543 -3.8651e-06
5:30170278 C T 0.041393 4.9197e-06
5:30179839 T C 0.145781 -1.5696e-05
5:30184067 T C 0.063403 -3.2468e-06
5:30194473 T A 0.050851 8.1750e-06
5:30208431 G A 1.243196 -9.8319e-07
5:30209654 A G 0.028745 -4.7713e-06
5:30221579 T G 0.613597 4.4279e-06
5:30227758 G A 0.056814 1.0075e-05
5:30232310 A G 0.048114 -4.9371e-06
5:30233506 C T 0.049967 9.9866e-06
5:30248835 G A 1.671101 -2.0833e-05
5:30257518 T C 0.063964 -4.9659e-06
5:30266143 C T 0.023782 -1.9570e-06
5:30277716 T C 0.044303 1.8111e-06
5:30285337 A G 0.023088 -9.9802e-06
5:30290831 T C 0.160778 -2.1632e-05
5:30307365 C T 0.735749 -3.2852e-05
5:30307689 A C 0.028871 3.3113e-05
5:30326983 T C 0.067667 3.1063e-05
5:30335243 G A 0.036548 -7.2926e-06
5:30341066 C A 0.694597 7.6606e-06
5:30348934 A G 0.198767 -1.6851e-05
5:30351921 T C 0.186545 -1.4117e-05
5:30371345 T C 0.038350 -1.4794e-06
5:30377079 T C 0.600422 1.2392e-05
5:30379836 A G 0.897954 2.8357e-06
5:30383601 T C 0.069703 4.5369e-06
5:30387414 T C 0.044633 -2.2743e-05
5:30392161 G A 0.039683 4.9596e-06
5:30398482 A G 0.059334 1.0820e-05
5:30401237 A G 0.592283 1.5953e-05
5:30415102 A G 1.604468 3.0247e-05
5:30415894 T C 0.529210 -4.5287e-06
5:30439236 A G 0.042042 -1.3206e-05
5:30455210 G A 0.033723 4.8919e-06
5:30464262 A G 0.200188 3.6424e-06
5:30464430 G A 0.297940 3.4507e-05
5:30471499 A G 0.150194 -9.0022e-07
5:30479924 T C 0.058610 -3.8202e-06
5:30483308 G A 1.729469 1.0907e-05
5:30501821 A C 0.078811 1.0333e-05
5:30503536 C T 0.172397 -1.8523e-05
5:30509496 C A 1.881513 -1.7185e-06
5:30509933 A G 0.209793 -1.3559e-05
5:30516768 T C 0.045282 1.3636e-05
5:30522425 T C 0.075738 -3.3093e-07
5:30540542 C T 1.797228 2.7310e-05
5:30552961 A C 1.484669 3.4930e-05
5:30557213 C T 1.056933 4.4608e-05
5:30558846 T G 0.179116 2.8037e-05
5:30585027 C T 0.034984 9.0796e-06
5:30601463 A G 0.040818 1.1800e-05
5:30602416 G A 0.145706 2.4296e-05
5:30602550 T C 1.076639 1.7996e-05
5:30606548 C T 0.126705 -3.8555e-05
5:30607932 A G 0.135643 2.0485e-06
5:30611639 A G 0.340499 -3.7949e-06
5:30629017 T C 0.128286 1.4130e-05
5:30638228 T C 0.046853 -3.3129e-05
5:30647240 A C 0.062336 1.8876e-05
5:30659611 T C 0.096082 -2.8548e-05
5:30661573 T G 1.555075 2.1440e-05
5:30664110 G C 0.112194 1.4922e-05
5:30686511 C G 0.338667 -3.7140e-06
5:30705382 A G 0.022792 8.8822e-06
5:30714599 C T 0.086410 4.0691e-05
5:30726054 C T 0.145314 2.4239e-06
5:30731351 A G 0.313596 -3.2072e-05
5:30731686 G C 0.136663 1.7537e-05
5:30738803 G A 1.906104 7.2300e-06
5:30749423 T C 0.026189 -1.0737e-05
5:30751702 T C 0.039452 1.3526e-06
5:30758329 A G 0.111123 -1.2812e-05
5:30767796 A G 0.075534 4.5010e-05
5:30768523 T C 0.032791 -1.6486e-05
5:30769385 C T 0.203435 1.0055e-05
5:30771870 G T 0.194915 -1.5994e-05
5:30774749 C T 0.043219 1.1820e-05
5:30789521 G A 1.572435 -4.5731e-06
5:30792809 T C 0.157429 -4.0754e-05
5:30802518 A G 0.096286 -1.6204e-05
5:30803468 A C 0.048699 2.4435e-05
5:30815873 G A 1.549789 2.4833e-05
5:30826553 A G 0.375130 -1.8537e-05
5:30836668 C A 0.250513 -4.5774e-05
5:30838078 G A 0.133936 3.5357e-06
5:30841033 C T 0.376765 -2.3785e-05
5:30843798 T C 0.020617 -7.1869e-06
5:30844447 C T 0.031251 -9.4206e-06
5:30850996 A C 0.163028 1.7011e-05
5:30869230 T C 0.040366 5.4428e-06
5:30869349 A C 0.070424 7.0219e-06
5:30870858 A G 0.772069 1.9285e-05
5:30878060 T C 0.089541 -2.0665e-05
5:30879740 T C 0.238229 -1.0767e-06
5:30879866 C A 0.224827 -1.1858e-05
5:30894948 C T 0.036640 1.2931e-05
5:30895194 C T 1.285096 -2.1215e-05
5:30899517 G A 0.109784 -1.2304e-06
5:30903237 A C 0.710118 -6.7718e-06
5:30906612 T C 0.372328 2.3959e-05
5:30918355 A C 0.644198 -1.6826e-05
5:30919866 T C 1.155787 -1.1671e-05
5:30924890 T C 0.537940 3.1483e-08
5:30925593 T C 0.077975 2.7811e-05
5:30930971 G A 1.853372 -3.0994e-05
5:30931617 A G 1.618091 1.1475e-05
5:30932993 A G 0.661418 -8.8448e-06
5:30933443 G A 0.094716 -9.7158e-06
5:30933898 G A 0.237206 -5.1418e-05
5:30946644 G A 0.686621 5.9461e-05
5:30947150 G T 0.136809 5.8770e-06
5:30954685 A G 0.020821 6.7617e-06
5:30960213 A G 0.051630 9.8879e-07
5:30962040 C T 0.057984 4.5568e-06
5:30962466 G A 0.040424 -7.3953e-06
5:30967503 C A 0.039979 8.8099e-07
5:30970470 T C 0.028548 -2.4231e-06
5:30977423 A G 1.804357 5.6612e-06
5:30977619 G A 0.025165 1.4650e-05
5:30984089 G A 0.053877 6.0663e-06
5:30997631 T C 0.050086 -3.1445e-05
5:30999730 T C 0.613586 3.4185e-05
5:30999806 T C 0.107723 3.1954e-05
5:31014317 T C 0.530763 -6.4300e-05
5:31014442 G A 0.392428 1.7813e-06
5:31020521 G A 0.566846 -1.5015e-05
5:31030890 G A 0.028001 2.3270e-05
5:31036611 T G 0.751453 9.0528e-07
5:31049958 A G 0.663125 2.3962e-05
5:31051471 G A 1.620090 -4.0812e-07
5:31054104 C A 0.036783 1.1467e-05
5:31054600 A G 1.367514 -2.7232e-06
5:31055470 T G 0.251808 4.2049e-06
5:31060384 T C 0.130298 -3.2797e-05
5:31060899 T C 0.055791 -9.3525e-06
5:31061347 T C 0.044140 8.4412e-06
5:31061575 T C 1.243132 -2.8474e-05
5:31064239 C T 0.437775 1.5486e-05
5:31068064 C T 0.105989 1.4657e-05
5:31070625 A C 0.433610 2.3778e-05
5:31071061 T C 0.581750 1.5335e-06
5:31072843 T G 1.557751 5.9935e-05
5:31076540 T C 1.238185 7.4529e-06
5:31084270 T G 0.686380 1.3900e-05
5:31085152 C T 0.253841 1.5332e-05
5:31086857 T C 0.126099 1.8764e-05
5:31088021 G A 1.240949 5.6755e-05
5:31091950 T G 0.024584 -7.2992e-06
5:31093849 C T 0.800811 7.5119e-05
5:31095069 T A 0.722564 4.3093e-06
5:31095118 G A 0.806689 1.5313e-06
5:31095243 A G 0.052956 1.5679e-05
5:31095369 T G 1.100077 1.8988e-05
5:31108407 C T 0.159676 4.0896e-05
5:31108801 T C 0.585874 8.8659e-06
5:31114923 A G 0.029731 6.1270e-08
5:31118831 A C 0.252440 1.3512e-05
5:31120980 T C 0.021606 1.7330e-06
5:31123473 C T 0.146896 5.4246e-05
5:31124426 C T 0.022840 2.3399e-05
5:31124938 T C 0.187130 1.2871e-05
5:31131409 A G 1.284660 3.6137e-05
5:31132102 G A 0.072736 -3.4939e-05
5:31139367 C T 0.020117 4.6064e-06
5:31142060 C T 0.053316 -1.5536e-05
5:31144272 T C 0.028616 6.1521e-06
5:31144547 A G 1.484482 4.7611e-05
5:31147185 C T 0.044796 2.5301e-05
5:31159682 C T 0.374456 2.0094e-05
5:31162365 G A 0.187582 1.7165e-05
5:31173877 C T 0.040784 8.6812e-06
5:31174116 C T 0.099071 1.3951e-06
5:31179728 A G 1.056196 1.2635e-05
5:31181789 T C 0.069248 1.0054e-05
5:31189989 A G 0.454811 5.3942e-05
5:31196165 A C 0.034070 -6.6825e-06
5:31200936 A G 1.488079 1.3075e-05
5:31204085 G T 0.028518 8.1601e-06
5:31204802 T C 0.032883 8.7834e-06
5:31212780 T C 0.114764 2.1424e-05
5:31214220 C A 0.625652 1.0129e-05
5:31220048 T C 0.122081 1.8122e-06
5:31226006 T C 1.820381 -2.6011e-05
5:31234694 T C 0.028100 4.4062e-06
5:31236166 T G 0.087236 5.1802e-06
5:31238090 C T 0.233588 3.3990e-06
5:31248245 A G 0.052371 1.9442e-05
5:31249925 C T 0.098289 5.4886e-07
5:31255169 T C 0.063713 -2.2077e-06
5:31269647 C A 0.031775 5.6182e-06
5:31276639 G T 0.674409 -4.1604e-06
5:31283014 G A 0.892705 5.1348e-06
5:31283826 T C 0.415618 9.2280e-06
5:31285885 C T 0.754580 1.1858e-05
5:31288628 G T 0.051140 6.0974e-07
5:31294069 C T 0.054571 4.7415e-06
5:31297672 C A 1.980063 6.1550e-06
5:31300447 T C 0.027314 2.1455e-06
5:31300815 A G 0.602503 -1.1766e-05
5:31302215 C T 0.024798 -1.0338e-05
5:31318379 C T 0.098326 2.5347e-06
5:31319989 G A 0.126008 -2.9132e-05
5:31327324 A G 0.025006 -1.6617e-05
5:31330467 T C 0.025291 1.8100e-05
5:31331775 C A 0.541041 -5.5434e-06
5:31334486 T G 0.425967 -4.5585e-06
5:31339029 C A 0.122829 -1.7184e-05
5:31344055 T C 0.944600 -1.0040e-05
5:31353220 C T 0.747675 1.1241e-05
5:31353608 G T 0.027807 -4.9097e-06
5:31360195 A G 1.813537 -1.8491e-06
5:31361432 A G 0.030214 3.2618e-05
5:31364999 C A 0.303438 2.0569e-05
5:31368264 A G 0.052969 1.5054e-06
5:31370030 G A 0.283882 1.5244e-05
5:31371273 T C 1.717478 -2.0324e-05
5:31371568 T C 0.056627 -2.4451e-05
5:31378972 G A 0.799781 9.3262e-06
5:31382818 T C 0.039778 2.3052e-05
5:31385490 T G 0.931409 -2.4404e-05
5:31385996 A G 0.391714 1.0627e-06
5:31387893 T C 0.574186 -4.8462e-05
5:31388609 C A 0.309717 -1.3895e-06
5:31393874 T C 0.400982 9.0651e-07
5:31395179 A G 1.706769 9.4690e-06
5:31398430 A G 0.029058 1.4363e-05
5:31407925 G T 0.369020 -8.5162e-06
5:31409115 C T 0.403073 -1.6019e-06
5:31410608 C T 0.182315 3.3899e-05
5:31410923 A G 0.024948 -8.6399e-06
5:31424212 G T 0.030139 1.0795e-05
5:31428613 A G 1.807131 1.3920e-05
5:31431219 C T 0.344922 -1.3444e-05
5:31440389 A G 1.628729 -4.0462e-06
5:31442624 G A 0.029813 1.6167e-05
5:31443676 A G 0.113675 -5.3852e-07
5:31451449 A G 0.359222 2.7063e-05
5:31462419 A C 0.046455 4.5792e-06
5:31467625 A G 0.046700 1.1133e-05
5:31469722 A G 0.094025 -2.5741e-05
5:31474399 T G 1.308289 2.2706e-06
5:31475086 G A 0.058943 7.0698e-06
5:31477176 T C 0.035821 -4.0641e-06
5:31484598 T G 0.031149 -6.4966e-06
5:31486540 G A 1.820285 2.0519e-06
5:31492850 C T 0.048305 1.2627e-05
5:31496852 T G 0.074249 1.4377e-05
5:31501631 C A 1.969606 -2.3040e-05
5:31503033 T C 0.022871 -2.4443e-06
5:31515432 G A 0.021038 -4.0101e-07
5:31524565 A G 0.992765 4.7863e-07
5:31526371 C T 0.067578 4.8837e-06
5:31528733 T C 0.991636 2.6716e-05
5:31531619 G A 0.552070 -2.6985e-05
5:31532742 A G 0.048597 1.6401e-05
5:31542666 C T 0.679829 -2.6330e-06
5:31550331 T C 1.628382 2.9442e-06
5:31552619 A G 0.382364 -1.0892e-05
5:31552895 A T 0.023884 1.0302e-06
5:31559405 A G 0.058688 -2.6245e-06
5:31573471 A G 0.432927 6.8079e-06
5:31580323 G A 0.932000 -5.2049e-06
5:31582998 A G 0.442045 1.7640e-05
5:31585822 G C 0.446692 -2.7396e-06
5:31587596 A G 0.178341 1.1201e-05
5:31588686 A G 0.340774 6.8708e-08
5:31598566 A C 0.285150 5.4243e-06
5:31602210 T C 1.398126 -1.2782e-05
5:31602877 C G 1.158024 2.0285e-05
5:31603440 T C 0.053799 -2.0292e-06
5:31603646 A G 0.541639 2.6492e-06
5:31610171 T C 0.368697 -7.8676e-06
5:31610218 C T 0.101641 -4.3618e-06
5:31611365 C T 1.425454 -4.3949e-05
5:31618475 G A 1.931538 -1.5383e-07
5:31626036 A G 0.370037 -4.1452e-06
5:31627516 C T 0.054435 -2.6436e-06
5:31629373 C T 0.036796 -3.7546e-06
5:31631661 T G 0.066076 4.5844e-06
5:31632938 T C 0.179721 1.5252e-05
5:31638475 G T 1.838298 -4.9684e-05
5:31642029 T G 0.049702 1.7835e-06
5:31642446 G A 1.337803 -3.4176e-05
5:31642605 A G 0.048359 8.5750e-06
5:31643564 C T 0.246803 8.8118e-06
5:31645408 A G 0.201589 2.3353e-05
5:31645915 A G 1.901426 8.1885e-06
5:31646411 A G 1.407520 5.2235e-07
5:31646841 T C 0.030571 -2.3329e-06
5:31646857 G A 0.676935 -4.0314e-06
5:31648120 A G 0.199716 5.6312e-05
5:31649045 G A 0.070907 6.0651e-06
5:31652765 C A 1.024044 -2.0525e-05
5:31653228 G A 0.039526 -9.8825e-06
5:31654384 G C 1.487079 -1.4416e-05
5:31655645 G A 0.367531 3.5202e-05
5:31657451 A C 0.104528 2.2298e-06
5:31657655 G A 0.141062 2.0063e-05
5:31658145 C T 0.097126 -2.8189e-05
5:31658376 C A 1.005103 1.9381e-05
5:31659272 T C 1.851040 8.7669e-07
5:31660006 G A 1.277188 6.7879e-06
5:31663548 T C 0.032914 -1.2836e-05
5:31664465 C A 0.601718 -3.4556e-06
5:31665288 A G 0.055220 -6.8305e-07
5:31666826 G A 0.108519 1.0972e-05
5:31667384 G T 1.092502 -1.6780e-05
5:31669899 G A 0.076510 -2.4434e-05
5:31670475 C T 0.511150 2.2646e-05
5:31672671 A G 0.089720 1.2798e-05
5:31674905 C T 0.185409 -3.4210e-06
5:31676957 A G 0.042692 1.9401e-06
5:31677085 C T 0.953895 -1.0357e-07
5:31677783 A G 0.046836 -1.8259e-05
5:31678681 T C 0.390011 6.2402e-06
5:31679178 A G 0.062672 -7.1806e-06
5:31680984 T G 0.062244 -4.9614e-06
5:31681041 A G 0.624435 -3.8112e-06
5:31681195 T C 0.153839 3.5908e-07
5:31682687 T C 1.270585 3.1471e-06
5:31682959 G C 0.022575 9.0897e-06
5:31684199 C T 0.070988 -1.1691e-05
5:31687104 A C 0.797337 4.1932e-05
5:31688233 G A 0.068466 -1.8331e-05
5:31688262 G T 0.072950 5.9015e-07
5:31692810 A G 0.080504 -1.5755e-05
5:31694140 A C 0.338480 -1.1722e-05
5:31696896 T C 0.782537 -6.3489e-06
5:31697863 A G 1.324510 -9.9430e-07
5:31705466 G T 0.051820 -6.3452e-06
5:31708119 T C 0.081518 -1.4181e-05
5:31711123 T C 0.460696 1.3030e-05
5:31711238 T C 1.008619 -3.9559e-06
5:31711481 G A 1.469267 8.4931e-06
5:31721408 C T 0.379832 2.4390e-06
5:31728206 C T 0.774976 -6.9635e-07
5:31732692 C T 0.509950 1.3351e-05
5:31739352 G A 0.471073 8.1979e-06
5:31742410 C T 0.689600 7.4979e-06
5:31744286 G A 1.889101 1.4224e-05
5:31744752 C T 0.112799 -4.3730e-06
5:31746651 A G 0.276973 -3.7766e-06
5:31748444 G A 0.020562 3.1339e-06
5:31748529 T G 0.120082 2.2030e-05
5:31750328 G A 0.416754 -1.0643e-05
5:31750951 A G 1.077088 4.2536e-05
5:31751739 A C 0.504721 -1.8451e-05
5:31751813 A G 0.074320 -4.1884e-08
5:31753135 C T 1.398881 -1.3673e-05
5:31753930 C T 0.136493 -1.4374e-05
5:31754514 A G 0.138444 2.8042e-07
5:31754963 G T 0.211153 7.0458e-06
5:31755087 T C 0.080674 -3.4223e-06
5:31755661 T C 0.065202 -3.3170e-06
5:31758296 A G 0.063784 1.7075e-05
5:31759117 T C 1.116192 1.1929e-05
5:31760615 A G 0.044667 -2.3299e-06
5:31761193 A G 0.093896 -1.7978e-05
5:31761519 G A 1.220890 1.3763e-05
5:31764637 C T 0.028429 -1.4169e-05
5:31765790 G T 1.932418 1.7570e-05
5:31768224 C T 0.183835 1.2448e-05
5:31774024 A G 0.135497 8.0540e-06
5:31776383 G A 0.898882 1.9986e-05
5:31778794 A G 0.359657 -7.8407e-06
5:31778968 T C 1.049845 2.0538e-05
5:31786519 C T 0.100543 -1.6267e-06
5:31787987 G T 0.190387 9.8333e-06
5:31794340 A G 0.088178 -2.4447e-05
5:31796992 A C 0.232160 -1.8570e-05
5:31797852 A G 0.052289 5.0738e-06
5:31797985 T G 0.076071 1.1659e-05
5:31798252 C T 0.366113 -2.9578e-06
5:31799138 C T 0.182424 2.5787e-05
5:31799371 A G 0.036946 1.5346e-05
5:31799522 T C 0.068177 3.6640e-05
5:31802066 G A 1.373576 1.1385e-05
5:31803120 G A 0.177464 -3.0125e-05
5:31806434 C A 0.821452 -2.3108e-05
5:31809320 A C 0.031612 -1.6533e-05
5:31811701 C T 0.334583 1.4831e-05
5:31812179 C A 0.323405 3.9612e-05
5:31813280 G A 0.935363 7.7849e-06
5:31820175 T C 0.276321 -3.7659e-05
5:31820778 T C 0.039431 -3.9940e-06
5:31823644 G A 1.245352 -3.6685e-05
5:31827855 A G 0.025828 -2.7972e-07
5:31833242 G T 0.023500 6.9820e-06
5:31833816 G A 1.845352 2.1256e-05
5:31844397 C T 1.198097 -3.5344e-06
5:31844744 T C 0.022864 1.1672e-05
5:31845112 C G 0.259379 -1.7862e-05
5:31853346 A C 0.185049 -3.0569e-05
5:31854497 T C 0.664937 4.0424e-05
5:31857828 G A 0.103579 5.3775e-06
5:31862003 G A 1.117188 2.8933e-05
5:31863420 T A 0.256051 4.5603e-06
5:31865720 T C 0.125997 -5.8073e-06
5:31866937 G A 0.241761 2.0650e-05
5:31867443 G A 0.368204 1.8315e-05
5:31869395 A C 0.054091 -4.2697e-06
5:31869482 G A 0.042035 2.0061e-05
5:31869933 T C 0.104344 -1.2658e-06
5:31871346 T C 0.988747 4.2021e-06
5:31873151 C T 0.966383 1.7200e-05
5:31880541 G A 0.096490 8.8282e-06
5:31882141 G A 0.850843 1.8356e-05
5:31882353 C T 0.057617 5.6873e-06
5:31885721 A G 0.907756 1.6896e-05
5:31886705 A G 0.064967 8.5242e-06
5:31887348 T C 0.151802 -2.5289e-05
5:31887980 A G 0.286353 -1.2090e-05
5:31890186 T C 0.764610 3.3734e-06
5:31891018 C G 0.968467 -1.4246e-05
5:31891791 A G 0.824386 -1.9051e-05
5:31892471 C G 0.264622 6.4288e-08
5:31892621 C T 0.228930 1.5424e-05
5:31893865 G A 1.027902 -5.8175e-06
5:31894679 G A 0.038585 -1.5290e-05
5:31894716 A G 0.409325 -1.0455e-05
5:31895843 T C 0.160271 8.4391e-06
5:31895941 C T 0.691157 -1.0702e-05
5:31898172 A G 1.411362 -5.3741e-06
5:31900372 A G 1.018736 -4.5181e-05
5:31905673 A C 0.318268 1.1171e-06
5:31906367 T C 1.816960 1.4289e-05
5:31912256 A G 0.261518 -2.7363e-05
5:31912427 G A 0.872707 1.5148e-05
5:31913006 A G 0.282155 -9.6602e-06
5:31916242 T C 0.073470 8.8013e-06
5:31916371 C T 0.353272 1.5969e-05
5:31916718 T C 0.034879 -5.7896e-06
5:31916744 T C 0.135949 2.9774e-05
5:31917242 A G 0.029092 -4.5924e-06
5:31918675 A G 1.803881 -6.1153e-06
5:31920673 G A 1.610034 -2.1686e-05
5:31921129 G A 0.270962 -4.7540e-05
5:31922082 T G 1.221607 -3.0448e-06
5:31924283 A G 0.142096 -3.2177e-05
5:31924372 A G 0.375858 1.2813e-05
5:31925190 C A 0.265914 -7.6206e-07
5:31925915 G A 0.516273 2.7997e-06
5:31928371 G A 1.551149 5.8607e-06
5:31929498 G A 0.061822 1.8241e-07
5:31933868 G A 0.315847 3.5864e-05
5:31934597 A G 0.043356 1.0389e-05
5:31934744 A G 1.877827 -7.4760e-06
5:31952373 G A 0.186643 2.8373e-05
5:31952401 C T 0.669367 -1.7462e-05
5:31954690 G A 0.228655 1.2075e-05
5:31957550 C T 0.600395 3.8979e-06
5:31963688 A G 0.085672 5.8628e-06
5:31964245 A G 0.228424 1.1095e-06
5:31967283 A G 0.592191 -5.2453e-07
5:31970841 G A 0.070849 -7.8081e-06
5:31971129 C A 0.115781 -1.1163e-05
5:31972069 A G 0.117049 9.1200e-06
5:31973116 C T 0.085448 4.8029e-05
5:31973207 C T 0.505655 1.3979e-05
5:31973239 G C 0.047812 -6.4792e-06
5:31976183 G A 0.483642 2.7762e-06
5:31976251 T G 0.265506 2.3262e-06
5:31979880 G T 0.648064 -4.9835e-06
5:31989054 A G 0.142582 -6.6646e-06
5:31989984 T C 0.305960 4.9666e-07
5:31991556 A G 0.276341 -8.1352e-08
5:31991834 A T 0.258665 7.4776e-06
5:31992572 C T 0.528839 -1.4310e-05
5:31992802 G T 0.093298 -1.3381e-05
5:31993222 T G 0.838117 -8.1360e-06
5:31995934 A G 0.043130 -3.9482e-06
5:31997869 T C 0.079685 -4.0184e-06
5:32000483 C T 1.784193 -6.0203e-06
5:32001061 T C 0.140362 -3.5425e-06
5:32002567 C T 0.477825 -3.3591e-05
5:32005189 G A 0.045986 8.2345e-06
5:32005510 A G 0.055247 -1.4127e-05
5:32007713 T C 0.112249 -1.0529e-05
5:32008283 C T 0.480528 -1.5882e-05
5:32008979 T C 0.594986 -1.1883e-05
5:32010254 C T 0.374290 4.9786e-06
5:32023840 G A 0.434059 -1.7794e-05
5:32027431 C G 0.028766 1.0124e-05
5:32027565 C G 1.180106 2.4269e-05
5:32027974 T C 0.096963 -2.3549e-05
5:32029878 T C 0.039234 8.8307e-06
5:32030986 T C 0.031595 4.9148e-05
5:32031433 T C 0.324159 -3.3578e-06
5:32032837 G A 0.300657 -2.9287e-05
5:32035855 C A 1.245950 3.6018e-05
5:32036884 T G 0.114812 4.3018e-06
5:32043041 A G 0.431992 -6.6467e-07
5:32044062 G A 0.982365 2.9182e-05
5:32049073 T A 0.041192 2.2419e-06
5:32049094 T C 1.333431 9.6481e-06
5:32049787 T C 0.651889 -1.9692e-05
5:32049840 G A 1.947918 2.7419e-05
5:32051287 T C 0.470420 3.6005e-05
5:32051298 G C 0.043586 -5.4817e-06
5:32053749 C T 0.174690 5.6271e-06
5:32056349 G A 1.518007 1.5252e-05
5:32058992 T G 0.026580 8.1328e-06
5:32059282 G C 0.044052 -7.2313e-06
5:32060681 T G 0.027403 2.0123e-06
5:32061072 A G 0.041219 -1.0154e-05
5:32061570 T C 0.704569 1.9479e-06
5:32062937 G A 0.560281 -5.4151e-05
5:32068026 T C 0.603322 -9.0213e-06
5:32068774 C T 0.194905 -1.6380e-06
5:32071325 A G 0.258142 -6.6569e-07
5:32073647 G A 0.506645 -1.9794e-05
5:32074462 A G 0.034675 9.3061e-06
5:32074509 A G 0.137754 -2.2249e-05
5:32077328 G A 0.412174 -4.5821e-05
5:32087374 G A 0.448477 -5.6539e-06
5:32088500 T C 0.085183 -8.6823e-06
5:32090294 A G 0.176298 -2.3837e-05
5:32091868 C T 1.249799 -1.5774e-05
5:32093606 A G 0.142422 -3.8410e-06
5:32099691 T C 0.195898 -1.6919e-05
5:32100084 G T 0.066878 4.9244e-06
5:32101934 A G 0.027318 -1.4847e-05
5:32107381 T C 1.541507 -9.5225e-06
5:32107764 G T 1.634886 1.6365e-05
5:32107810 C T 0.098326 8.6540e-06
5:32122968 C G 0.046493 2.1785e-06
5:32125032 A G 0.054747 -1.6233e-05
5:32125350 G C 0.038387 -1.1454e-06
5:32126134 T G 0.039819 -1.0157e-05
5:32135599 A G 1.362853 -2.5147e-05
5:32141462 C A 0.091700 -5.5616e-06
5:32160019 C T 0.046714 2.6333e-05
5:32170514 T C 0.080008 1.8621e-05
5:32172493 G T 0.046758 4.9321e-06
5:32175137 T C 0.057862 -5.7737e-06
5:32189340 A G 0.428680 -2.7506e-06
5:32193977 A G 0.031799 6.9236e-06
5:32196389 A G 0.379690 -1.0666e-05
5:32202529 A G 0.065154 -1.1937e-05
5:32205449 A G 0.232640 3.3205e-05
5:32215515 C T 0.505751 -3.6383e-07
5:32221259 T C 0.381871 -4.0906e-06
5:32232445 G A 0.415774 1.1109e-05
5:32239563 C T 0.029935 -7.2016e-06
5:32239855 G A 0.108040 1.0989e-05
5:32263316 T C 0.053765 5.6047e-06
5:32273114 A G 0.646548 -7.3625e-06
5:32273888 G A 0.224232 1.9806e-07
5:32274259 C A 0.098663 2.3223e-05
5:32274967 C T 0.208841 8.9660e-06
5:32275016 C T 0.703967 -1.6189e-06
5:32283098 C G 0.028892 -6.0928e-06
5:32300563 T C 0.058589 -3.7635e-05
5:32300851 T G 0.117749 -7.8846e-06
5:32302495 T G 0.046741 5.6445e-06
5:32330913 A G 0.961490 2.1100e-06
5:32372656 A G 0.055781 8.3118e-06
5:32381901 C T 0.081960 3.4339e-06
5:32389327 G A 1.855402 6.7235e-06
5:32391695 G A 0.057263 -2.7238e-05
5:32397465 T C 0.092686 3.3713e-05
5:32399443 G C 0.031652 6.7283e-06
5:32400266 G A 0.661901 3.2379e-05
5:32402232 G A 0.228567 -6.0816e-06
5:32403346 T C 1.912002 1.2008e-05
5:32406588 T C 0.088225 -8.0238e-06
5:32422480 C G 0.058463 9.3871e-06
5:32424126 G T 0.070774 6.1283e-06
5:32426553 C T 0.031527 2.0763e-05
5:32428710 C T 0.882053 -1.9986e-05
5:32429748 C T 0.100237 -6.7810e-06
5:32448068 T G 0.225650 -8.7811e-06
5:32448255 A G 1.766864 2.7049e-05
5:32449675 T G 1.706357 1.9184e-05
5:32452561 A G 0.023384 -1.7104e-05
5:32461286 G A 1.647812 -1.9228e-05
5:32461803 G A 0.426946 1.2685e-05
5:32462689 C T 0.056556 -2.3837e-06
5:32468181 A G 0.084992 4.5183e-07
5:32469928 A G 1.260906 -3.0895e-05
5:32471354 A G 0.040084 1.7405e-06
5:32474421 A G 0.056957 1.5212e-05
5:32478202 G A 0.184784 5.0272e-05
5:32481227 C T 1.151455 -3.7061e-05
5:32482571 T G 0.023789 -1.4736e-05
5:32487636 G A 0.579374 -1.5679e-05
5:32496308 C T 0.096827 -2.1605e-05
5:32499087 C G 0.120745 -1.1143e-05
5:32501762 T C 0.026944 -1.1508e-05
5:32502485 A G 0.245545 9.0127e-05
5:32503580 G A 0.043970 -1.0714e-05
5:32509510 T G 0.395231 4.4218e-06
5:32509617 T C 1.917116 -1.4534e-05
5:32512876 A G 1.535937 5.3353e-05
5:32525611 G T 0.025764 -9.3834e-06
5:32533347 A G 1.285118 1.0299e-06
5:32533455 T G 0.094865 1.6654e-05
5:32551998 G A 0.068279 -4.8815e-06
5:32559748 G T 0.036351 6.1270e-07
5:32564547 C A 1.023693 -1.4609e-05
5:32572713 T C 0.065396 1.3056e-05
5:32580377 A C 0.042909 -5.9407e-06
5:32592174 C T 0.785845 2.3732e-05
5:32596868 C T 0.054339 -1.0262e-05
5:32596916 A G 0.038343 1.8825e-06
5:32599776 C T 0.028310 -1.1481e-05
5:32600674 G T 0.165996 3.4160e-05
5:32609529 G A 0.190900 2.6074e-05
5:32624479 T C 1.546725 2.9009e-05
5:32629361 G T 0.573910 3.4758e-05
5:32635409 T C 0.701581 -1.9297e-05
5:32638711 C G 0.102882 -6.0828e-06
5:32639595 G T 0.191801 1.9191e-06
5:32639728 T G 0.435235 -2.1093e-05
5:32640161 G A 0.991477 -2.2361e-05
5:32640352 C G 0.043644 -6.5631e-06
5:32647745 A G 1.843200 2.8443e-05
5:32650492 C T 0.473639 3.3818e-05
5:32652140 C G 0.030350 4.9389e-06
5:32655301 G A 0.070444 -3.4079e-06
5:32658022 A G 0.028130 5.4644e-06
5:32668676 G C 1.665780 -5.9155e-05
5:32670800 T C 1.384119 -1.9980e-05
5:32670891 G A 0.070710 8.4764e-06
5:32672017 A G 0.226374 1.1776e-05
5:32679154 T C 0.130023 2.6030e-05
5:32681630 T C 0.080310 2.9298e-05
5:32688090 T C 0.432580 1.0534e-05
5:32688860 C T 0.216970 4.2171e-06
5:32690199 G T 0.727729 6.9336e-06
5:32692289 C T 1.409322 2.2217e-06
5:32703190 A G 0.048600 7.1839e-06
5:32710486 A G 0.541888 -1.6491e-06
5:32716535 T C 0.243784 -1.1113e-05
5:32722499 C T 1.498679 2.0363e-05
5:32731548 G A 0.199440 -4.1214e-06
5:32734511 A G 0.244291 1.5804e-05
5:32738653 C A 0.152261 -6.9847e-06
5:32738864 T C 0.043453 -7.0755e-06
5:32739214 T C 0.036898 -2.5712e-06
5:32741083 C T 0.464395 -3.2967e-06
5:32748637 A G 0.577184 -6.8784e-06
5:32768257 A G 0.103732 -1.4095e-05
5:32768634 G A 0.518058 -9.2821e-06
5:32769963 C T 0.030758 2.2569e-06
5:32772327 T C 0.056471 5.4367e-06
5:32778233 C A 0.447855 -1.1069e-05
5:32783708 T C 0.130230 -1.4763e-07
5:32786389 G A 0.445571 -9.4877e-06
5:32788696 A G 0.132675 -1.3959e-05
5:32789852 C T 1.063063 -1.4396e-05
5:32793174 A T 0.409549 -4.5843e-06
5:32811911 C T 0.449593 1.1910e-05
5:32815028 G A 1.201667 -8.2096e-06
5:32828447 G A 0.039608 -1.1201e-05
5:32830521 C T 1.193698 -1.0407e-05
5:32830702 T C 0.052860 -1.5249e-05
5:32832078 T C 0.255707 -1.5836e-05
5:32834974 A G 0.062227 -1.3720e-05
5:32837647 C A 0.262657 1.9434e-05
5:32847796 A G 0.158000 8.4018e-06
5:32849084 A G 0.062356 2.0025e-05
5:32851214 C T 0.104749 2.1095e-05
5:32855689 G A 0.743103 -1.3399e-05
5:32861764 C T 0.168019 -3.7970e-06
5:32874634 A G 0.234285 -9.5986e-06
5:32888644 T C 0.081684 3.6032e-06
5:32888818 T C 0.922124 1.8366e-05
5:32892453 T G 0.034576 1.0973e-05
5:32905619 C T 0.419378 1.3627e-05
5:32910904 A G 0.231640 1.5878e-06
5:32914267 A G 0.194473 4.3387e-06
5:32915670 G A 0.561405 -2.6175e-06
5:32915853 G A 0.029918 8.1385e-06
5:32921940 G T 0.023323 -1.6633e-06
5:32921995 G A 0.067609 -1.0322e-05
5:32926292 A G 0.026087 3.4357e-05
5:32935984 A G 0.599164 -1.0666e-06
5:32937842 T G 0.028134 1.2215e-05
5:32942035 A G 0.026077 -1.3387e-06
5:32947698 A G 0.849694 -4.1476e-06
5:32949383 G A 0.041991 -6.5900e-06
5:32955093 T C 0.080192 -1.3875e-05
5:32961669 T G 0.468060 3.2335e-06
5:32971465 C T 0.141450 -3.3228e-05
5:32975174 T C 0.032523 -3.7472e-06
5:32975490 G A 0.476142 1.1243e-05
5:32977800 G A 0.266804 1.5031e-05
5:32978070 G A 0.036626 6.4902e-06
5:32984015 G A 0.868519 -1.0850e-05
5:32987589 T C 0.238226 -2.8588e-05
5:32989081 G A 0.575801 7.7214e-06
5:32991719 C T 0.242693 1.5039e-05
5:32992833 C T 1.320736 -6.1253e-05
5:32996137 T C 0.186324 -1.1543e-05
5:33003666 C T 0.098812 -1.4823e-05
5:33014441 G T 0.997178 -2.6061e-05
5:33015463 A G 0.044140 1.5966e-05
5:33016218 T C 0.136217 6.7654e-06
5:33018221 C T 0.028446 1.3688e-05
5:33022160 G T 0.296940 -1.2590e-06
5:33040556 G A 0.020073 1.8568e-05
5:33044108 A G 0.112728 -1.3341e-05
5:33047370 T C 0.029211 -1.8727e-05
5:33050194 G A 0.234894 -1.2344e-05
5:33059983 G A 0.716295 -2.3762e-05
5:33066879 C A 0.703661 9.3859e-06
5:33067637 T C 1.867084 -3.2152e-05
5:33073791 A C 0.134868 5.0795e-06
5:33082366 G T 0.722649 1.7772e-05
5:33103051 T C 0.232629 -7.0838e-06
5:33103873 T C 0.033961 -1.8103e-05
5:33110176 C T 0.093397 6.1545e-06
5:33121927 C T 0.033906 -1.5507e-06
5:33139201 C T 0.070679 2.9359e-05
5:33140667 T C 0.968140 1.9420e-05
5:33162613 G C 0.109923 3.4629e-06
5:33166338 T C 0.029708 -4.5065e-06
5:33175864 T C 0.055169 -2.3163e-05
5:33185510 A G 0.042865 -1.6550e-05
5:33190554 G A 0.325377 -3.8632e-05
5:33192016 G A 0.324472 -5.5811e-06
5:33193135 C T 0.587680 9.3527e-05
5:33199731 C T 0.067422 -9.3427e-06
5:33203188 A G 0.036963 2.7805e-05
5:33205218 T C 0.073899 -2.4126e-05
5:33207191 G A 0.049355 -5.4550e-06
5:33212459 G A 0.251947 2.2390e-06
5:33213273 G A 0.092128 7.3228e-06
5:33241863 C T 0.068843 1.7111e-05
5:33249776 A G 0.316897 -2.0811e-05
5:33252209 T C 0.038041 -8.1951e-07
5:33261251 C A 1.795745 2.3017e-06
5:33264352 C A 0.054911 -3.3782e-05
5:33266685 T C 1.090377 -2.4588e-06
5:33275773 T G 1.087685 -1.9005e-05
5:33276455 A G 0.037755 8.3957e-07
5:33278312 A C 0.394777 -3.1556e-05
5:33284809 G T 0.024870 -1.4121e-05
5:33284916 C T 0.709788 2.6512e-05
5:33310214 A G 0.763294 2.0494e-05
5:33315674 A G 1.794505 1.7749e-05
5:33319583 T C 0.095855 -7.3377e-06
5:33323926 C A 0.067840 -1.0611e-05
5:33328566 C T 0.701428 1.5694e-05
5:33331424 G A 1.536784 5.2794e-05
5:33335210 A G 0.046333 -9.6042e-07
5:33341728 A G 0.063264 4.0465e-06
5:33375972 G T 1.524021 6.1821e-05
5:33383151 C T 0.067629 -1.6705e-06
5:33400368 C T 0.074538 2.5552e-06
5:33401470 T G 0.993092 -1.3416e-05
5:33401648 A G 0.034376 -1.7699e-05
5:33403202 C A 0.031714 1.0056e-05
5:33405570 A C 0.077438 -2.3051e-05
5:33408977 G A 0.354911 -2.8243e-05
5:33410197 T C 0.185617 -2.3481e-05
5:33421592 C T 0.052388 1.7484e-05
5:33429051 C T 0.032761 1.7880e-06
5:33440152 C T 0.415958 -1.1202e-05
5:33447997 G A 0.779532 -8.6954e-06
5:33448792 A C 0.022565 -1.2605e-05
5:33457618 A G 1.253787 -2.7798e-05
5:33462212 A G 0.030377 -3.5678e-07
5:33462955 G T 0.072471 8.9469e-06
5:33464404 A G 0.035433 -6.0453e-06
5:33470851 G C 0.473762 -8.7527e-06
5:33479926 T G 0.426708 2.5249e-06
5:33490996 A G 0.206461 6.7681e-06
5:33492331 G A 1.968756 -1.1846e-05
5:33495404 A G 0.197791 2.0862e-05
5:33499437 G A 1.245352 -3.0684e-06
5:33500988 C T 1.726019 -1.3829e-05
5:33501919 G A 0.334352 1.2717e-05
5:33503833 G C 1.752388 -1.1913e-05
5:33507891 T C 0.065861 1.1845e-05
5:33522400 A G 0.544709 -1.9937e-05
5:33533865 G C 0.569633 1.8167e-06
5:33535060 A G 0.794838 2.2444e-05
5:33535135 T C 0.090241 2.0396e-05
5:33539428 C T 0.031095 -1.9504e-05
5:33549031 G C 0.058542 9.2066e-06
5:33549374 T G 0.074242 1.9642e-06
5:33558544 T C 1.178579 1.0599e-05
5:33559132 T C 0.051382 2.8799e-05
5:33562360 G A 0.789976 -4.9568e-06
5:33567331 A G 0.086583 -9.9896e-07
5:33576602 G A 0.234982 1.7239e-05
5:33578083 C T 0.081905 -2.0203e-05
5:33578638 G A 0.191954 -1.7232e-05
5:33579395 C T 0.479266 1.9547e-05
5:33580053 T G 0.475248 1.3444e-06
5:33585768 T C 0.196333 2.1202e-05
5:33588237 A G 0.070638 -2.3198e-05
5:33588416 G A 0.758864 -1.0804e-05
5:33588684 T C 0.170664 -1.7266e-05
5:33590675 A G 0.097745 -1.6438e-06
5:33590968 A C 0.373355 1.9683e-05
5:33592456 C T 0.935182 -2.3729e-05
5:33595473 T C 0.415445 -9.1073e-06
5:33597315 C G 0.463783 5.9341e-06
5:33598017 A G 0.696440 -2.6471e-05
5:33598685 A G 0.022799 -2.7881e-06
5:33600977 T C 0.089398 3.7710e-06
5:33605680 C T 0.041607 1.4002e-06
5:33605755 G A 0.138332 7.4067e-06
5:33610373 A G 1.096147 5.2792e-06
5:33614729 C T 0.520020 4.4093e-06
5:33615398 A C 0.022160 -7.3883e-06
5:33615904 A G 1.198546 1.2842e-05
5:33617767 C A 0.176039 -5.7629e-05
5:33621983 C T 0.169791 1.2975e-05
5:33625505 A G 0.214614 6.0372e-06
5:33626111 C T 0.902415 -2.4143e-05
5:33628958 C T 0.513873 -1.5241e-06
5:33630643 G A 0.371488 1.0811e-07
5:33630839 G A 0.434514 -8.4240e-06
5:33631098 A G 0.125314 1.8047e-05
5:33631342 A G 1.153791 2.3105e-05
5:33632717 C T 1.779447 -5.2061e-06
5:33633213 C T 0.132182 9.8221e-06
5:33636594 A G 1.266512 -4.8396e-06
5:33637899 A G 1.623578 2.5566e-06
5:33641510 G A 0.027117 -2.3435e-06
5:33642163 A G 0.502623 1.8974e-05
5:33642625 C A 1.271245 -1.5008e-05
5:33646638 A C 0.027069 -5.6399e-06
5:33650971 G A 0.065164 1.8678e-05
5:33657555 G A 0.084037 -1.8997e-05
5:33660468 T C 0.448508 2.0903e-06
5:33662914 T C 0.110654 2.1434e-06
5:33668070 G A 0.429375 2.8838e-05
5:33673510 T C 1.921824 1.5105e-05
5:33673964 T C 0.465772 2.2112e-05
5:33678250 T C 0.296070 8.4828e-06
5:33678515 T G 1.224943 -3.8482e-06
5:33684538 G A 0.231457 -1.2120e-05
5:33685924 G A 0.080416 -2.2134e-05
5:33690313 G T 0.406700 1.0645e-05
5:33695738 A C 0.097602 -1.0720e-05
5:33700891 T C 0.072059 -1.8463e-05
5:33701626 C T 0.220363 -8.0534e-06
5:33710082 A G 0.072205 -2.3373e-05
5:33712442 T C 1.401220 2.3031e-06
5:33746339 C T 0.081596 1.4513e-05
5:33765366 T C 0.179711 2.0985e-05
5:33770053 T C 0.259797 -3.0485e-05
5:33775793 T G 0.043273 1.4753e-05
5:33780416 C T 0.030248 6.1274e-06
5:33792089 A G 0.178756 2.4165e-06
5:33794627 C A 0.351596 5.0303e-06
5:33808603 A G 0.728786 -1.6903e-05
5:33815471 G T 0.961154 -1.5191e-05
5:33823657 C T 1.280887 -2.0651e-05
5:33829069 C T 0.162393 -4.9191e-07
5:33832015 G A 0.366474 -1.0315e-05
5:33832433 A G 0.547637 5.4170e-07
5:33833462 C A 0.077519 -5.2340e-06
5:33846330 C T 0.038619 2.5059e-08
5:33875338 C T 0.052514 1.3317e-05
5:33879045 C T 0.676840 -8.1595e-06
5:33879407 A G 0.045653 -1.3449e-05
5:33879792 T C 0.599175 -6.5151e-06
5:33884217 T C 0.063390 1.9198e-05
5:33891937 A G 0.025043 -9.4143e-06
5:33909317 C T 0.057392 -2.1951e-05
5:33923539 T C 1.774367 3.4272e-07
5:33923606 C T 0.021820 -3.0937e-06
5:33923826 G A 1.977976 -1.2381e-05
5:33926028 A G 0.076068 2.7140e-05
5:33931943 T C 0.020946 1.2118e-05
5:33932331 T C 0.140232 -9.0895e-06
5:33938447 A G 0.761509 -2.7730e-05
5:33938975 A C 0.116859 -9.2932e-07
5:33944217 T G 1.171283 -1.0699e-05
5:33945758 T C 0.897200 1.2545e-05
5:33951116 T G 1.896652 -5.6587e-06
5:33951693 G C 1.954670 -1.4478e-05
5:33951826 T G 0.020780 4.7284e-06
5:33955673 C T 1.969058 -3.7214e-06
5:33958959 A C 1.961616 -2.0176e-06
5:33963870 T C 0.022738 1.0396e-05
5:33969628 C T 1.314460 -1.9906e-05
5:33969701 G C 0.079311 1.9785e-05
5:33970333 A C 0.083391 -3.1936e-05
5:33974742 T C 0.070635 4.2400e-06
5:33977835 T C 0.022432 8.9974e-06
5:33981794 A G 0.036616 -1.2904e-05
5:33983370 C T 1.230219 -8.7750e-06
5:33988054 C T 0.036320 7.8956e-06
5:33988535 T C 0.581155 -6.8259e-06
5:33989518 T C 1.504296 -2.9308e-05
5:33990623 T C 1.174690 -9.9213e-07
5:33998768 A C 0.282835 -2.7922e-05
5:33998883 G A 1.426433 -7.7731e-06
5:34004707 T C 1.071539 4.6800e-06
5:34008100 T C 1.076054 2.8910e-06
5:34008723 A G 0.020528 -4.2466e-06
5:34016554 T G 1.405884 -5.5013e-06
5:34025044 G A 0.646966 -4.7561e-06
5:34030480 A G 0.136669 1.0350e-05
5:34037103 A G 1.125419 2.6420e-05
5:34042097 A G 0.310434 2.7379e-06
5:34043889 A G 0.060683 2.3918e-05
5:34044407 C T 1.429744 1.6202e-05
5:34055020 T C 0.053510 -1.0763e-05
5:34056020 A C 1.238219 -5.8311e-06
5:34056910 T C 0.023659 7.6831e-06
5:34115528 T C 1.247905 -5.1449e-06
5:34157058 A G 1.264921 5.7266e-06
5:34216603 C T 0.037330 -1.1620e-05
5:34264145 A C 0.679451 1.1602e-06
5:34267613 T C 1.952097 -1.2613e-06
5:34268409 C T 1.975848 -9.1916e-06
5:34269922 G A 1.951566 -2.2951e-06
5:34270759 C T 1.272020 -4.8053e-06
5:34317009 A C 1.038714 -1.2920e-05
5:34326842 C T 0.047179 9.7990e-06
5:34340696 T C 1.027324 -7.3706e-06
5:34342615 A G 1.074745 -3.0618e-06
5:34367018 A G 1.123968 1.1223e-05
5:34378720 A G 0.072270 7.8212e-06
5:34389273 C T 0.886925 -7.9396e-06
5:34392615 A G 1.976475 -2.0701e-05
5:34398639 G A 0.122190 4.0161e-05
5:34402152 G A 1.258947 1.9078e-05
5:34407915 C A 0.076503 -1.0703e-05
5:34410258 T C 1.870620 -9.9417e-06
5:34437155 A G 0.090728 2.2108e-05
5:34438069 T C 1.971397 8.9675e-06
5:34438564 C T 0.808937 -8.7417e-06
5:34441481 C T 0.768074 -7.9070e-06
5:34450038 A G 0.667790 -1.5993e-05
5:34453381 T C 1.083802 1.2808e-05
5:34488935 A G 0.134381 6.9608e-07
5:34489274 A C 0.080848 6.2058e-06
5:34491949 G A 1.244542 4.5349e-05
5:34499825 A G 0.122118 -3.8346e-05
5:34501842 A G 1.973699 6.5571e-06
5:34504492 A G 0.078906 8.1984e-06
5:34508007 T G 0.081613 -3.1474e-06
5:34508603 C T 0.748876 -6.8602e-05
5:34514741 C T 0.089045 6.0656e-07
5:34525427 A G 1.413255 5.2781e-05
5:34529337 C T 0.062183 -4.5264e-06
5:34529526 A G 0.120714 9.9902e-06
5:34532088 T C 0.034750 7.4993e-06
5:34532782 A G 0.268868 -1.8781e-05
5:34534230 G A 0.024411 -4.8476e-06
5:34537349 G A 0.089548 4.3424e-07
5:34541932 G A 0.060126 4.4178e-06
5:34542217 G A 1.333495 -1.4509e-05
5:34546146 A G 0.042981 4.2532e-06
5:34546659 C A 1.536713 -4.9328e-06
5:34547227 A G 0.224133 2.0681e-05
5:34548505 A G 0.168607 5.0531e-06
5:34552217 C A 0.058657 6.8913e-06
5:34557023 T C 0.047734 1.4553e-05
5:34562936 G A 0.265373 3.3166e-05
5:34566786 A T 0.086338 7.0236e-06
5:34569456 C T 0.556724 5.6591e-06
5:34570537 A G 0.353449 1.5324e-05
5:34583289 T C 0.034376 -6.2962e-06
5:34583665 A G 0.167904 -3.5570e-05
5:34587424 C G 0.214525 9.0739e-06
5:34587609 C T 0.192002 -3.6971e-05
5:34587844 A G 0.751670 -9.2808e-05
5:34595039 C T 0.241656 -6.8408e-05
5:34595141 A G 0.333631 -6.4295e-05
5:34597098 T G 0.852223 -4.9662e-05
5:34598905 A G 0.045384 1.9107e-05
5:34600263 C G 0.445601 -2.5974e-05
5:34601699 T C 0.317441 -3.7718e-05
5:34602657 T C 0.644729 -6.7658e-05
5:34604847 A T 0.287785 -2.9945e-05
5:34608737 A G 0.652841 -5.3197e-07
5:34609090 C A 0.361507 2.9613e-05
5:34610809 C T 0.069751 1.7258e-05
5:34611483 C T 0.286595 -9.7967e-08
5:34620253 G A 0.038578 4.9164e-07
5:34620538 T C 0.120170 -3.9037e-06
5:34625703 C G 1.156133 2.1814e-05
5:34627703 A C 0.066426 -2.8962e-06
5:34628627 T C 1.260974 5.1394e-06
5:34634444 C T 1.756151 3.1546e-06
5:34638814 T A 1.188666 6.0503e-06
5:34639832 T C 0.350998 1.1947e-05
5:34649098 A G 0.085502 -1.0107e-05
5:34652809 A G 0.645405 9.2177e-07
5:34654477 A G 1.085720 8.1684e-07
5:34657761 T C 0.021351 -3.8754e-06
5:34659149 C A 1.788866 4.5282e-06
5:34661066 C T 0.899620 6.3784e-06
5:34663830 T C 0.150112 -8.9364e-06
5:34666287 G A 0.168050 -1.1466e-05
5:34669901 G A 0.032778 7.5034e-06
5:34671906 G A 1.533864 -5.8000e-06
5:34675554 C T 0.026264 -1.5833e-05
5:34676280 T C 1.329718 -2.1958e-05
5:34676491 C A 1.683361 -6.9863e-06
5:34676565 G T 0.525521 5.4650e-06
5:34681932 G A 0.049216 -2.3731e-06
5:34684250 A G 0.063764 -2.4103e-08
5:34685190 A G 0.400744 -1.4576e-05
5:34687554 C T 0.091792 -1.8141e-05
5:34690699 C G 1.123686 -2.0009e-06
5:34696721 A G 0.325210 2.7368e-06
5:34718423 A G 0.448335 -1.8871e-05
5:34719787 A G 1.048760 2.6494e-06
5:34742508 T C 0.058327 -1.5473e-06
5:34742620 G A 1.223467 -1.5583e-05
5:34748238 A G 0.024156 9.5720e-08
5:34748336 G T 0.345888 2.4939e-05
5:34749416 G A 0.233374 3.5512e-06
5:34749622 G A 0.109750 -2.7147e-06
5:34752023 G A 0.443248 -3.3158e-06
5:34752609 C T 0.397463 -2.2828e-05
5:34754305 G T 1.550662 -5.9635e-06
5:34756040 A G 0.231076 -1.2140e-05
5:34757666 A G 0.234734 4.9497e-06
5:34760705 T C 0.315942 -2.6776e-06
5:34761083 T C 0.892015 -1.1352e-05
5:34761619 A G 0.021381 6.9824e-06
5:34769122 G C 0.037439 -9.2080e-06
5:34775296 A G 0.074613 -5.8539e-06
5:34776088 A G 0.032832 -6.4050e-07
5:34776473 A G 0.036752 -5.5179e-06
5:34791383 A G 0.590145 -8.6731e-06
5:34794065 G A 0.075976 -4.4103e-05
5:34795305 A G 0.312862 -3.7137e-06
5:34795510 A G 0.360922 1.7924e-06
5:34795841 T C 0.961286 -1.4085e-05
5:34795981 T C 0.308418 5.7391e-06
5:34799411 T G 0.332941 -1.9837e-05
5:34800216 C T 0.882492 1.3071e-05
5:34800890 C A 0.731638 1.0587e-05
5:34802629 A C 1.976300 1.5496e-06
5:34807194 A C 0.131662 7.9399e-06
5:34807741 G C 0.022136 1.2493e-05
5:34808797 C T 0.224898 -1.0071e-05
5:34818558 C T 1.161451 2.0820e-05
5:34819280 T C 0.638425 2.2206e-05
5:34821023 G T 0.090598 -8.0032e-06
5:34821825 T C 0.772681 3.8020e-05
5:34823336 A G 0.027722 1.3474e-05
5:34824555 T G 0.972771 2.4987e-05
5:34828569 G C 1.158163 2.0563e-05
5:34830788 T C 0.220584 3.3693e-06
5:34832796 G A 0.462559 -2.5055e-06
5:34840841 G A 1.050147 -2.8073e-05
5:34844389 C T 0.534156 -1.3254e-05
5:34845473 A C 1.716876 3.4080e-06
5:34847888 C T 0.043926 3.8801e-05
5:34848565 G A 0.203551 3.0498e-06
5:34853784 G T 0.348349 -1.9785e-05
5:34859409 T C 0.629314 -2.9175e-05
5:34859535 T C 0.858255 3.0764e-05
5:34863034 T A 0.121013 -2.0346e-05
5:34865528 G A 0.862759 1.2409e-05
5:34874010 G T 0.280842 -1.9799e-06
5:34890931 G A 0.146577 -1.5126e-05
5:34896529 T C 0.584535 1.5949e-05
5:34908877 C T 0.146209 -1.6603e-05
5:34909994 G A 0.172711 -2.1868e-05
5:34910333 G A 0.050406 1.0287e-05
5:34911075 A G 0.060014 6.5008e-06
5:34911914 C G 0.036759 -2.9756e-07
5:34912090 C G 0.102688 7.9939e-06
5:34917846 C T 0.026998 -9.1118e-06
5:34928463 C A 0.071172 -6.2450e-06
5:34928649 T G 0.088460 5.0043e-06
5:34949861 T G 0.035824 5.4227e-06
5:34951150 A C 1.696967 4.2256e-06
5:34954770 G A 0.036759 2.0871e-05
5:34978214 G A 1.609700 -6.8804e-06
5:34980865 G A 0.109903 -8.9511e-06
5:34994352 A G 0.364526 1.0602e-05
5:34998877 A C 0.467693 1.5887e-06
5:34998894 C G 0.129186 -1.3736e-05
5:35003112 A G 0.459962 1.2391e-05
5:35004841 A G 0.073603 2.7829e-05
5:35011155 G A 0.090792 -2.7296e-05
5:35013058 T C 0.036351 -1.2226e-05
5:35014723 G A 0.504982 -4.5069e-06
5:35015478 C T 0.861291 4.8756e-06
5:35028196 A C 0.115550 1.7578e-06
5:35029361 A G 0.089993 -1.6884e-05
5:35029372 T A 0.020222 -1.2539e-06
5:35034094 A C 1.333104 1.7468e-05
5:35036342 A G 0.273118 -2.8983e-07
5:35037115 T C 0.166452 -4.3035e-06
5:35039486 T C 1.799706 1.7921e-06
5:35041541 G A 0.039846 -7.5580e-06
5:35042203 G A 0.601959 -4.3208e-05
5:35043020 T C 0.741386 2.7036e-05
5:35046400 G A 0.054856 -1.2036e-05
5:35048602 C G 0.257285 8.8176e-05
5:35049996 T C 0.091890 4.1398e-06
5:35050508 G C 0.691809 -9.8414e-06
5:35060501 T C 0.251274 -6.6028e-06
5:35062618 T C 0.287812 -3.4016e-06
5:35067481 T C 0.080800 1.1431e-05
5:35072712 G T 0.057559 1.2749e-05
5:35083079 A G 0.057396 1.2178e-05
5:35084647 C T 0.057416 1.7709e-05
5:35085600 T C 0.193484 -1.0970e-05
5:35086858 A G 0.082082 -8.9129e-06
5:35087724 G A 0.189355 -3.5909e-06
5:35099120 A G 1.155634 -3.1018e-06
5:35116618 C A 0.042641 -1.0999e-05
5:35116770 A G 0.053632 -1.2734e-05
5:35119546 C T 1.323833 -7.5717e-06
5:35130900 G A 0.045428 6.4152e-06
5:35136367 C T 0.155963 -1.6151e-05
5:35141936 G T 0.091907 -1.2839e-05
5:35156532 T C 0.088538 -1.5652e-05
5:35161332 G A 0.461247 2.2015e-06
5:35162151 T C 1.931429 2.1374e-05
5:35164920 A G 0.071107 6.1017e-06
5:35170289 G A 0.110552 -1.8234e-05
5:35172207 C T 0.578174 1.8787e-05
5:35175022 T G 0.217466 5.0606e-05
5:35181620 T C 0.252947 1.4753e-06
5:35185826 T C 0.760374 -1.9203e-05
5:35185897 A C 0.147087 3.2625e-06
5:35190985 G A 1.829040 9.3839e-06
5:35205631 A C 0.037279 6.6114e-06
5:35209849 C T 0.055611 -9.6232e-06
5:35228048 T C 0.112058 -1.7439e-05
5:35228753 A G 1.397990 2.2656e-06
5:35237666 G A 0.035634 5.4527e-06
5:35237736 C T 0.915820 -2.3169e-06
5:35239652 A G 0.100155 1.0231e-05
5:35241517 T C 0.056665 1.9703e-05
5:35249710 T C 0.395971 -2.3801e-05
5:35264032 T C 0.098411 -6.1494e-06
5:35267642 C G 1.334203 2.7382e-05
5:35273024 C G 0.120129 1.6197e-06
5:35274378 A G 0.231423 -1.9503e-05
5:35287615 G T 0.289053 -2.2719e-05
5:35319907 A G 0.047349 1.5923e-06
5:35320773 C T 0.784067 8.3378e-06
5:35337134 A G 1.343484 -8.7037e-06
5:35345497 A G 0.518595 -1.5590e-05
5:35346914 G A 0.143857 -2.0390e-05
5:35347516 T C 0.020028 -1.6363e-06
5:35354979 A G 1.069282 -1.0613e-05
5:35366255 A G 0.119718 2.8791e-06
5:35366553 T C 0.593694 -5.9389e-05
5:35371472 C T 0.076771 -1.0848e-05
5:35374841 G T 0.044997 -1.2426e-06
5:35377821 T C 0.412878 1.4024e-05
5:35386064 T C 0.020249 -1.1991e-05
5:35386862 T C 0.098622 -3.8345e-05
5:35393350 C T 1.317972 -8.6002e-06
5:35395245 T C 1.763675 -1.9449e-05
5:35395972 T C 1.754710 1.0390e-05
5:35395998 C T 0.842405 2.7192e-05
5:35406454 T C 0.041525 3.0160e-07
5:35410024 G A 1.264632 -6.8562e-06
5:35415164 T C 0.027590 -5.0978e-06
5:35431383 T G 1.756770 1.3058e-05
5:35436016 C G 0.022884 8.8616e-06
5:35439191 C T 0.091897 1.3271e-05
5:35440174 T C 0.064199 2.2837e-05
5:35449576 A C 0.061955 1.6948e-05
5:35451872 A C 0.178324 6.7543e-08
5:35453325 G A 0.055777 7.4704e-06
5:35467259 T C 0.051093 -1.2192e-05
5:35471804 A C 0.126259 6.8560e-06
5:35471987 A G 0.040312 6.7550e-06
5:35473510 T C 0.164864 1.5485e-06
5:35474020 T G 0.079338 -9.9824e-06
5:35478774 C T 1.602935 1.8503e-05
5:35492336 C A 0.058899 3.4648e-06
5:35493729 A G 0.383830 4.4735e-06
5:35503611 A G 0.167693 -4.9271e-06
5:35543266 G A 0.234608 -9.3803e-06
5:35556889 A G 0.168424 -1.1874e-05
5:35575273 A G 0.107904 3.1163e-06
5:35580554 G A 0.648601 -8.0582e-06
5:35618486 T G 0.219363 -4.1441e-06
5:35622892 G A 0.051025 5.8787e-06
5:35636329 C T 0.224021 4.6773e-06
5:35641582 C A 1.104361 1.8181e-05
5:35642167 T C 0.107914 8.3771e-06
5:35642939 G A 0.855902 1.1599e-05
5:35649214 C T 0.153563 -4.8730e-06
5:35653770 T C 0.105357 6.4810e-06
5:35655248 G A 0.132940 3.9066e-06
5:35659239 A G 0.105344 7.4517e-06
5:35663283 T C 0.042522 -4.1310e-06
5:35663578 C T 1.099013 2.0945e-05
5:35667268 A G 0.029986 -3.8689e-06
5:35670303 A G 0.124906 1.4205e-05
5:35675616 T G 0.124185 1.6787e-05
5:35678371 T C 0.095124 4.0106e-06
5:35680423 G A 0.119290 -2.2787e-05
5:35688774 A G 0.229158 2.7672e-05
5:35693524 A G 0.035970 9.2238e-06
5:35696879 T C 0.051494 -2.4642e-05
5:35702091 T G 1.097979 -1.7440e-05
5:35705098 G T 1.224313 -6.0039e-06
5:35705844 C A 0.089422 3.4074e-05
5:35707707 C T 1.026733 -1.7548e-05
5:35717575 G A 1.576712 4.3034e-06
5:35718654 T C 1.544794 4.4887e-06
5:35727783 T C 0.048679 -4.8116e-06
5:35727857 A G 0.105313 1.3275e-05
5:35730433 A G 1.292436 -2.6570e-05
5:35758733 T C 1.869950 -2.5202e-05
5:35762149 C T 0.084098 1.2675e-05
5:35762397 T C 0.072018 -7.6096e-06
5:35762463 T C 0.034233 -9.0954e-06
5:35779112 G A 0.059089 4.1152e-06
5:35798289 G A 0.036653 7.2270e-06
5:35799994 G A 1.389494 -4.7072e-06
5:35803577 T C 0.677585 -3.7426e-05
5:35804865 G A 0.235771 2.9102e-05
5:35806960 C T 0.026094 1.9066e-06
5:35812270 T C 0.192858 -2.8435e-06
5:35824121 C T 0.504510 6.8453e-06
5:35826500 G A 0.028426 1.6674e-05
5:35826637 A G 0.048828 -1.4210e-05
5:35827902 C T 0.079549 4.1515e-06
5:35830823 A C 0.115434 2.4112e-05
5:35831133 T C 0.025859 4.1191e-06
5:35836551 A G 0.029242 1.0925e-05
5:35839220 G T 0.021766 5.3260e-06
5:35852311 A G 0.562596 -2.1911e-05
5:35861068 C T 1.360908 -9.5945e-06
5:35871190 A G 1.366171 -8.5888e-06
5:35874575 T C 0.548405 -1.8853e-05
5:35876251 C A 0.038823 -6.1979e-06
5:35876274 G A 0.518918 4.9469e-06
5:35880820 T C 1.361105 -9.9524e-06
5:35893746 G A 0.272741 2.3271e-06
5:35895782 G A 0.050555 1.8640e-05
5:35899776 G A 0.026991 -3.0469e-06
5:35901831 A G 0.054472 9.0539e-06
5:35908610 A G 0.138641 -6.7408e-06
5:35910308 T C 0.038313 1.8991e-05
5:35910529 T C 0.869464 9.6949e-07
5:35925660 G A 0.041529 -2.8861e-06
5:35929829 C T 0.048114 1.5181e-06
5:35931966 T G 0.424315 1.6677e-05
5:35933819 G A 0.248466 -2.4426e-05
5:35940709 T C 0.058511 7.0014e-06
5:35943042 C A 0.551574 -7.0716e-06
5:35948563 A G 0.867716 4.4200e-05
5:35962984 G A 1.556609 -2.0655e-05
5:35965970 C A 0.277779 1.9621e-05
5:35973875 G T 1.604431 -2.6682e-05
5:35984214 C A 0.050705 1.0027e-05
5:35987551 A G 0.278462 -1.0026e-05
5:35988950 T C 0.766905 -2.5054e-05
5:36014646 T A 0.427817 -1.4798e-05
5:36021463 C T 0.428595 -1.4825e-05
5:36027059 G A 0.074531 -5.6758e-06
5:36028200 T C 1.701768 -4.9822e-05
5:36034020 A G 1.562654 -2.6511e-05
5:36035395 A G 0.055067 3.5136e-07
5:36035727 G A 0.079801 1.1642e-06
5:36041637 G A 0.074589 -1.6173e-05
5:36047460 A G 0.082031 -2.9587e-05
5:36047519 T C 1.904115 -1.5931e-05
5:36048437 C T 1.009492 6.5572e-06
5:36056236 T C 0.103171 -5.9310e-06
5:36056800 T C 1.515984 -1.0383e-05
5:36058084 C T 0.033090 3.2215e-05
5:36076446 T C 0.325584 -1.4164e-05
5:36084426 C T 0.079926 1.4137e-05
5:36088903 T C 0.973947 -1.6737e-05
5:36090037 T C 0.030853 8.5529e-06
5:36094118 A G 0.049818 -2.1883e-06
5:36112259 T C 0.779878 4.9255e-06
5:36143392 T C 0.844254 -1.3012e-05
5:36147160 C T 1.750494 -1.1738e-05
5:36157601 G A 1.781925 3.7199e-05
5:36157697 G A 0.067463 2.4533e-05
5:36158634 T C 0.069441 -1.1992e-05
5:36159771 T C 0.039176 3.3275e-06
5:36160987 T C 0.033046 -2.1510e-06
5:36166383 G A 0.102906 1.5518e-05
5:36167197 G A 0.031020 5.4827e-07
5:36169706 A G 1.879024 4.0670e-05
5:36172516 C T 0.054404 -7.9479e-06
5:36176718 A G 0.020253 -5.4650e-06
5:36178993 A G 0.051280 3.8219e-07
5:36179044 C T 0.226221 2.3284e-06
5:36181627 G A 1.153485 -1.3993e-05
5:36191407 T C 0.835217 -2.9008e-06
5:36203281 C T 0.021160 3.9337e-05
5:36204503 C T 1.974461 2.1719e-05
5:36207050 A G 1.975392 2.3520e-05
5:36219710 T C 0.047149 6.4755e-06
5:36225246 T C 0.796517 6.5223e-05
5:36230339 T C 0.766143 6.5538e-05
5:36233290 G A 0.137737 3.2083e-05
5:36242007 A G 0.237484 3.0406e-05
5:36242354 G A 0.998191 2.9001e-05
5:36243504 C T 1.931334 7.9375e-06
5:36269551 C G 1.944970 1.1777e-05
5:36275719 C T 0.081062 -2.2611e-06
5:36281670 G A 0.077519 4.5857e-06
5:36285126 A G 1.979853 2.8908e-05
5:36300836 A G 0.990664 -5.0020e-05
5:36301374 C T 0.414571 2.7122e-05
5:36306620 G A 0.590580 1.4689e-05
5:36312454 A G 0.061795 4.8721e-06
5:36312512 C A 1.480184 -1.0816e-05
5:36345990 G A 0.926265 -4.6643e-05
5:36346113 A G 0.021565 -9.0588e-06
5:36346158 A G 0.023962 6.8129e-06
5:36346994 G A 0.046652 -6.0894e-06
5:36351030 C T 0.091935 -1.4940e-06
5:36355826 C T 0.741225 -2.9142e-05
5:36358265 T C 0.085506 3.3906e-05
5:36358286 A G 1.605434 -4.1915e-05
5:36360096 G A 0.043168 1.6023e-05
5:36362897 G A 0.043106 1.6295e-05
5:36364690 T C 0.066307 -9.5775e-06
5:36364947 A G 1.244855 2.7588e-05
5:36368839 C T 0.681885 4.4295e-05
5:36371722 A G 0.610911 3.8061e-05
5:36373608 G A 0.065569 -1.5664e-05
5:36379620 T C 0.021191 -8.1523e-06
5:36384963 C T 0.195738 2.2226e-06
5:36390543 C A 0.264006 2.8105e-05
5:36394045 T C 0.035161 2.0191e-05
5:36398024 C T 0.475513 6.4631e-05
5:36403594 G T 0.118134 1.9265e-05
5:36404564 G A 0.038013 2.1138e-05
5:36406387 T C 0.065178 -1.1719e-05
5:36407399 G A 0.062740 -3.8293e-06
5:36415695 G A 1.279992 -1.1193e-04
5:36419448 G A 0.175526 -1.9107e-05
5:36419546 C A 0.046805 2.4664e-05
5:36422300 A G 0.044932 2.2901e-05
5:36423931 T G 1.498968 -8.7171e-05
5:36425593 C G 1.498737 -8.7227e-05
5:36426411 C T 0.273747 3.8406e-05
5:36431978 T C 1.537770 -7.3644e-06
5:36432834 T G 1.699153 -2.1834e-05
5:36434126 T C 0.725481 -4.4639e-05
5:36436579 G A 0.063573 1.4051e-05
5:36436820 C T 0.704980 -1.0872e-05
5:36437083 T C 0.034811 1.2168e-05
5:36437654 C T 0.156592 -1.6641e-05
5:36438345 C A 1.173408 2.3265e-06
5:36440386 C T 1.584616 -1.2265e-05
5:36449552 A G 1.607042 -1.5657e-05
5:36451691 A G 1.479491 -7.8143e-06
5:36453541 G A 0.869392 -1.5662e-05
5:36456446 G A 0.167842 3.1035e-06
5:36456964 G T 0.042035 -3.7817e-06
5:36457702 G A 0.021721 -1.5622e-06
5:36459584 C T 1.861070 -2.5770e-05
5:36460107 T G 0.644028 -7.3000e-06
5:36465332 C T 0.854348 -2.8399e-05
5:36465743 C T 0.039329 -2.4237e-07
5:36471676 C T 0.886277 1.6297e-05
5:36471697 T C 0.051127 -7.6912e-06
5:36473237 T C 0.914583 -3.7217e-05
5:36483300 T C 0.024078 -1.4145e-05
5:36483958 C T 0.094257 1.3884e-05
5:36488440 C A 0.123988 -4.1176e-05
5:36490026 A C 0.395423 2.2237e-05
5:36491289 G A 0.810596 8.9082e-06
5:36493479 T C 0.034437 2.4315e-06
5:36497696 A C 1.460577 -2.3895e-05
5:36499594 C G 1.198201 -3.0114e-05
5:36504632 A G 0.725913 -2.7190e-06
5:36507571 A C 0.200454 -5.2711e-07
5:36514539 T C 1.257329 -2.1462e-05
5:36520332 A G 0.091516 -5.2063e-06
5:36523915 A G 0.258002 6.7262e-06
5:36528088 G T 0.037160 -2.9043e-05
5:36529158 T C 0.245685 -2.7541e-05
5:36532804 A G 0.675195 2.8583e-05
5:36542942 A G 0.278136 2.2739e-05
5:36544879 A C 0.050916 1.7100e-05
5:36548461 A G 0.905060 -1.7722e-05
5:36567156 C T 1.617479 -1.5211e-05
5:36568670 A G 0.257778 -1.0923e-05
5:36568881 A C 0.034433 -1.2899e-06
5:36591642 C T 0.063685 1.0480e-05
5:36591726 A G 0.056658 -1.6395e-05
5:36593557 G A 0.343345 1.4225e-05
5:36594471 C T 0.045932 3.5953e-06
5:36595127 A C 0.079491 2.5064e-05
5:36598166 C T 0.110362 -1.6115e-05
5:36600810 A C 0.690892 -2.4811e-06
5:36600919 G T 0.602352 -7.0229e-06
5:36602141 T G 0.117256 -1.2733e-05
5:36602824 G T 0.280897 1.2315e-05
5:36607778 T C 0.069516 1.9195e-05
5:36616406 T C 0.110875 -2.1096e-06
5:36617288 A G 0.025454 -1.8023e-06
5:36617425 A C 0.035147 1.3209e-05
5:36618059 C T 1.445091 -8.9174e-07
5:36627520 A G 0.060432 2.8652e-05
5:36627769 T G 1.277929 2.2918e-05
5:36630209 A G 0.061027 -2.3903e-05
5:36635565 T G 1.153240 3.7158e-05
5:36635755 T C 0.077043 -1.0155e-05
5:36635780 G A 0.047445 3.8763e-06
5:36639932 A G 0.051643 7.6901e-06
5:36641007 A G 0.521043 -2.8635e-05
5:36646194 G C 0.480337 1.6284e-05
5:36648950 T C 0.041090 2.6396e-07
5:36651364 C T 1.050107 -1.8652e-06
5:36651809 C T 1.882070 2.9499e-05
5:36651986 C T 0.085285 -3.2089e-05
5:36652409 A C 0.801957 1.2349e-05
5:36653518 C T 0.037956 6.5818e-06
5:36658170 C A 0.320239 1.4917e-05
5:36659319 T G 0.593922 8.6414e-06
5:36659738 A G 0.049709 -2.4889e-05
5:36661944 G A 1.459044 -2.4102e-05
5:36662361 C T 0.131284 1.4144e-05
5:36665252 C T 0.049862 -1.6240e-05
5:36666071 T C 1.768839 5.2779e-06
5:36666700 T C 0.076533 2.6314e-05
5:36674708 A C 0.050753 -2.0159e-06
5:36679018 T A 1.068231 -1.6260e-05
5:36681521 C T 0.235159 -1.1274e-05
5:36686886 C A 0.619284 1.2593e-05
5:36690635 G A 0.023656 4.7124e-06
5:36690994 T G 1.591124 2.4986e-05
5:36691177 C T 0.610333 1.7534e-05
5:36698586 G A 0.795331 7.1260e-06
5:36712044 G A 1.475703 2.2029e-05
5:36730711 G C 0.180925 -1.8679e-05
5:36732562 G A 1.667484 1.1178e-05
5:36734418 T C 0.046319 -4.5592e-07
5:36763519 C G 0.117403 -1.1918e-06
5:36764235 A G 0.034209 5.4941e-06
5:36771782 T C 0.043446 -7.1676e-06
5:36777472 G T 0.879164 -1.2801e-05
5:36789654 G T 0.884857 -1.5615e-05
5:36805679 T C 0.029483 -8.7610e-06
5:36815059 G A 0.032829 -3.8099e-06
5:36828730 G A 0.530148 1.9956e-05
5:36833115 G A 0.053326 5.6904e-06
5:36835407 T C 0.039037 7.3964e-07
5:36835408 A G 0.201810 -2.0021e-05
5:36856961 A G 0.130506 -7.3549e-06
5:36878780 G A 0.863854 -1.3984e-05
5:36898424 G A 0.067956 -9.3478e-06
5:36911625 T C 0.047084 -2.1906e-06
5:36926005 T C 0.310802 2.5019e-06
5:36953080 T C 0.054798 -1.2704e-05
5:36953198 A G 0.080124 3.0501e-06
5:36967172 C T 0.065487 -2.7146e-06
5:36977003 G A 0.296026 -6.1190e-07
5:36981056 A G 0.156586 -1.7803e-05
5:36985303 G A 0.218479 -2.1970e-05
5:37002535 G A 0.025805 1.0052e-05
5:37017489 C G 0.072675 -6.4954e-06
5:37088659 C T 0.108910 6.3880e-06
5:37093822 G C 0.195769 4.9772e-06
5:37108256 A G 0.053081 8.4871e-06
5:37127179 T A 0.044439 -4.4232e-06
5:37140209 C T 0.162450 7.1039e-06
5:37140331 T C 0.421758 -2.2835e-06
5:37147152 C T 0.395569 3.6420e-05
5:37153871 T G 0.029177 7.2822e-06
5:37161972 C T 0.058885 1.1540e-05
5:37173930 C A 0.195582 -2.6968e-05
5:37182902 A G 0.195520 -2.4052e-05
5:37187325 T C 0.248575 1.8364e-05
5:37196028 T C 0.081728 -8.1812e-06
5:37204651 A G 0.195891 -2.5025e-05
5:37207639 G A 0.073773 2.4462e-05
5:37217775 T C 0.043933 -5.4874e-06
5:37222226 C T 0.429384 -1.5975e-06
5:37231315 C T 0.030160 9.8425e-06
5:37263054 G A 0.039438 -3.0513e-07
5:37272728 A G 0.103253 4.7677e-06
5:37276759 G A 0.716744 -2.9438e-05
5:37294473 C T 0.585936 -1.5590e-05
5:37304547 T C 0.086087 1.3321e-05
5:37309104 T C 0.159452 1.5146e-05
5:37322511 C T 0.166676 1.6016e-05
5:37324325 A C 0.140430 -9.4934e-06
5:37369741 A G 0.292313 -1.3476e-05
5:37395306 T G 0.187599 -1.2433e-05
5:37397305 A G 0.224541 2.4981e-05
5:37406465 T C 0.031061 1.2464e-05
5:37413944 C T 0.079682 1.7092e-05
5:37434525 T C 0.516525 -2.9261e-05
5:37464133 A G 0.218296 1.2720e-05
5:37480251 C A 0.300820 2.1697e-05
5:37488419 C T 1.401852 4.1139e-05
5:37488864 A G 0.102154 1.1895e-05
5:37502620 A G 0.099751 -2.2439e-06
5:37568411 T C 0.072328 7.1605e-07
5:37573983 T C 0.027338 -2.1655e-05
5:37580818 A C 1.405041 3.3041e-05
5:37599231 A G 1.173748 1.3366e-05
5:37618169 A G 0.188214 -3.4429e-06
5:37619269 C A 0.083996 -1.3032e-06
5:37671211 G A 0.286007 1.0614e-05
5:37688010 G A 0.633424 -1.8857e-05
5:37709631 C T 0.057233 -2.7049e-06
5:37709829 G A 1.074228 7.9127e-06
5:37712678 G A 0.072607 2.3123e-06
5:37735573 G A 0.146138 4.6138e-07
5:37735849 G A 1.907623 1.4505e-05
5:37751455 A C 0.515754 1.8525e-06
5:37754488 C T 0.032720 -1.9819e-05
5:37754537 T C 0.089813 1.0623e-05
5:37754628 T A 0.463855 -7.4449e-06
5:37755337 C T 0.152795 1.4879e-05
5:37755606 A G 0.245369 -2.1793e-05
5:37772780 A C 0.664689 -2.9986e-05
5:37774132 G A 0.106992 -8.9400e-06
5:37775861 G A 1.506767 -1.0161e-05
5:37790375 G A 0.064093 -1.3847e-05
5:37790989 T C 0.119582 1.4118e-05
5:37791733 G A 0.347520 -1.0777e-05
5:37799460 G A 1.041046 -1.4547e-06
5:37804733 T G 0.229236 2.1712e-06
5:37806530 T C 0.677653 4.2732e-06
5:37814102 C T 0.324894 1.4415e-05
5:37814148 G A 1.082752 -6.5408e-06
5:37814364 C T 0.055162 -4.1196e-07
5:37817344 G A 1.304131 8.7186e-06
5:37820603 A G 0.042406 -4.8391e-06
5:37823918 T C 0.038384 -1.0066e-05
5:37824240 C A 0.504840 6.6638e-06
5:37824784 T A 0.828989 1.9827e-06
5:37824837 G T 0.069615 6.2261e-06
5:37830577 C A 1.483985 -3.9425e-06
5:37838922 T C 0.115774 -7.3438e-06
5:37847174 T C 0.170403 -7.6887e-06
5:37849811 G A 0.153267 -2.4791e-05
5:37866418 A C 0.770594 1.0134e-05
5:37870043 G A 0.063216 -3.4431e-06
5:37874409 A G 0.185753 -8.9402e-06
5:37875682 G C 0.040111 -2.3039e-06
5:37877690 C T 0.074494 -1.2181e-06
5:37878629 G A 0.193018 -6.6119e-07
5:37881658 G T 0.143908 -2.3043e-05
5:37888115 T C 0.672454 3.5531e-06
5:37890493 A G 0.116223 6.8260e-06
5:37893013 A G 0.277606 -3.8651e-06
5:37896402 A G 1.031340 -3.3270e-05
5:37897232 A G 0.133477 -1.1728e-05
5:37897768 A G 0.582345 -2.3177e-05
5:37898176 A G 0.172952 -1.3731e-05
5:37899486 G T 0.616439 1.8371e-05
5:37901402 T C 0.117066 3.2697e-05
5:37901492 G A 0.985932 5.4491e-06
5:37904392 G A 0.520564 1.9326e-05
5:37906330 C T 0.088130 -7.6227e-06
5:37906452 A G 0.954283 4.4682e-06
5:37907249 G C 0.240010 -3.7698e-06
5:37908877 C A 0.290787 7.4745e-06
5:37909180 G A 0.038381 -5.6453e-06
5:37909988 T C 1.623816 2.2369e-05
5:37913527 A G 1.726777 2.9190e-05
5:37913544 C A 0.345259 -1.2514e-05
5:37913971 T C 0.279336 2.9759e-05
5:37915028 G C 0.338010 -1.0845e-05
5:37916982 C A 1.661541 4.5383e-05
5:37917133 C T 0.249598 -6.9541e-06
5:37917361 C T 0.914773 5.2316e-06
5:37918253 G A 1.338918 4.4626e-07
5:37919491 G A 0.130958 9.6652e-06
5:37920265 T C 0.610326 2.3383e-06
5:37921235 C T 1.036025 3.4292e-05
5:37922402 G T 0.210551 8.2276e-06
5:37922538 A C 1.099319 -2.6704e-05
5:37923133 C T 0.105259 -3.1885e-06
5:37925239 A G 0.876590 -1.4602e-05
5:37925518 G A 0.272649 -1.1601e-05
5:37928455 T C 0.020498 2.6560e-07
5:37930391 T C 0.044225 7.2650e-06
5:37930905 T C 0.103963 -1.3314e-05
5:37937217 A G 0.024132 -2.1486e-06
5:37938341 C A 0.136765 -4.2304e-06
5:37938540 G A 0.664961 -1.5877e-05
5:37945741 A C 0.041189 -4.4848e-06
5:37955465 C T 0.264941 -8.8097e-06
5:37955987 A G 0.030632 8.5773e-07
5:37963089 T G 0.209919 -1.9501e-05
5:37974259 T C 0.172901 -1.1755e-05
5:37977017 C T 0.027559 -1.3394e-05
5:37985073 G A 0.025512 2.3319e-05
5:37989879 C T 0.644725 -1.2577e-05
5:37990464 A C 0.209300 4.7205e-06
5:37995206 A C 0.026621 6.7970e-06
5:38003513 G A 0.063594 -9.8959e-06
5:38011531 G A 0.633979 2.2390e-06
5:38019816 C A 1.656720 1.1571e-05
5:38021139 A G 0.052592 9.2783e-06
5:38026407 T C 0.134925 1.3986e-05
5:38028459 A G 0.068214 7.1621e-06
5:38029968 T C 0.043633 -3.5622e-06
5:38032630 C T 0.085251 -8.8909e-06
5:38033255 T G 0.202252 -1.8534e-06
5:38037584 A C 0.024309 -2.1592e-06
5:38038366 A G 0.111195 1.8737e-05
5:38042262 G T 1.145757 -1.2769e-05
5:38042801 A G 0.297750 4.4738e-06
5:38042878 T C 0.547949 -2.3785e-06
5:38051593 A G 0.595493 -1.9896e-05
5:38056199 C A 0.207877 8.4905e-06
5:38056747 A G 0.057933 -6.7900e-06
5:38060626 A G 0.025570 -8.5994e-06
5:38062156 C T 0.293364 -2.4188e-05
5:38071094 G A 0.026617 9.5963e-06
5:38076068 G T 0.293938 -2.1414e-05
5:38086957 C T 1.432019 9.5785e-06
5:38089084 C T 0.055050 -2.6140e-05
5:38098713 T C 0.092948 1.2499e-05
5:38099076 G A 0.039309 8.0685e-06
5:38099612 G A 0.093359 -1.2527e-05
5:38100579 G A 1.898107 3.5362e-05
5:38101269 G A 1.662173 3.4630e-05
5:38106852 A G 0.036147 1.2061e-05
5:38108045 C A 0.042124 -1.4990e-05
5:38108898 G A 0.084979 -1.2648e-05
5:38109697 C T 0.453485 -1.5932e-05
5:38112202 T C 0.041614 5.4079e-06
5:38112559 C T 0.757661 -1.4936e-05
5:38119094 A G 1.765130 -3.4237e-06
5:38119290 A G 0.520897 8.9604e-06
5:38120428 G A 1.897013 -2.0579e-05
5:38125393 T G 0.043776 -1.4845e-05
5:38127425 G T 1.478464 -6.3576e-06
5:38129234 T G 0.028790 -4.8586e-07
5:38129971 A C 1.457184 -1.5472e-05
5:38136423 G A 0.081341 2.3467e-07
5:38136499 T C 0.063458 7.1868e-06
5:38137340 G A 0.439740 -2.0655e-06
5:38138017 T G 0.096861 9.3403e-06
5:38140896 T C 0.054853 -2.9659e-06
5:38143698 T C 0.178844 2.0820e-05
5:38147661 G A 0.061020 7.3622e-06
5:38151803 G A 1.314055 3.1696e-06
5:38159453 C T 1.810644 -2.4056e-05
5:38160236 C T 0.096130 1.9750e-05
5:38167037 G T 0.210276 2.7454e-05
5:38167488 C G 1.383490 -1.8169e-06
5:38178439 T C 1.126436 1.1068e-05
5:38180441 T C 0.146978 -1.2909e-05
5:38183276 T C 0.096694 1.2667e-05
5:38188764 T G 0.046958 -9.3727e-06
5:38190636 T C 0.030605 4.3342e-06
5:38190896 T C 0.081402 -3.3677e-05
5:38196907 G A 0.263615 4.8282e-06
5:38199902 G A 0.042097 -1.1493e-06
5:38203031 T G 1.017638 3.5177e-06
5:38217689 A G 0.037820 4.0874e-06
5:38218428 T C 0.026308 8.3661e-06
5:38219191 T C 0.024564 -1.3439e-05
5:38221718 A G 0.120384 1.2824e-06
5:38226546 G A 0.287758 -1.8288e-05
5:38226706 T G 0.027005 7.9439e-06
5:38234315 T C 1.794290 -3.1582e-06
5:38245701 G A 0.248034 4.2449e-06
5:38245951 C T 0.104766 6.0079e-06
5:38248998 A C 0.952831 7.7613e-06
5:38251349 T C 0.028049 -2.2539e-05
5:38252906 G A 0.070121 -2.3205e-05
5:38259162 G A 0.153087 -2.3707e-07
5:38264619 T C 0.031618 -1.4699e-07
5:38267102 A G 0.288961 9.1939e-06
5:38268211 T C 0.396926 3.0765e-05
5:38271336 G T 0.220869 -5.1331e-06
5:38289861 C T 0.037102 8.5887e-06
5:38292544 A G 0.028154 -1.5444e-05
5:38294643 A G 0.035351 -1.8326e-05
5:38304425 G C 0.076761 -8.2646e-06
5:38313936 T G 0.027093 -2.5656e-05
5:38314195 C T 0.047213 1.1778e-05
5:38317523 T C 0.157113 -1.8548e-05
5:38319423 T G 0.068105 5.4915e-06
5:38320379 T C 0.086084 1.0256e-05
5:38321667 G A 0.527666 1.8719e-05
5:38322909 G C 0.032849 3.2563e-06
5:38335431 T C 0.059385 5.7469e-06
5:38338761 T C 0.180656 1.9245e-05
5:38342655 G A 0.039084 -2.2941e-05
5:38346711 A G 0.050103 -2.8323e-05
5:38347528 T C 0.173071 -2.4038e-05
5:38350643 A G 0.202242 -2.7399e-05
5:38358592 A G 0.089949 3.0203e-06
5:38361312 G C 1.140960 -4.1272e-06
5:38366133 A G 0.249227 5.0937e-05
5:38368719 T C 0.540857 -2.1550e-05
5:38370537 C T 0.390089 -2.9848e-06
5:38377121 T C 0.260008 -1.5373e-05
5:38381015 G A 0.211591 -3.6493e-06
5:38381042 A G 0.245328 2.9246e-05
5:38382139 C T 0.060598 -2.4510e-05
5:38382360 G A 0.559176 -2.8856e-07
5:38382970 G A 0.036378 5.4808e-06
5:38383277 G T 0.231565 -1.2808e-05
5:38383391 T C 0.394957 2.1536e-05
5:38387967 A G 0.426328 -4.1268e-05
5:38398358 C T 0.348727 -2.7706e-05
5:38399161 C T 0.539695 -2.4741e-05
5:38401374 T C 0.068857 -9.3744e-07
5:38406251 T C 0.052435 1.9179e-05
5:38407060 T C 0.034087 2.8292e-05
5:38410222 T C 0.079651 -2.8562e-05
5:38412674 T C 0.211483 -1.6271e-05
5:38413578 A G 0.060768 -1.1765e-05
5:38416268 T G 0.309924 -5.3769e-06
5:38416727 T C 0.051263 3.3575e-06
5:38417930 C T 0.071100 3.4731e-06
5:38421362 C T 0.099088 1.3058e-05
5:38422880 G A 1.000724 -6.3288e-06
5:38422991 A G 0.316758 1.0315e-04
5:38425110 A C 0.050460 -1.3296e-05
5:38428873 G T 0.053459 -1.5073e-05
5:38429062 C G 0.234986 2.3722e-05
5:38430151 T G 0.084132 -1.5536e-05
5:38433563 A G 0.036280 -1.7257e-05
5:38436556 T G 0.177206 4.4496e-05
5:38439213 A G 0.265077 -5.4399e-06
5:38440513 G A 0.048815 1.1661e-05
5:38447915 A G 0.233584 2.8668e-05
5:38449951 A G 0.073528 6.0939e-06
5:38453833 T C 0.048118 -3.7401e-06
5:38456766 C T 0.196282 1.1822e-05
5:38457232 A G 0.060405 -2.7898e-05
5:38463803 A C 0.032988 -4.6513e-07
5:38464244 G A 0.064906 -1.0836e-05
5:38468420 G A 0.375371 -4.4177e-06
5:38468961 G A 0.094165 -5.0658e-05
5:38470649 A G 0.021494 -1.1886e-05
5:38472541 G T 0.681372 -1.3632e-05
5:38476843 C T 0.201909 -9.1620e-07
5:38481271 T C 0.050773 6.2735e-06
5:38484383 C T 0.065858 4.0643e-06
5:38486065 T C 0.455505 -9.9862e-06
5:38513174 T C 0.792155 -3.4716e-06
5:38515114 A G 0.021677 3.9788e-06
5:38529002 C T 0.088066 -1.1952e-05
5:38536315 C T 1.929314 -2.1602e-05
5:38538569 T C 0.070210 -6.6627e-07
5:38552227 C G 0.187929 7.1091e-06
5:38562307 C G 1.797938 2.4144e-05
5:38565506 A G 0.035681 1.5826e-05
5:38566685 C A 0.076928 1.0183e-05
5:38585055 A G 0.047241 6.1195e-06
5:38587488 A G 0.074704 3.5825e-06
5:38591388 G A 0.715510 1.9665e-06
5:38597478 G A 0.802841 -2.0094e-06
5:38603018 G A 0.416366 1.4420e-06
5:38608156 T C 0.041002 7.0486e-06
5:38610029 T C 0.030068 1.7739e-05
5:38612588 A G 0.089572 7.7136e-06
5:38614272 C T 1.867502 1.8480e-05
5:38622494 G A 0.039207 3.0347e-05
5:38633207 G C 1.091316 1.6002e-05
5:38635247 G T 1.059657 1.6753e-05
5:38646666 T C 0.181088 -5.9595e-06
5:38655281 T C 1.011077 6.4857e-06
5:38655608 G A 0.100373 -1.4014e-05
5:38664158 G A 0.031343 4.1878e-06
5:38668158 G A 0.032196 -8.9602e-06
5:38668980 T C 0.087576 1.8644e-05
5:38672173 A G 0.075554 -8.7733e-06
5:38677743 G A 0.111555 9.6735e-06
5:38681364 A G 0.111361 -1.5427e-05
5:38681981 A G 0.144129 4.2917e-06
5:38690423 G A 1.236145 4.8033e-06
5:38691186 T C 0.886126 -2.4387e-06
5:38693118 A C 0.088144 -2.2472e-05
5:38694483 T G 0.477695 4.2709e-06
5:38698659 G A 0.526415 3.9491e-06
5:38706683 T C 0.101223 -6.0956e-06
5:38708554 T C 1.445948 7.0735e-06
5:38708578 T G 1.640856 -1.4038e-05
5:38711202 A G 0.020464 1.5112e-05
5:38722363 G A 0.030670 -1.1023e-05
5:38723307 C T 1.141756 -2.1270e-05
5:38723810 C G 1.046489 1.1691e-05
5:38725043 C A 0.189098 -1.5959e-05
5:38725316 A G 0.065470 1.0273e-05
5:38733853 T C 0.269715 1.8005e-05
5:38734032 T C 0.028793 -6.1085e-06
5:38739064 G A 0.093250 7.2427e-06
5:38740864 C T 0.030374 -2.3775e-05
5:38749866 G T 0.494310 -1.8145e-07
5:38753449 A C 0.024397 1.0979e-05
5:38754162 G A 0.126140 -9.5312e-06
5:38757335 C T 1.313260 6.2044e-06
5:38759530 T C 0.064620 7.0387e-07
5:38761236 A G 0.640316 -1.0288e-05
5:38767551 T C 0.127249 -1.2736e-05
5:38771989 T C 0.540381 -8.0917e-06
5:38781476 A C 0.065015 8.9174e-06
5:38783633 C T 0.891158 1.7837e-05
5:38788874 A G 0.045320 1.6157e-05
5:38790632 C T 0.062098 6.6633e-06
5:38792960 A G 0.023897 9.6015e-06
5:38793636 C G 0.125797 -1.8133e-05
5:38795642 C T 0.608425 2.4858e-05
5:38799003 G T 0.247619 3.9175e-05
5:38801315 T G 0.658539 -1.7087e-05
5:38802823 C A 0.045405 2.1059e-05
5:38804031 T C 0.076714 1.9360e-05
5:38804071 C T 0.451799 -2.4469e-05
5:38807772 A C 0.478243 -5.4178e-05
5:38808237 T C 1.743120 -2.4834e-05
5:38817255 A C 0.586296 4.7419e-06
5:38826160 C A 0.485933 -1.1309e-05
5:38831637 G A 0.456606 -1.9415e-05
5:38832756 A C 0.034382 6.0688e-06
5:38835732 G A 0.047958 -1.0320e-05
5:38837861 A G 0.847328 4.2611e-06
5:38838079 A G 0.347815 1.0153e-05
5:38854849 G A 0.044398 -2.1372e-05
5:38856662 G A 0.555711 -1.1143e-05
5:38866372 C T 0.052711 5.8753e-06
5:38870352 A G 0.032703 -3.7999e-06
5:38870908 G A 0.073178 1.3285e-06
5:38876573 C T 1.903829 2.7528e-06
5:38877564 A G 0.332115 -3.3085e-06
5:38879626 C A 0.070876 -1.9546e-05
5:38881115 A G 0.393111 3.7217e-06
5:38881274 T A 0.106625 -1.9984e-05
5:38881636 C A 0.071471 -2.6999e-05
5:38884071 G T 0.131022 2.6712e-05
5:38884850 A G 0.130159 2.7986e-05
5:38886040 G T 0.689926 5.1187e-06
5:38888812 T C 0.076248 -4.2787e-07
5:38903923 C T 0.346602 -9.3465e-06
5:38904082 C T 0.031142 -2.1214e-05
5:38905288 G A 0.360323 3.8972e-05
5:38906517 T C 0.047142 1.9857e-05
5:38907814 T C 0.076914 1.7924e-05
5:38914325 C T 0.418270 -2.3114e-07
5:38916920 A G 1.181051 6.9281e-06
5:38921864 A G 0.064138 2.3417e-05
5:38923732 G T 0.337514 1.4915e-05
5:38941278 A G 0.025291 -1.2335e-05
5:38955796 A G 0.810093 -1.1874e-05
5:38957445 A G 0.021334 2.7544e-08
5:38973337 G T 0.040053 -1.4600e-05
5:39006909 C T 0.040835 1.8368e-05
5:39008680 G A 0.041328 -1.8669e-05
5:39016921 G A 1.195663 -1.3457e-06
5:39018453 G A 0.040186 -1.7519e-05
5:39019308 A C 0.041733 1.5396e-06
5:39023609 T C 0.102338 -4.8920e-06
5:39025756 A G 0.056848 8.0237e-06
5:39042302 G A 0.105779 -3.0586e-05
5:39047251 C G 0.073372 1.2313e-05
5:39049988 G C 0.415863 -7.7625e-06
5:39056132 G A 0.031224 -2.8405e-06
5:39068150 T C 0.053714 2.0119e-06
5:39070619 G T 0.340277 2.3674e-05
5:39075388 T C 0.891573 -1.6975e-05
5:39076092 T C 0.252325 1.6619e-05
5:39082905 G A 0.033794 -2.5849e-05
5:39086368 T C 0.618207 2.5329e-05
5:39101784 A C 0.136088 6.6420e-06
5:39104918 T C 0.784985 2.3507e-06
5:39110076 G A 1.569708 1.5766e-05
5:39112873 T C 0.029782 -6.9710e-06
5:39115018 G A 0.039135 -2.6673e-06
5:39115667 G A 0.083520 3.7642e-05
5:39116242 A C 1.861430 1.7517e-05
5:39119723 A C 1.414612 -1.0565e-05
5:39123712 T G 0.023819 7.1063e-06
5:39133708 G A 0.055370 -2.7763e-07
5:39134735 T C 0.570830 1.3218e-05
5:39143602 G A 0.190924 -1.3503e-05
5:39157794 C A 1.890410 1.4322e-05
5:39164823 G A 0.426192 5.1522e-05
5:39178163 T C 0.025012 -3.9553e-06
5:39183105 T C 0.026073 4.0749e-06
5:39183405 A G 0.070998 -2.0864e-05
5:39191206 T C 0.278289 -7.2213e-06
5:39191294 T C 1.462525 -3.7540e-05
5:39191908 T C 0.036150 1.7271e-05
5:39195423 C T 0.145040 -9.7083e-06
5:39197725 C T 0.643121 -2.3913e-05
5:39206778 T C 1.822924 -2.5789e-06
5:39211189 G A 0.131590 3.2982e-07
5:39213274 T C 0.085907 7.5243e-06
5:39220825 C A 0.043157 -1.3804e-05
5:39227944 A G 1.692925 2.1304e-06
5:39232298 T C 0.081314 6.1033e-06
5:39233593 A G 0.032346 4.0167e-05
5:39234066 A G 0.112065 4.3188e-06
5:39249206 A G 0.023204 -1.6339e-05
5:39252520 A G 0.201181 -1.4828e-06
5:39257884 C T 0.394073 -1.4921e-05
5:39258392 A G 0.123975 3.7144e-06
5:39261967 C T 1.139811 1.3546e-05
5:39267234 C T 0.029160 -5.2229e-06
5:39271960 C T 0.032492 3.7648e-05
5:39274464 T C 1.868984 2.3430e-05
5:39275425 C T 0.069914 7.9468e-06
5:39286062 C T 0.047937 1.9335e-05
5:39292091 A C 0.931769 2.5878e-05
5:39314747 C T 0.251903 -1.0610e-06
5:39315745 A G 0.789707 2.5805e-05
5:39320143 G T 1.112708 6.5074e-06
5:39325366 A C 0.060595 -7.5367e-06
5:39331859 G A 0.036772 -7.4598e-06
5:39331894 A G 0.020623 -2.1693e-05
5:39338358 A G 0.103375 -1.2047e-05
5:39341009 C T 0.102372 -2.5937e-06
5:39343018 C T 1.977789 8.7799e-06
5:39343163 G A 0.780239 3.5700e-06
5:39349464 T A 0.590423 2.2447e-05
5:39349825 G T 0.063879 2.2104e-07
5:39350581 C T 0.029595 1.2600e-05
5:39354542 A C 0.035674 -9.3265e-06
5:39355591 A G 0.752544 2.6179e-05
5:39361855 A G 0.024302 -1.2398e-05
5:39364554 A G 0.793087 1.5612e-05
5:39372075 G A 0.093771 1.0085e-05
5:39373418 T C 0.022303 1.3507e-06
5:39376988 T C 0.224715 1.8861e-05
5:39377132 A G 0.024220 -1.3022e-05
5:39378615 C A 0.094627 -2.9036e-06
5:39380435 G T 0.064107 -2.0524e-05
5:39383521 A C 0.087722 -2.6144e-06
5:39388167 T C 0.033696 2.1717e-05
5:39392727 A G 0.224167 -2.6486e-05
5:39394408 C T 0.072736 2.1893e-05
5:39395017 C G 0.023068 3.5334e-06
5:39397132 A T 0.850221 5.6920e-06
5:39398942 A G 0.470192 -2.1113e-05
5:39401256 G A 0.076765 2.2328e-05
5:39405734 G A 0.079301 2.1591e-05
5:39412480 T C 0.081392 5.0254e-06
5:39424010 G A 0.514230 -2.7226e-05
5:39425714 A G 0.040696 -1.0036e-05
5:39425856 G T 0.081001 -1.8949e-05
5:39427481 T C 0.024802 -1.1799e-05
5:39429049 T C 0.589063 7.1909e-06
5:39430941 A G 0.368809 2.5751e-05
5:39431828 G T 0.028365 -4.4364e-06
5:39436244 C A 0.222155 -1.0051e-05
5:39437999 C T 0.058545 -4.3739e-06
5:39438062 T C 0.100591 4.3582e-06
5:39438575 G A 0.434273 1.8307e-05
5:39439306 G A 0.719487 -1.1231e-06
5:39439911 G A 0.094291 1.4268e-05
5:39442222 C T 1.211132 -8.9114e-06
5:39449921 A G 0.036878 1.5182e-06
5:39453531 A G 0.043939 1.0473e-05
5:39456043 G C 0.544125 -3.5997e-06
5:39459262 A G 0.137302 -1.2755e-05
5:39464607 C T 0.093516 -6.2273e-06
5:39465451 A T 0.037745 -1.9791e-06
5:39471932 C T 0.069982 -1.1171e-05
5:39472084 C T 0.530563 1.6790e-05
5:39476642 A G 0.025631 2.1337e-05
5:39484662 C T 0.474438 -1.7821e-05
5:39491186 A G 0.075503 1.3582e-05
5:39502211 G A 0.083795 1.0722e-05
5:39504200 C T 0.157473 1.9598e-05
5:39505889 G A 1.961881 -1.6970e-05
5:39508254 A G 0.020467 1.9173e-05
5:39523912 G A 0.074517 -3.4370e-06
5:39526068 T C 0.195874 -5.0168e-06
5:39527943 C A 0.414336 -1.6306e-05
5:39538100 T G 0.631140 -1.2510e-06
5:39541408 T C 1.705572 -1.9076e-05
5:39547178 G A 0.094964 -1.0042e-05
5:39566333 A G 0.029194 1.1650e-05
5:39567492 A G 0.021878 1.4832e-05
5:39568215 C G 0.021004 1.0983e-05
5:39568807 G A 0.176954 8.7211e-06
5:39571678 A C 0.108801 8.9024e-07
5:39572589 G T 0.041804 1.0267e-05
5:39585449 T G 1.606226 -1.4359e-05
5:39590864 G A 0.766174 -8.4894e-06
5:39591602 C T 0.041570 1.0092e-05
5:39598415 T C 0.471997 -4.6197e-06
5:39598531 A C 0.044742 7.0462e-06
5:39608417 A G 0.055730 -5.0999e-06
5:39613702 A G 1.744371 -8.8952e-06
5:39615631 T G 0.044629 7.2629e-06
5:39618809 T C 0.121115 -9.8586e-06
5:39639504 A G 0.037344 -1.0701e-05
5:39640712 C T 0.066841 -7.9682e-07
5:39659809 C T 1.911890 -1.4005e-05
5:39671414 G T 0.020035 -1.8456e-06
5:39675610 G A 0.491057 -1.5928e-05
5:39675754 C T 0.088494 1.0162e-05
5:39679787 G A 0.283589 -1.3178e-05
5:39693400 C T 0.030374 -1.7733e-05
5:39697283 A G 0.042845 9.4092e-06
5:39702215 G A 1.913019 -8.6597e-06
5:39725968 T C 0.061853 -9.0639e-06
5:39730357 C T 0.061391 -5.6511e-06
5:39730931 G T 0.041750 1.0073e-05
5:39736192 A G 0.120201 -2.4815e-06
5:39742986 T C 0.121846 1.5701e-06
5:39747837 T G 0.073701 6.3866e-06
5:39753460 A G 0.352885 -7.8655e-06
5:39762911 C T 0.073423 -1.0866e-05
5:39771002 G A 0.079794 3.6336e-06
5:39782744 A G 0.068544 4.8732e-07
5:39805083 A G 1.904893 9.3418e-06
5:39806217 G A 0.380515 -6.8172e-06
5:39806255 C A 1.039776 5.3269e-06
5:39815606 A C 0.122502 2.7697e-05
5:39845857 C T 0.079733 1.4002e-05
5:39850048 T C 1.525371 1.7390e-05
5:39855119 G A 0.024543 7.3371e-07
5:39874465 C T 0.025818 1.8701e-06
5:39877061 C T 0.038452 2.1260e-06
5:39882298 A C 0.106778 1.2588e-05
5:39884005 A C 0.154077 8.7990e-06
5:39901003 T G 0.512625 -5.7087e-06
5:39904402 A G 0.936753 1.9632e-05
5:39919579 C T 0.107822 1.2061e-05
5:39923355 A C 0.098857 -2.4772e-05
5:39928413 C T 0.027831 5.5792e-06
5:39944866 T C 0.079773 1.8982e-07
5:39965242 T C 0.550591 -1.5393e-05
5:39968410 G A 0.059463 -1.5240e-05
5:39979172 T C 0.081310 1.5634e-05
5:39979460 T C 1.054193 -9.5017e-06
5:39989758 C T 0.822873 3.6570e-06
5:40000651 A G 0.404249 2.6776e-05
5:40032326 A G 0.041505 -5.1926e-06
5:40034865 C A 0.052548 8.3919e-06
5:40046054 G A 0.125470 2.0910e-05
5:40048051 C T 1.493355 -7.7212e-06
5:40054319 A G 0.042195 -2.1042e-07
5:40055369 T C 0.072328 -6.0119e-06
5:40055538 T C 0.148834 4.1737e-06
5:40061363 G T 0.147732 4.4197e-07
5:40072742 G A 0.547844 4.4197e-05
5:40079598 G A 0.486773 -2.2116e-05
5:40081912 T C 0.317934 1.4962e-05
5:40083065 T C 0.040876 5.0667e-06
5:40088101 G A 0.031244 2.2115e-05
5:40093342 T C 0.466041 -1.2221e-05
5:40095930 T C 0.049219 1.1748e-05
5:40115718 G A 1.708751 -8.2479e-06
5:40119464 C G 0.085200 1.9221e-05
5:40134777 A G 0.955466 -4.2088e-06
5:40137136 C T 0.048672 2.3948e-05
5:40139081 C T 0.526483 2.2677e-05
5:40142362 A G 1.705786 -1.0270e-05
5:40142597 T C 0.155838 -7.7197e-06
5:40147804 G A 0.140358 8.5306e-06
5:40160231 C A 0.024268 1.5174e-05
5:40165646 T C 0.021534 -4.3218e-06
5:40190296 T C 1.365824 -6.1026e-06
5:40191115 C T 0.103919 5.8169e-06
5:40196353 G T 0.094308 -1.8129e-05
5:40198911 T G 0.663805 -2.6102e-05
5:40204019 T G 0.040132 5.4177e-06
5:40206515 G A 0.511191 -1.2915e-05
5:40211802 A G 0.174238 3.3951e-05
5:40215704 G A 0.055111 -7.6044e-06
5:40216771 T C 0.073416 3.4148e-05
5:40217845 G A 0.974348 -1.1375e-05
5:40226919 T C 1.743929 -9.8096e-06
5:40227586 A G 0.112402 3.6464e-05
5:40228560 T C 1.145356 -1.0441e-05
5:40239689 A G 0.247500 -3.2133e-07
5:40245041 G A 0.067303 2.0455e-05
5:40254723 T C 0.035113 2.3480e-06
5:40257771 C T 0.955187 -8.3587e-06
5:40260735 A G 0.052670 -4.5965e-06
5:40265904 G A 0.576175 7.5653e-06
5:40267930 C T 0.695026 -6.9781e-06
5:40270509 A G 0.040369 -4.4499e-06
5:40277608 T C 0.063658 -2.0513e-05
5:40279305 G A 0.113809 -4.9927e-06
5:40281069 A G 0.379944 -1.7636e-05
5:40286967 C T 0.134239 -2.7905e-05
5:40295128 G A 0.100404 -1.9781e-05
5:40305136 C T 0.077931 8.1805e-06
5:40311005 C T 0.822526 2.6848e-05
5:40311900 A G 1.646616 4.2266e-05
5:40317304 T C 0.071049 4.7033e-06
5:40319748 A G 0.029881 5.9926e-07
5:40320709 C A 0.069081 -4.8636e-05
5:40325280 C T 0.022463 9.2958e-06
5:40331465 G T 0.476410 -2.8121e-05
5:40354057 A C 0.446468 1.6206e-05
5:40372621 A G 0.038163 7.3940e-06
5:40377148 T C 0.057484 2.9400e-06
5:40385142 C T 0.179942 -4.1746e-06
5:40398515 C T 0.049977 8.2051e-06
5:40401509 G T 0.260488 -1.5564e-06
5:40415881 T C 0.076197 9.1407e-06
5:40424426 C A 1.204904 1.5392e-05
5:40425313 C T 0.065212 9.3628e-06
5:40437948 T C 1.214655 2.1973e-05
5:40457488 A G 0.047533 1.3049e-05
5:40457629 A G 0.088511 -2.6112e-05
5:40468012 A C 0.063053 8.1002e-06
5:40477780 G T 1.372159 1.2087e-07
5:40484477 G A 0.050362 -6.2685e-06
5:40486213 C T 0.061323 7.4070e-07
5:40486896 T G 1.215127 -8.1026e-06
5:40490790 A G 1.219455 -6.5315e-06
5:40500921 T C 0.153424 -3.0742e-05
5:40502825 A G 0.401274 1.0794e-06
5:40509405 G A 0.057545 -1.5008e-05
5:40510535 G C 0.056995 9.2863e-08
5:40520945 A G 0.054203 1.3873e-06
5:40529745 G C 0.052228 1.0990e-05
5:40568214 C T 0.045932 6.2070e-06
5:40581400 C T 0.029483 -4.5849e-06
5:40585451 T G 0.208144 1.7219e-05
5:40585548 A G 0.041196 -1.9506e-05
5:40596084 A G 0.354197 4.4672e-05
5:40597754 A G 1.766786 1.0309e-05
5:40600995 T C 0.070767 -8.1196e-06
5:40602383 T C 0.085686 -2.7489e-05
5:40603203 T C 0.123505 2.6996e-05
5:40607868 A G 0.094637 2.7265e-06
5:40616848 C T 0.059799 9.4582e-06
5:40619755 T C 1.062802 -1.9551e-05
5:40621134 C G 0.131672 -3.2792e-05
5:40623159 C G 0.308677 1.3048e-05
5:40624810 C T 0.290957 1.6741e-06
5:40626489 A C 0.068704 -1.0518e-05
5:40626753 C T 0.141966 6.6616e-06
5:40640567 C T 0.062754 -1.2332e-05
5:40641983 T C 0.961834 9.8008e-06
5:40646560 T G 1.322109 1.1517e-05
5:40669184 A G 0.969633 1.2794e-05
5:40673031 G A 0.049518 1.5850e-05
5:40681254 T C 0.142252 7.3894e-06
5:40691893 A G 0.056257 -3.2234e-06
5:40713645 C T 0.047224 -2.0359e-05
5:40716236 C T 0.062149 -4.4538e-06
5:40727730 T C 0.074004 -1.5937e-07
5:40732429 T C 0.036919 1.3892e-05
5:40736311 A G 0.037452 -1.8050e-06
5:40741123 T C 1.367456 4.2221e-06
5:40747456 A G 0.047496 -1.9385e-05
5:40773699 C T 1.408832 6.8286e-06
5:40775499 T C 0.043280 9.6877e-06
5:40782027 G T 0.350304 4.9498e-06
5:40791884 T C 0.527326 -9.3504e-06
5:40813901 C T 0.121550 -1.1524e-05
5:40821816 C T 0.141864 1.5534e-05
5:40830073 T C 0.046030 5.0380e-07
5:40830927 T C 1.978044 -1.2446e-05
5:40831063 C T 0.274784 -9.9477e-06
5:40831202 C T 1.437261 2.2742e-06
5:40832904 C T 0.057777 -8.1622e-06
5:40841741 T C 0.240466 1.2989e-05
5:40843550 G A 0.031136 1.5009e-05
5:40843735 A C 0.044660 1.0120e-05
5:40858242 A G 0.205278 -4.9176e-06
5:40859998 G A 0.938864 4.4680e-06
5:40860521 T C 0.060534 4.0126e-06
5:40866861 A G 0.207185 -7.2324e-06
5:40872287 G A 1.977425 -9.1871e-06
5:40879495 C T 0.043270 2.2955e-06
5:40888168 G C 0.055523 5.9046e-06
5:40889807 G T 0.401573 -1.2594e-05
5:40903166 T C 0.055665 2.0140e-05
5:40904992 A G 0.398116 -5.8089e-06
5:40905854 G C 0.139971 -2.0446e-05
5:40907136 C T 0.067150 2.7316e-05
5:40912811 G T 1.053262 -2.2931e-05
5:40927226 A G 0.406357 -1.0345e-05
5:40934471 A G 0.044748 -1.4434e-06
5:40936843 T C 0.797775 -2.9203e-05
5:40939055 T C 0.060901 -2.1965e-05
5:40952521 A G 0.031955 -1.1028e-05
5:40952571 C T 0.336494 -1.1108e-05
5:40955561 C G 1.191206 3.1262e-05
5:40960161 G A 0.327056 1.3980e-05
5:40960976 T G 0.232589 2.6095e-06
5:40962863 T C 0.466048 1.9354e-05
5:40963830 C T 1.451898 4.3054e-05
5:40964885 T A 0.322409 1.6260e-05
5:40972017 G A 1.040132 2.7328e-05
5:40975906 A G 0.040896 7.5061e-06
5:40976171 C T 0.033298 3.4941e-05
5:40979662 T G 0.838145 2.8040e-05
5:40980585 G A 1.250098 2.8348e-05
5:40982175 C T 0.409539 3.9313e-06
5:40988099 A G 0.334709 -1.0462e-05
5:40991344 T C 1.805353 2.6362e-06
5:40994663 A C 0.030619 9.7794e-07
5:40998196 C T 1.309907 -1.3738e-05
5:40998235 T C 0.811388 -7.2968e-06
5:40998760 T C 0.081334 -3.7145e-06
5:40998851 A G 0.993595 7.6688e-06
5:40999243 C A 0.496490 1.5502e-05
5:41000343 A G 1.390575 -1.5974e-05
5:41000735 T C 0.080817 -3.6472e-06
5:41001927 T C 0.497132 -6.2733e-06
5:41004807 T C 1.239749 1.3230e-05
5:41008780 G A 1.653086 -2.3461e-05
5:41015303 G C 0.246633 7.9233e-06
5:41016415 T C 0.948231 -2.3797e-06
5:41018452 T A 0.705378 -1.4402e-05
5:41018798 G A 0.077808 -7.9254e-06
5:41020206 C T 1.393791 -7.2547e-06
5:41022046 C T 0.039669 1.1984e-05
5:41028508 T C 0.135660 2.9469e-06
5:41032159 T G 0.329429 3.4675e-05
5:41032604 C T 0.441885 1.0439e-05
5:41033163 C T 0.055424 1.2220e-05
5:41039000 G A 1.617109 4.1683e-05
5:41040331 C T 0.473184 7.2921e-06
5:41042204 A T 0.033495 1.1295e-05
5:41042284 T G 1.678472 3.6261e-05
5:41044023 G C 1.776026 1.1984e-05
5:41048533 T C 0.770532 -1.2426e-05
5:41049397 T C 1.775996 1.2853e-05
5:41049410 T C 0.095681 -2.9450e-05
5:41049480 A T 0.083425 -4.8124e-06
5:41050204 T C 1.322035 -1.9168e-05
5:41054934 G A 0.454570 3.9618e-05
5:41055830 G A 0.027559 -1.0107e-05
5:41055888 T C 0.043803 1.2161e-05
5:41061715 T C 0.423047 -2.5874e-06
5:41061716 G A 1.705453 1.4237e-05
5:41063221 G A 0.075881 -1.8742e-05
5:41069423 A G 0.318370 3.5274e-05
5:41069852 C T 0.736643 -9.3464e-06
5:41070235 C T 0.113982 -2.8458e-05
5:41072576 C T 1.141297 2.9591e-06
5:41086915 G A 0.574482 2.9447e-06
5:41092809 C T 0.822502 -2.1663e-05
5:41097510 G A 1.397154 -1.9067e-05
5:41099641 T G 0.081098 -1.3885e-05
5:41107671 C T 0.150816 7.9785e-06
5:41120899 T C 0.418709 5.4858e-05
5:41124233 A C 0.031693 -8.7815e-06
5:41124947 T C 0.024081 -8.1102e-06
5:41124963 T C 0.736266 -8.8236e-06
5:41149080 T C 0.104096 -6.8847e-06
5:41152829 T A 0.821676 -2.1988e-05
5:41158449 G A 0.054999 -4.9916e-05
5:41160065 G A 0.285126 -9.0278e-06
5:41164649 A G 0.047105 -4.1819e-06
5:41173611 G A 0.057250 -1.0208e-05
5:41179520 G A 0.060105 1.8767e-06
5:41180409 T C 0.789347 1.4987e-07
5:41185607 A G 0.145948 3.0074e-05
5:41186220 G T 0.085628 -2.3853e-05
5:41196079 C T 0.072481 -7.3753e-06
5:41196230 T C 0.195898 -1.1152e-05
5:41197075 G A 1.187208 -6.0787e-06
5:41199959 T G 1.273512 -1.7020e-05
5:41215132 C T 0.029935 3.9379e-06
5:41215471 C A 1.745404 -2.0154e-05
5:41229823 A G 0.089167 4.1026e-06
5:41233698 C A 1.412766 -1.9731e-05
5:41250721 G A 0.551917 -1.1583e-05
5:41251295 C T 0.342474 -7.2277e-06
5:41263324 C G 0.225592 5.2892e-06
5:41269407 G A 0.846821 3.3038e-05
5:41270503 T G 0.106711 -1.8941e-05
5:41278228 C T 0.466643 -2.0542e-06
5:41278286 G A 0.105140 8.9804e-08
5:41279237 C T 0.100288 -2.0555e-05
5:41285323 C A 0.219839 8.4894e-06
5:41288634 A C 0.060340 -7.8350e-06
5:41289750 C T 0.586884 -1.1357e-05
5:41290854 A G 0.058531 1.1606e-05
5:41293370 G A 0.393767 1.0371e-05
5:41294802 G T 0.050572 2.3213e-06
5:41295125 A G 0.049818 -5.1700e-06
5:41303554 T G 0.055886 3.9554e-06
5:41309040 A G 0.027681 1.6095e-06
5:41313338 T C 0.110345 1.2934e-05
5:41326340 T C 0.040223 2.1815e-05
5:41334416 T C 0.118341 -1.3035e-05
5:41335005 T G 0.037286 1.6506e-05
5:41336050 A G 0.368310 -2.2174e-05
5:41342364 T C 0.110776 1.6510e-05
5:41347002 G A 0.170260 1.5676e-06
5:41349301 A G 0.249564 -1.7320e-05
5:41350800 T C 0.030388 1.1867e-05
5:41355212 G A 0.088820 -6.9141e-06
5:41370645 T G 0.076846 1.9161e-05
5:41376035 A G 0.037320 1.0295e-05
5:41376639 C G 0.238498 -2.5878e-05
5:41378743 T A 0.127752 3.6348e-05
5:41388082 T G 0.225269 1.9382e-05
5:41388940 T C 0.094025 -5.5455e-06
5:41390968 T C 0.099856 1.4982e-05
5:41391349 G A 1.866047 8.5085e-06
5:41405404 C T 1.735402 -1.3717e-05
5:41409171 C T 0.049671 7.9521e-06
5:41414139 C T 1.291055 -9.8438e-06
5:41420447 C T 1.885552 1.1472e-05
5:41429662 T C 0.043678 -2.3267e-06
5:41432443 T C 0.097473 8.8615e-06
5:41434525 T C 0.091370 1.7507e-05
5:41434836 C A 0.132097 1.9049e-05
5:41436346 G A 1.602207 1.2326e-05
5:41436722 G A 0.049682 1.9614e-05
5:41437801 T C 1.845784 -2.3409e-06
5:41443934 G A 1.776448 -2.8772e-05
5:41444909 C T 0.029517 6.4926e-06
5:41453420 A G 1.485699 -9.6263e-08
5:41454719 T C 0.153230 1.3325e-05
5:41455441 T C 0.024628 4.8873e-06
5:41461918 T C 0.079396 -8.0271e-06
5:41464841 G A 0.092071 -1.7777e-05
5:41473421 G C 0.167380 -5.4911e-06
5:41475329 A C 0.039911 -3.6461e-05
5:41502989 G A 0.435973 2.8450e-06
5:41503149 G A 0.125814 1.2719e-05
5:41506395 C T 1.822145 -2.1477e-05
5:41511884 A G 0.069207 -1.1693e-05
5:41523175 A C 0.293721 6.7159e-06
5:41525789 T C 0.048101 2.7534e-05
5:41526006 T A 0.109151 1.0392e-06
5:41540315 C T 1.039805 2.3074e-06
5:41560572 T C 0.405725 -1.3151e-05
5:41561373 A C 1.336579 8.9356e-07
5:41581768 T C 0.662234 -1.5103e-06
5:41584172 C A 0.067680 -1.0650e-05
5:41587402 C T 0.026729 2.2388e-06
5:41590236 T C 0.038581 9.0968e-07
5:41593293 G T 0.115652 -1.5075e-05
5:41593745 G A 0.151829 7.2839e-06
5:41595283 G A 0.255728 -2.0779e-05
5:41601016 C T 0.304522 1.1221e-05
5:41612351 G A 0.106319 5.9109e-07
5:41615720 G A 0.153703 5.9458e-06
5:41618326 G A 0.060826 -9.4785e-06
5:41622754 C T 0.153825 7.0464e-06
5:41630861 G A 0.059762 1.5284e-05
5:41637293 G A 0.369061 -3.3893e-05
5:41654246 G A 0.054659 -1.9340e-05
5:41658236 T C 0.154260 9.2216e-06
5:41675551 C T 0.070268 -8.8563e-06
5:41684432 A G 0.924249 9.0107e-07
5:41710790 A G 1.955442 -8.4373e-06
5:41726452 G T 0.849582 -4.8893e-06
5:41742143 T G 0.025227 1.2937e-05
5:41759185 T G 0.040730 -3.8547e-06
5:41759624 C T 0.022575 1.0026e-06
5:41778471 C T 0.117940 -3.2683e-06
5:41787213 A G 0.106095 -2.6163e-06
5:41799014 T C 0.025573 -2.2084e-05
5:41808731 T G 0.248870 -3.4587e-06
5:41810251 A C 0.065110 4.7524e-06
5:41817324 T C 0.503742 -1.7696e-05
5:41839395 A G 0.032587 -1.9521e-05
5:41839998 T C 0.393400 -1.9912e-05
5:41849288 G A 0.030551 -1.6139e-05
5:41869046 G T 0.029432 -9.1382e-06
5:41877462 T C 0.047322 -2.5333e-05
5:41885215 G T 0.051174 -1.1937e-06
5:41889987 C G 0.037541 -2.2762e-05
5:41905430 A C 0.197581 1.0611e-06
5:41908082 C A 0.023217 2.9413e-06
5:41926300 A G 0.485726 -1.9610e-05
5:41944980 T C 0.203340 -3.4047e-05
5:41987064 C G 0.180255 7.6244e-06
5:41988664 G A 0.125589 -2.5908e-06
5:42015534 T G 0.370115 -2.5655e-06
5:42036506 A G 0.092023 -5.8994e-06
5:42036589 A G 0.195714 -6.0061e-06
5:42038403 T G 0.032846 -1.4676e-05
5:42050414 T C 0.072450 6.3428e-06
5:42064452 A G 1.462661 1.9451e-07
5:42072401 T C 0.119619 -2.4955e-06
5:42085272 G C 0.055261 -3.7202e-06
5:42095791 T G 0.039914 -9.6346e-07
5:42100203 A G 0.051031 -4.7858e-07
5:42126620 A C 1.461128 -2.1363e-06
5:42127691 C T 0.060391 -1.0496e-05
5:42129176 C G 0.029187 -1.9595e-05
5:42135993 C A 0.020229 2.5165e-06
5:42143680 G A 0.031948 -6.1605e-06
5:42159544 C T 1.340581 8.4940e-07
5:42182789 G A 0.082422 -1.5056e-05
5:42196750 C T 0.421789 -4.8870e-06
5:42197565 A G 0.072539 -5.1504e-06
5:42201037 C A 0.121183 4.0496e-06
5:42226321 T C 0.058501 -1.5557e-05
5:42252627 T A 0.073402 -2.3228e-06
5:42254097 T C 1.459394 4.7919e-06
5:42283891 G A 0.067935 8.9429e-06
5:42288593 T C 0.122295 2.7419e-06
5:42290284 A G 0.058477 -4.4964e-07
5:42290392 C T 0.048206 -3.9312e-06
5:42295257 A G 0.053544 6.5807e-06
5:42315043 A G 0.022765 1.1139e-05
5:42315700 G A 0.121775 -1.1961e-06
5:42331704 C A 1.341145 3.0222e-06
5:42352641 G C 0.022452 6.0943e-06
5:42360169 A G 0.738676 7.7898e-07
5:42362473 A G 0.866972 -2.6732e-06
5:42368680 C T 0.058953 1.2384e-05
5:42373980 A G 0.104123 -3.3914e-06
5:42375243 C A 1.106333 -4.1844e-06
5:42386598 T C 0.022327 -1.4779e-06
5:42398102 C T 0.037208 -7.1245e-06
5:42422613 C G 0.097789 -4.5212e-06
5:42422855 T C 1.607137 -2.6280e-05
5:42433235 C T 0.031921 -1.2762e-05
5:42436916 C A 0.202361 -3.3491e-07
5:42446211 G A 0.419117 -2.1820e-05
5:42473114 G A 1.886208 -3.5157e-06
5:42473555 A G 0.539766 -2.0270e-05
5:42474667 A G 0.066572 7.5520e-06
5:42500136 A G 0.077628 -1.4672e-05
5:42501443 A C 0.376388 4.6907e-05
5:42506563 A C 0.033002 -3.7719e-06
5:42511763 G T 0.028729 -4.2769e-06
5:42513906 A G 0.932697 1.5518e-05
5:42540669 C T 0.094685 1.0003e-05
5:42553879 A G 0.603815 -2.0070e-05
5:42555677 A G 0.029646 9.4942e-06
5:42555931 A G 0.536325 -2.6581e-05
5:42562318 G A 0.048475 1.7494e-06
5:42573791 A G 0.106258 -2.4219e-05
5:42594190 T C 0.159588 -2.5479e-06
5:42600274 G C 0.384942 2.8554e-05
5:42611213 G A 0.082150 -1.4234e-06
5:42611524 T C 0.122125 2.1958e-06
5:42619316 A G 1.626642 2.7363e-05
5:42622849 C A 0.096089 5.8475e-06
5:42623159 A G 0.073256 -3.7957e-06
5:42627165 T C 0.043178 -2.1146e-05
5:42636608 A G 0.105459 4.4493e-05
5:42640937 A G 0.048067 -1.9108e-05
5:42645658 C T 0.179609 7.6031e-05
5:42645847 A G 0.066915 -1.2309e-06
5:42646985 G A 0.022721 1.7014e-05
5:42651224 T C 1.666032 5.0994e-05
5:42654804 C G 0.113241 1.1364e-05
5:42657725 T G 0.563755 2.2885e-05
5:42688230 G A 0.092999 3.7879e-05
5:42689338 G A 0.022894 1.6149e-05
5:42710621 A G 0.042192 5.1582e-07
5:42711280 T C 0.044847 1.6187e-05
5:42714692 C A 0.111990 -1.1207e-05
5:42719239 C A 0.902728 1.8420e-05
5:42719344 A C 0.020219 -7.7039e-07
5:42721460 C T 0.128812 1.2873e-05
5:42724294 G A 0.222899 -8.0811e-06
5:42733957 T C 0.167288 -2.8819e-05
5:42741635 A G 0.592249 -2.2241e-05
5:42763512 T G 0.900586 1.2661e-05
5:42774763 C T 0.032795 -1.9380e-05
5:42794647 G A 0.030241 2.4301e-06
5:42801268 T C 0.484373 5.4124e-06
5:42810880 A G 0.022718 -6.5978e-06
5:42811923 A G 0.059905 -6.2050e-06
5:42824857 T G 1.151835 -1.3819e-05
5:42828101 A G 0.582750 1.3829e-05
5:42832209 G A 0.071835 1.4675e-05
5:42832324 T C 0.032927 -2.9839e-05
5:42846876 T G 0.474316 -1.3515e-05
5:42847866 T C 0.197781 -1.5007e-06
5:42851183 C G 1.078753 -8.4266e-06
5:42856197 A C 0.024479 3.9671e-07
5:42857978 C T 0.028749 5.4842e-06
5:42860681 G A 1.482918 -1.4459e-05
5:42873580 G A 0.102746 -8.3135e-06
5:42874501 G A 0.423958 -6.3524e-06
5:42878407 C G 0.041709 1.0057e-05
5:42884742 C T 0.172164 -2.5375e-05
5:42897322 C G 0.049821 -1.9054e-05
5:42898839 G A 0.803592 -1.9377e-05
5:42908384 C T 0.262222 -5.4098e-06
5:42920397 A C 0.033247 5.4223e-06
5:42930149 G A 0.062751 2.0948e-06
5:42949635 G A 0.093872 -1.8022e-06
5:42954045 G C 0.054237 2.7295e-06
5:42954404 A C 0.268702 -7.9598e-06
5:42966717 A G 0.054945 7.5593e-06
5:42975219 A C 0.114431 9.0735e-06
5:42992239 T C 0.034110 -4.8125e-06
5:42993924 A G 0.127935 -1.3019e-05
5:43001601 C T 1.285626 1.0607e-06
5:43002823 T C 0.940075 5.9189e-07
5:43021560 C T 0.052684 -1.1646e-05
5:43021593 T G 0.215042 2.0364e-05
5:43038026 A G 1.595853 -4.1230e-06
5:43039793 C T 0.645429 3.6161e-07
5:43071156 G A 1.653779 -3.7506e-06
5:43075830 C T 0.020460 2.6030e-05
5:43084411 A G 0.054023 4.2527e-06
5:43095718 T C 0.419069 -1.1421e-05
5:43096437 A G 0.227642 1.3557e-05
5:43107411 G A 0.069010 -1.3041e-06
5:43124929 G C 0.151540 -2.3080e-06
5:43137649 C A 0.045983 8.6150e-06
5:43153888 T C 0.102610 2.3574e-05
5:43155517 T G 0.155120 -4.2878e-06
5:43157311 A G 0.243910 5.7396e-06
5:43161351 A G 0.224446 -6.0891e-05
5:43164968 A G 0.438400 1.1582e-06
5:43172896 G A 0.515005 2.8888e-05
5:43180439 T C 0.346466 8.0931e-06
5:43198675 T C 0.155239 -1.1532e-07
5:43198974 A G 0.078291 -1.1250e-05
5:43199829 G A 0.118644 -8.8699e-06
5:43205412 A G 0.075109 -1.1074e-05
5:43207870 G A 0.037765 1.1734e-05
5:43209222 C T 0.050552 1.7232e-06
5:43209421 T C 0.046214 -2.1837e-06
5:43235743 T G 0.030993 -1.9486e-05
5:43241029 T C 0.067153 5.5421e-06
5:43244846 G A 1.053265 -1.6322e-04
5:43245337 T C 0.060626 -9.7550e-06
5:43249760 T C 0.573009 3.3953e-05
5:43256189 A G 0.569871 3.7498e-05
5:43256445 T C 1.961222 -1.0900e-06
5:43257196 A G 0.099870 6.9512e-06
5:43275395 G A 0.600745 4.5000e-06
5:43282085 T C 1.017601 -1.3585e-05
5:43294192 T C 0.252110 2.4963e-05
5:43297032 T C 1.077744 -9.6026e-06
5:43304368 G T 0.061105 8.9717e-06
5:43322153 G A 0.031547 -9.5004e-06
5:43349006 G A 1.015734 -1.0913e-05
5:43354027 C T 0.117562 1.3302e-05
5:43354604 A G 0.063675 -1.8451e-06
5:43354901 T C 0.035181 6.9505e-07
5:43356042 A G 0.136635 3.3785e-05
5:43370366 C T 0.562106 -4.2086e-05
5:43372189 G A 1.015629 -3.5312e-06
5:43379219 C T 0.033356 -2.0820e-05
5:43383502 G T 1.156949 -6.1213e-06
5:43399164 C T 1.213233 -1.3544e-06
5:43399355 G A 0.026349 -4.9442e-06
5:43399874 C T 0.022187 -1.0992e-05
5:43402568 A G 0.050331 -2.3856e-06
5:43418520 G A 0.035994 1.2247e-05
5:43426473 C T 0.038350 -9.0962e-06
5:43430011 G A 0.075439 1.0220e-05
5:43477344 G A 0.026209 -2.6731e-06
5:43480252 A G 0.171834 3.3771e-05
5:43480764 A G 0.071899 -2.7030e-06
5:43483927 A G 0.023132 -3.0639e-06
5:43484257 T C 0.189860 4.0117e-07
5:43485663 C T 1.056073 1.3774e-05
5:43502947 C T 0.986557 7.2378e-06
5:43507705 A C 0.043229 -3.6197e-05
5:43515794 T C 0.064294 -7.3013e-06
5:43524484 G A 0.025662 -6.5758e-06
5:43524742 T C 0.330028 -1.2634e-05
5:43545200 C T 0.088691 1.1067e-05
5:43551081 A G 0.130285 -7.7261e-06
5:43561694 G T 0.925489 -1.6400e-05
5:43610467 T C 0.066035 -4.6431e-06
5:43612195 G A 0.068663 -9.6233e-06
5:43617221 A G 0.057260 -2.0373e-06
5:43625801 A G 0.085767 1.0337e-05
5:43630716 G A 0.084802 2.5828e-06
5:43642143 C T 0.202657 -2.6397e-05
5:43643528 C T 0.034318 -2.3556e-05
5:43648175 T C 0.021514 -7.7257e-06
5:43653243 T C 0.072437 -9.0001e-06
5:43654976 C T 0.032264 -3.2426e-06
5:43663640 A G 0.143007 -5.0335e-06
5:43664831 A C 0.067395 6.2014e-06
5:43678781 T C 0.372359 1.2378e-05
5:43682207 G A 0.201674 -2.8533e-05
5:43684286 A C 0.029606 -7.8420e-06
5:43714947 A G 0.035161 -7.2709e-08
5:43727446 T G 0.020572 1.9199e-06
5:43732754 T C 0.035209 5.5385e-06
5:43736509 A G 0.156922 3.3549e-05
5:43762306 T G 0.045391 -8.7160e-06
5:43767249 C T 0.023789 -3.0358e-05
5:43771713 T C 0.093182 8.2079e-06
5:43774868 G C 0.501474 6.3106e-06
5:43780014 A G 0.032224 3.3401e-06
5:43791046 A G 0.065542 1.0710e-05
5:43799779 A G 0.040580 -2.2599e-05
5:43801787 C A 0.034304 -2.1758e-05
5:43807938 T C 0.035185 -1.1114e-05
5:43821814 T C 0.020722 -7.8335e-06
5:43833353 C T 0.039887 -2.9375e-06
5:43839312 G A 0.119613 -1.3114e-05
5:43845213 T C 0.022082 -1.0477e-06
5:43848668 G C 0.074235 4.4149e-06
5:43854967 T C 0.024475 -1.2617e-06
5:43855246 T G 0.114662 9.0746e-07
5:43855373 C T 0.063451 1.1356e-05
5:43856812 G A 0.064563 -8.3220e-07
5:43865985 T G 0.041882 -1.1744e-05
5:43878486 T C 0.088280 5.6475e-06
5:43882728 A C 0.049257 1.0061e-05
5:43883079 A G 0.087756 -7.6339e-06
5:43883568 T C 0.036919 -7.8919e-06
5:43883949 A G 0.172391 4.9601e-05
5:43885633 G A 0.029592 -9.2499e-06
5:43893217 A G 0.051759 -3.4800e-05
5:43899897 T G 0.037133 -9.6071e-06
5:43904012 T C 0.028089 -5.0183e-06
5:43906602 G A 0.036351 -2.3077e-05
5:43917438 G A 0.059861 -1.7866e-05
5:43925108 T C 0.158724 -2.0706e-05
5:43925910 C T 0.497401 6.6937e-06
5:43927216 A G 0.086685 -1.6544e-05
5:43941111 A C 0.022384 1.0019e-05
5:43944352 C T 0.031850 -9.6416e-06
5:43951695 A C 0.821958 -4.7397e-05
5:43951868 A G 0.032757 -2.8530e-06
5:43959921 G C 0.064420 1.7080e-05
5:43983499 T G 0.057743 2.1332e-05
5:43997974 T C 0.189234 1.5569e-05
5:44004646 G A 0.218928 -4.6941e-05
5:44011533 A C 0.053598 -1.5072e-05
5:44013254 G A 0.033172 -2.6327e-06
5:44022697 T G 0.094352 3.6969e-06
5:44026232 A G 0.118174 -1.7453e-05
5:44026916 A G 0.037517 -7.4749e-06
5:44034122 T G 0.024394 -1.7717e-06
5:44035480 C T 0.083112 -1.2541e-05
5:44040384 A G 0.029483 -7.2010e-06
5:44051305 A C 1.726053 -1.4974e-06
5:44052529 A G 0.067306 -1.1511e-05
5:44059937 G A 0.537743 8.6437e-06
5:44066093 G A 0.283950 -2.1455e-05
5:44068846 A C 0.223219 -3.2733e-05
5:44070619 G A 0.052143 -5.7089e-07
5:44088038 G A 0.263938 6.1579e-06
5:44095849 C T 0.027967 -1.8072e-06
5:44097390 A G 0.048315 1.0904e-05
5:44101553 T C 0.074548 -1.0805e-05
5:44124113 C A 0.552277 -1.3079e-05
5:44146273 T C 0.040699 -5.7159e-07
5:44165084 C T 0.051215 1.2448e-05
5:44166065 T C 0.023911 2.4525e-06
5:44186668 A C 0.324224 -1.6207e-05
5:44189416 A G 0.111433 1.1680e-05
5:44219251 A G 0.576375 -1.7135e-05
5:44225620 A C 0.253120 -6.8382e-06
5:44226834 C T 0.071087 -7.4944e-06
5:44228425 C T 0.432264 8.5001e-06
5:44233778 C T 0.481694 8.3301e-06
5:44238878 C T 0.089786 1.1663e-06
5:44244344 G T 0.059531 4.2707e-06
5:44258746 G T 0.022010 -9.3847e-06
5:44258898 G A 0.047390 7.6133e-06
5:44270934 A G 0.206298 -6.4875e-06
5:44279163 C T 0.428276 1.3764e-05
5:44280834 T C 0.335209 3.9306e-05
5:44297010 G A 0.088933 -5.1888e-05
5:44305374 T C 0.047727 -5.2654e-07
5:44310249 A G 0.059388 1.2396e-06
5:44312489 G A 0.037969 3.5636e-07
5:44339810 A G 1.346619 2.0806e-05
5:44352344 C T 1.390272 2.2492e-05
5:44357807 A G 0.027086 -6.0831e-06
5:44360214 T C 0.061751 1.1802e-05
5:44365545 A C 1.344266 2.0103e-05
5:44368250 T G 0.038384 3.8878e-06
5:44377060 A G 1.592667 2.1706e-05
5:44384881 C T 0.072222 -1.0463e-05
5:44385504 T G 0.074099 5.3414e-06
5:44387344 T G 0.032020 -1.0563e-05
5:44390364 A C 0.037656 -2.3419e-06
5:44392977 G A 0.022354 -1.1342e-06
5:44393569 T C 0.188456 -1.2988e-05
5:44400313 C A 0.058212 -1.4816e-05
5:44403117 C T 0.378288 -2.5823e-05
5:44412065 A G 0.310815 7.4214e-05
5:44414606 T C 0.046540 -7.0015e-06
5:44414650 T G 0.781942 5.5727e-05
5:44416203 G A 0.121571 1.0425e-05
5:44417992 T C 0.063628 -7.4850e-06
5:44422633 A G 0.309574 -3.0430e-05
5:44430090 T C 0.038925 2.2007e-06
5:44431935 G C 0.173945 -1.3005e-05
5:44433419 T G 0.189108 -1.9209e-05
5:44436605 C A 0.040716 -7.6802e-06
5:44438277 A G 0.057800 -8.4682e-06
5:44440877 G A 1.572850 2.5894e-05
5:44443392 A G 0.039462 -1.8500e-05
5:44446133 C T 0.069645 -6.4498e-06
5:44452855 A G 0.043463 -5.7048e-06
5:44493802 A G 0.372740 -3.3395e-05
5:44512761 A C 0.026814 -6.2844e-06
5:44515072 C T 0.060051 -1.4330e-05
5:44523174 G C 0.144761 1.4033e-06
5:44528543 C A 0.237937 -3.8595e-06
5:44539267 T C 0.034620 -1.5349e-05
5:44542953 T C 0.093849 -9.3637e-06
5:44549403 T C 0.151557 -3.6302e-05
5:44562551 C T 0.077642 -9.8655e-06
5:44573113 C T 0.380165 -2.5544e-05
5:44574323 T C 0.036133 -1.9702e-05
5:44576171 C A 1.096480 -3.0667e-05
5:44587423 G A 0.074986 -1.1744e-06
5:44595157 T C 0.070458 -3.8487e-05
5:44603535 A C 0.387644 -2.8532e-05
5:44604890 A G 0.058861 -1.4478e-05
5:44631348 C T 0.025125 -1.6947e-05
5:44631795 C T 0.088480 1.0993e-05
5:44639852 A G 0.042375 -1.8117e-06
5:44662515 T C 0.795062 -2.1675e-05
5:44674816 G A 0.110314 7.4085e-06
5:44690214 C T 0.037146 -1.5020e-05
5:44694361 A G 0.020810 -7.6583e-06
5:44701418 C T 0.788511 -2.2437e-05
5:44705629 C T 0.079838 2.9832e-05
5:44712742 T C 0.044351 1.0538e-05
5:44718509 A G 0.140236 -2.7852e-05
5:44724514 A G 0.045442 -1.7627e-05
5:44724634 G A 0.033407 5.3403e-06
5:44725795 C G 0.071100 -9.6513e-06
5:44728480 C T 0.070237 1.8748e-06
5:44740143 T C 0.073933 -4.1261e-07
5:44748538 A G 0.028909 -2.1215e-05
5:44751744 C T 0.113908 -1.1380e-05
5:44782387 C T 0.063726 -5.6113e-06
5:44795797 A G 0.411236 2.1008e-05
5:44802928 T A 0.086369 1.5463e-05
5:44803546 G A 0.292215 1.5073e-05
5:44806448 C T 0.036150 -8.1650e-06
5:44809015 A G 0.044439 1.9294e-05
5:44809369 T C 0.023999 -1.0969e-05
5:44832972 C G 0.055319 -1.8753e-05
5:44833874 G A 0.053843 -2.0831e-05
5:44841555 G T 0.041379 -1.0638e-05
5:44846783 A C 0.023143 -4.3685e-06
5:44853352 G A 1.251682 1.0426e-05
5:44853593 C G 0.629919 -1.7097e-05
5:44855090 G A 0.057576 -1.3033e-05
5:44875005 C A 1.557102 -1.1063e-06
5:44901349 G A 0.306463 -1.6256e-05
5:44916789 T C 1.195503 2.2122e-05
5:44920937 T G 0.090211 1.2972e-07
5:44944054 G A 0.174890 -6.0861e-06
5:44956360 A C 0.073484 1.3377e-05
5:44961224 A G 0.065392 2.3096e-05
5:44964638 C A 0.027352 -1.6141e-05
5:44970516 C G 0.382487 -4.2688e-05
5:44976813 C T 0.072148 -6.7116e-06
5:44990697 A G 0.099074 -8.0423e-06
5:44991858 G T 0.061268 -2.7123e-06
5:44992980 T G 0.300816 3.0118e-05
5:44993093 G A 0.055941 -1.1755e-05
5:45000260 T G 0.032315 3.0061e-06
5:45025097 T C 0.029262 2.3410e-05
5:45040038 G A 0.096949 1.5086e-05
5:45068172 A G 0.073494 -5.2621e-07
5:45069819 T G 0.115189 1.1375e-05
5:45078333 T C 0.046833 -1.5384e-05
5:45088820 T C 0.084972 -4.4442e-05
5:45090306 G T 0.657641 -3.7334e-05
5:45099458 A G 0.393410 -9.8685e-05
5:45100100 C A 0.102586 6.0324e-06
5:45107945 A C 0.060418 1.8188e-05
5:45135217 G A 0.092669 -7.3107e-05
5:45140201 A G 0.210061 -6.9982e-06
5:45185730 T C 0.030660 -8.8366e-06
5:45188547 T C 0.114703 1.0291e-05
5:45191100 T C 0.062662 -3.2102e-05
5:45197779 A G 0.345660 -1.5690e-04
5:45216292 A G 0.037816 -8.0851e-06
5:45249604 C T 0.076907 -6.4080e-06
5:45257029 T C 0.082854 4.5970e-05
5:45266078 C T 0.056763 -2.7893e-06
5:45272603 A G 0.036140 1.0688e-06
5:45285718 C A 0.939578 3.3825e-05
5:45286288 A T 0.302550 2.9867e-05
5:45320111 A G 0.045823 -1.3634e-05
5:45330427 A G 0.100118 8.7102e-06
5:45335416 G A 0.085604 -5.0967e-05
5:45342971 A G 0.029259 -1.0971e-05
5:45343810 A G 0.364420 -6.2704e-06
5:45346407 C T 0.082755 -7.7720e-06
5:45353775 C T 0.044524 2.1590e-05
5:45363651 G A 0.020912 -1.6232e-05
5:45388789 C T 0.377047 7.5040e-07
5:45411926 G A 0.099370 -4.3204e-05
5:45417690 T C 0.112068 -8.5684e-06
5:45419343 A C 0.067561 1.0762e-05
5:45421964 A G 0.035324 -1.2241e-05
5:45427937 T C 0.291205 2.6450e-05
5:45442849 C T 0.072069 -1.2270e-05
5:45456593 C T 0.070271 1.7142e-05
5:45460388 C T 0.261032 -3.0740e-05
5:45467426 A G 0.120782 2.2964e-05
5:45485388 G A 0.036636 4.9741e-06
5:45509355 C T 0.026522 9.2719e-06
5:45530622 A C 0.053017 1.4683e-05
5:45538384 A G 1.443500 -2.2619e-05
5:45553387 T C 0.853927 -1.9940e-05
5:45572545 T C 0.094692 5.4044e-05
5:45576786 T C 0.039275 -5.6694e-06
5:45617179 C T 0.029381 -5.7114e-06
5:45630390 G A 0.102559 -4.7825e-05
5:45633307 G A 0.040149 -8.0516e-06
5:45642624 C T 0.197805 5.8316e-07
5:45655070 C T 0.862202 -1.7994e-05
5:45666146 G A 0.124077 1.0545e-05
5:45673778 G T 0.558005 2.5886e-05
5:45675439 T C 0.055210 6.8082e-06
5:45686918 T C 0.080838 6.1017e-05
5:45689447 A C 0.090836 1.2180e-05
5:45700536 C A 0.057821 -1.6446e-05
5:45707454 T G 0.021527 8.7726e-06
5:45711956 A G 0.105748 -5.4369e-06
5:45719487 A G 0.030374 -3.9580e-06
5:45719790 A G 0.049029 4.1511e-06
5:45753922 A G 0.099696 2.0035e-05
5:45757561 T C 0.048271 5.2984e-06
5:45765543 A C 0.047832 -9.3353e-06
5:45771614 T C 0.032292 1.1950e-05
5:45772052 G T 0.169702 2.0511e-06
5:45777783 C T 0.195400 -2.2495e-05
5:45802137 C T 0.196884 4.4950e-06
5:45829842 G A 0.063526 -4.7057e-05
5:45831138 A T 0.070934 -1.3934e-05
5:45831523 A G 0.059932 -6.5273e-06
5:45846620 T C 0.268940 4.7295e-05
5:45855123 T C 0.038850 -7.7823e-06
5:45857537 T C 0.619125 7.6067e-06
5:45859209 T A 0.044466 -4.4913e-06
5:45863699 A C 0.823886 -1.1369e-05
5:45887541 C T 0.027896 -5.7274e-06
5:45887984 G T 0.035198 -1.1175e-05
5:45906203 A C 0.091329 -4.1152e-05
5:45915513 A G 0.083020 -3.8080e-05
5:45935240 A G 0.023639 -3.4956e-06
5:45939294 A G 0.056746 -1.9555e-06
5:45939331 A G 0.032251 1.4647e-05
5:45969363 C T 0.206036 -4.8283e-06
5:45987518 T G 0.182281 2.6508e-05
5:46006046 A C 0.259889 3.2605e-05
5:46006884 A G 0.098272 1.6043e-05
5:46026414 A C 0.073123 3.5290e-06
5:46026685 G A 0.086345 -2.8948e-06
5:46027845 A G 0.059014 -2.4795e-06
5:46043469 G A 0.234768 -1.3907e-05
5:46096340 A G 0.053517 -9.9390e-06
5:46097465 T A 0.058406 -1.8094e-06
5:46097487 A G 1.140096 1.2217e-05
5:46098947 C T 0.026536 1.2553e-05
5:46099780 T C 0.195344 1.4684e-05
5:46100884 A G 0.054948 -5.5090e-06
5:46112936 A G 0.083418 -3.0060e-06
5:46113454 A G 0.063036 -4.2074e-05
5:46114611 C T 1.341985 -5.0326e-06
5:46117075 G A 0.036382 4.0897e-06
5:46117611 G A 0.048492 5.5270e-06
5:46117891 T C 0.058977 5.2930e-06
5:46148828 T C 0.057899 4.0457e-06
5:46150198 A G 0.033141 -2.1904e-05
5:46173032 A G 0.651664 2.4000e-05
5:46185641 C A 0.028511 4.7829e-06
5:46195001 T C 0.715445 4.0056e-06
5:46202104 T C 0.917089 -1.4728e-05
5:46204748 G A 1.203500 -3.3180e-05
5:46208855 A G 0.040009 -5.0018e-06
5:46247483 A G 0.201739 -2.5977e-05
5:46253457 T C 0.082429 -1.0563e-05
5:46257879 C T 0.038408 -1.8975e-05
5:46278644 A G 0.020226 -5.8488e-06
5:46286169 C A 0.093556 1.6715e-06
5:46290246 A G 0.107601 -2.7955e-06
5:46291956 A G 0.022334 -1.3528e-05
5:46292784 A G 0.069414 -1.5143e-06
5:46293630 C G 0.059874 6.5134e-06
5:46297727 T C 0.190546 -4.2952e-06
5:46309059 C A 1.283521 -7.3735e-06
5:46318624 G A 0.102260 -2.3122e-06
5:46403633 T G 1.290100 -6.0919e-06
5:49441779 A C 1.088691 1.6272e-05
5:49441808 G A 1.289237 -4.6628e-06
5:49562999 C T 0.026978 3.2863e-06
5:49563298 C T 1.573706 -6.8785e-07
5:49565100 T C 0.031826 6.1382e-06
5:49570057 C T 0.201419 -2.4424e-05
5:49571145 A C 0.021946 -6.8869e-06
5:49585575 T G 0.113136 -4.2934e-06
5:49586040 T C 0.146396 -7.5310e-07
5:49586503 G A 0.095025 -1.4522e-07
5:49597122 G A 0.070230 -3.6527e-05
5:49612774 A G 0.068755 -3.7787e-06
5:49613786 G A 0.097741 -1.0311e-05
5:49635872 G A 0.201076 -2.1540e-05
5:49648210 C T 0.110141 5.1256e-06
5:49648514 A G 0.283606 1.6714e-06
5:49651872 A G 0.911726 -1.1771e-05
5:49658206 T C 0.086893 -3.1248e-05
5:49677520 G T 0.120024 -4.1139e-06
5:49726461 A G 0.105734 2.0682e-06
5:49735844 A C 0.089327 -7.2728e-07
5:49737223 T G 0.021575 -8.1380e-06
5:49773605 C T 0.072940 -7.7095e-06
5:49773650 G A 0.112738 9.0270e-06
5:49790037 G A 1.289529 -2.9786e-06
5:49799916 T C 1.073331 1.2480e-05
5:49831270 A G 1.561090 9.7309e-06
5:49834558 G A 0.252454 4.9219e-06
5:49834851 G A 0.028113 -1.6428e-05
5:49836715 T C 1.078692 1.3133e-05
5:49844036 G T 1.561348 7.0199e-06
5:49849445 G A 1.638782 -3.7194e-06
5:49853168 C G 0.036490 -1.3594e-05
5:49857003 T C 0.120061 6.5315e-06
5:49871733 T C 0.359463 -1.0709e-05
5:49880111 G A 1.781031 9.6994e-06
5:49909556 T C 0.140719 -7.2648e-06
5:49911863 C A 1.785682 5.4269e-06
5:49912509 G A 1.243791 1.6582e-05
5:49943048 C A 1.785818 6.2949e-07
5:49946100 A G 1.641411 1.5184e-05
5:49949720 T C 1.695927 1.0796e-05
5:49981300 G A 0.123121 -4.5425e-06
5:49985554 A G 0.029181 1.3949e-05
5:50011952 T C 0.039996 -1.2496e-05
5:50026465 T C 1.255677 1.2644e-05
5:50035253 G A 0.026580 -1.2005e-05
5:50036050 G A 0.073956 1.7202e-05
5:50049090 T C 0.270568 4.8435e-06
5:50052920 T C 0.079750 6.1009e-06
5:50053666 C T 0.126582 4.7957e-06
5:50064659 G T 0.125192 7.3046e-06
5:50073078 T C 0.141922 -1.2428e-05
5:50080403 G C 0.095297 1.6931e-06
5:50081654 G A 0.022826 -3.7423e-07
5:50088022 C T 0.076615 4.7988e-06
5:50088850 A G 0.385720 -8.5250e-06
5:50103264 T C 0.020906 2.7411e-06
5:50133376 G A 0.417114 -1.0194e-05
5:50145469 T C 0.059483 1.2251e-05
5:50148861 C T 1.820285 8.6474e-06
5:50153445 T C 1.789347 8.9533e-06
5:50161542 G A 0.824450 3.3253e-05
5:50162580 C T 0.314147 5.0272e-06
5:50162734 A G 1.505642 1.3113e-05
5:50163085 A G 1.109692 -1.0823e-05
5:50166858 G A 0.129587 -2.0498e-05
5:50168461 T C 0.221373 3.1673e-05
5:50169141 G A 0.061261 -7.2529e-06
5:50177455 A G 0.109716 6.3285e-07
5:50195622 A G 0.426015 -1.7927e-05
5:50196884 A G 0.040862 -2.1903e-05
5:50196995 T C 0.102399 -1.6787e-05
5:50201787 A G 1.013365 -2.4995e-05
5:50215836 A G 0.765875 8.5661e-06
5:50225401 C T 0.079182 3.7172e-07
5:50242248 T C 0.020467 -6.0703e-06
5:50243920 T C 0.042896 2.0835e-05
5:50247357 T C 0.129744 -2.7572e-05
5:50262669 T G 0.148297 3.8018e-06
5:50266646 C A 0.287013 -6.6178e-06
5:50268993 G A 0.122336 -3.1238e-05
5:50273359 A G 0.089528 -1.7633e-05
5:50290939 A C 0.058218 3.0368e-05
5:50301740 G A 0.378451 -2.3137e-05
5:50302633 C T 1.629739 -1.1802e-05
5:50309399 T G 0.024054 -5.8739e-06
5:50319315 T C 0.721201 9.1825e-06
5:50319451 T C 1.928974 2.9085e-06
5:50319916 T C 0.024615 -6.1422e-06
5:50326372 T C 0.030024 1.3350e-05
5:50328050 C G 0.272975 -1.6413e-05
5:50329574 G A 0.032033 -1.7401e-05
5:50330033 G A 0.464494 -2.0772e-05
5:50333229 A G 0.021147 -7.9310e-06
5:50334704 A C 0.093692 7.5499e-06
5:50339099 A G 0.029245 -9.3994e-06
5:50340102 A G 0.425124 -3.2289e-05
5:50340458 A G 1.445499 -1.4299e-05
5:50343971 A G 0.071066 7.5684e-06
5:50344689 C A 0.110100 -3.0416e-05
5:50354076 G A 0.202799 -1.2722e-05
5:50354193 A G 0.263180 1.7931e-05
5:50356611 G T 0.134776 1.5497e-05
5:50372411 A G 0.046268 -1.2121e-05
5:50374894 A G 0.142300 -7.8994e-06
5:50376594 G A 0.042362 -2.6543e-05
5:50389371 G T 1.685795 -1.5067e-05
5:50402778 A G 0.228998 -1.6706e-05
5:50405164 G A 0.030241 -1.8149e-05
5:50420111 T C 0.356114 1.9764e-05
5:50420976 G A 0.054911 2.4089e-06
5:50436201 C T 0.104273 -3.9931e-06
5:50474292 A G 0.103854 6.6288e-06
5:50475893 A G 0.065015 1.0062e-05
5:50478828 G T 1.311682 -1.0745e-05
5:50484253 C T 0.558876 1.9784e-05
5:50484395 C T 1.772865 7.4255e-06
5:50492202 C T 0.104259 -3.7294e-06
5:50497076 T C 0.089823 9.6875e-06
5:50499659 G A 0.057144 -8.4348e-06
5:50505881 C A 0.359667 6.0159e-06
5:50553370 C T 0.580068 1.6731e-05
5:50573050 G A 0.056753 9.1407e-07
5:50578165 A G 0.036167 -2.1758e-06
5:50593230 A C 0.103042 1.0174e-05
5:50595385 C T 0.125290 1.4496e-06
5:50596500 G A 0.197812 -5.3460e-06
5:50598482 G A 0.166058 -5.7223e-06
5:50606563 G T 0.120160 4.4920e-06
5:50607670 C G 0.068313 -1.2981e-05
5:50626030 C G 0.369931 2.2335e-05
5:50632997 G A 0.851914 1.6674e-05
5:50635268 A G 0.060343 3.3817e-06
5:50652787 A G 0.032941 -4.4801e-06
5:50660453 T G 0.031833 -2.1820e-07
5:50666618 G A 0.777845 -8.6811e-07
5:50668404 A C 0.198624 1.4604e-05
5:50673453 A C 0.040767 -1.7614e-05
5:50673945 C T 0.024968 -1.5744e-05
5:50681615 G A 0.052065 -3.9523e-06
5:50689983 T G 0.073916 -2.6585e-05
5:50695334 A G 0.063162 1.2258e-06
5:50697846 T G 0.040138 -6.5946e-07
5:50716485 A G 0.031238 7.0836e-07
5:50726190 G A 0.040189 4.2013e-06
5:50735307 C T 0.050807 1.1841e-05
5:50738447 T C 0.776720 1.5903e-06
5:50742055 C G 0.046023 -2.0540e-05
5:50743690 C T 0.061707 5.7861e-06
5:50754403 A G 0.042729 -1.4302e-05
5:50766108 T C 0.118215 -2.2297e-05
5:50767515 G A 0.192930 5.5655e-06
5:50771372 C A 0.043603 -9.4118e-06
5:50780490 T C 0.034505 -6.7614e-06
5:50790766 T C 0.112303 1.8557e-06
5:50791154 T C 0.182200 -1.1618e-05
5:50799239 T C 0.085846 -2.5878e-05
5:50882522 C T 0.665631 -5.3757e-06
5:50893266 G T 0.040669 -3.6582e-06
5:50899444 T C 0.059045 -1.5626e-06
5:50899804 T C 0.060911 4.9989e-06
5:50902865 A C 0.039703 9.7712e-06
5:50905979 G C 0.320032 1.6191e-05
5:50909705 C A 0.053336 -1.0250e-05
5:50920764 G A 0.159928 3.2576e-05
5:50922671 T C 0.497819 5.0363e-06
5:50929324 G A 0.338279 -1.7186e-05
5:50932343 T C 0.052656 2.0963e-05
5:50943521 A C 0.047414 -4.4097e-06
5:50943996 A G 0.122570 5.0602e-06
5:50944231 A G 0.030955 -4.4637e-06
5:50950593 G C 0.037167 1.5864e-05
5:50998979 A C 1.676813 2.0346e-05
5:51009290 C A 0.029640 -3.8458e-06
5:51011889 C T 0.786124 -8.0545e-06
5:51016906 A G 1.521043 -1.6933e-06
5:51022880 A G 1.677129 2.2454e-05
5:51046573 T C 0.271122 -1.2321e-05
5:51062239 G A 0.026699 2.2441e-05
5:51068839 G A 0.133640 -6.8110e-06
5:51074674 T C 0.022843 1.0855e-05
5:51087134 G C 0.101087 7.2930e-06
5:51088659 A C 0.063679 1.1639e-05
5:51090842 A C 0.084591 -1.0588e-05
5:51092307 C T 0.034903 2.5429e-06
5:51105168 T G 0.112677 -2.6002e-07
5:51113618 T G 0.067415 2.9946e-05
5:51115572 T C 0.047856 -5.0791e-06
5:51123116 T G 0.078563 8.9663e-06
5:51123678 T C 0.757035 1.5043e-05
5:51127636 C T 0.278724 -6.5063e-06
5:51128858 A G 0.021337 -9.7798e-06
5:51150915 G A 0.139413 4.4425e-05
5:51154123 T G 0.035100 -9.6643e-06
5:51164136 A C 0.729789 6.7088e-05
5:51173324 A G 0.065005 -4.2158e-06
5:51174717 A G 0.831393 -3.0969e-05
5:51178554 T C 0.041162 -1.4423e-05
5:51186371 A G 0.685408 3.7152e-05
5:51186562 T C 1.024251 -2.3293e-05
5:51187577 A G 0.039533 -2.4113e-05
5:51193222 T C 0.127364 1.1498e-05
5:51199072 A C 1.826031 1.4826e-05
5:51199515 A G 0.169661 1.3287e-05
5:51209744 C T 0.056910 -1.3211e-05
5:51217851 G C 1.627906 -1.0808e-05
5:51233486 A G 0.077615 8.8736e-06
5:51236319 T C 0.917561 -3.8272e-05
5:51239487 G A 1.499536 -9.4893e-06
5:51246015 A C 0.047485 -8.9082e-06
5:51257958 G C 0.054769 -1.2088e-06
5:51259134 T C 0.031187 -2.0619e-05
5:51263587 C G 1.810100 -7.9862e-06
5:51263599 C T 0.045262 -2.3190e-05
5:51264127 C T 0.056689 9.4518e-06
5:51264245 T G 0.044514 8.0259e-06
5:51264823 G A 0.059415 1.2397e-05
5:51271264 A G 0.038476 3.7315e-06
5:51273347 T C 0.057539 -3.0548e-06
5:51274191 T C 0.127616 -6.6987e-06
5:51274350 T C 0.038486 4.1294e-06
5:51275428 C T 0.241384 2.3939e-05
5:51279859 G A 0.060904 -7.6684e-06
5:51280787 A G 0.044463 1.5444e-05
5:51283963 C T 0.197914 -4.9738e-06
5:51298041 C A 0.076418 -3.4284e-06
5:51303178 A G 0.119194 8.7789e-06
5:51317811 T C 0.061860 1.0228e-06
5:51335511 G A 1.552135 -9.2067e-06
5:51337520 T C 0.200522 5.7079e-05
5:51356560 C T 1.549034 -1.1895e-05
5:51371596 A C 0.168859 1.0645e-05
5:51373618 A G 0.091404 -1.2056e-05
5:51373699 T C 0.448664 2.8703e-05
5:51376821 A C 0.230804 -9.6429e-06
5:51390509 A G 0.324425 4.0864e-05
5:51400114 G A 1.712882 -1.6330e-05
5:51401580 T C 1.002465 -2.0831e-08
5:51402604 C T 0.024713 2.7973e-06
5:51419442 G A 0.082147 -2.2246e-05
5:51425511 G A 0.189170 3.0589e-05
5:51435779 C T 0.095035 -1.8174e-05
5:51460902 C T 0.392703 3.4562e-06
5:51472628 G A 0.096613 -7.1400e-06
5:51481667 A G 0.053959 1.2485e-05
5:51482070 G A 0.034185 -1.7053e-05
5:51482999 A G 0.054934 -5.1894e-06
5:51483914 T C 0.226013 2.3009e-05
5:51491064 C T 0.787229 -1.0305e-05
5:51492113 A G 0.095892 -2.8998e-08
5:51497015 C T 1.095579 -1.1553e-06
5:51497243 C A 0.029191 -1.1758e-05
5:51505400 T C 0.671281 -1.8924e-05
5:51519306 G T 0.040227 -3.9194e-06
5:51522821 G T 1.066354 9.2899e-06
5:51528556 C T 0.640357 -6.2772e-06
5:51532178 G A 0.048386 3.0296e-06
5:51546441 G T 0.055587 -1.8626e-05
5:51551643 A G 0.054030 4.7456e-06
5:51552052 T C 0.040318 5.1603e-07
5:51564912 A G 1.850299 4.9382e-06
5:51566705 C G 0.111596 -4.0329e-07
5:51583424 A G 0.077098 -7.3941e-06
5:51585615 A C 0.639915 -2.0516e-05
5:51590228 A C 0.121989 2.4695e-05
5:51596846 A G 0.032054 -1.2317e-05
5:51607401 G A 0.636358 -1.7989e-05
5:51614897 A G 0.049430 -1.9532e-05
5:51615490 G A 0.164987 -1.0095e-05
5:51641623 G A 0.046778 9.9393e-06
5:51660526 A G 1.252042 3.2932e-05
5:51673520 T C 0.672237 -1.2786e-05
5:51676481 A C 0.157745 -9.0829e-06
5:51685355 G A 0.301884 -1.1037e-05
5:51688530 A G 0.137696 1.6889e-05
5:51688602 A G 1.046894 -3.8196e-06
5:51699878 T C 0.555827 -1.4797e-05
5:51700018 C T 0.713303 -3.0025e-06
5:51706801 G A 0.062281 -8.0757e-06
5:51707208 A G 0.169753 3.3867e-06
5:51707470 T C 0.658025 1.3510e-05
5:51707644 G T 0.055098 4.0415e-06
5:51720930 G A 0.925680 2.1048e-05
5:51723317 G A 0.050508 1.0131e-05
5:51723646 A G 0.029694 -2.5059e-05
5:51731120 T C 0.096535 9.2847e-07
5:51734445 T G 0.037078 8.8471e-06
5:51735885 T C 0.248796 -1.7576e-05
5:51737640 T C 0.035382 5.0960e-07
5:51743224 A G 1.594306 2.4386e-06
5:51755876 A G 0.041712 1.9914e-05
5:51763596 G A 0.108536 1.4812e-05
5:51767997 A G 0.178026 1.4228e-06
5:51771178 C A 0.047768 -9.7548e-06
5:51781867 G A 0.117008 1.5161e-05
5:51782197 T C 0.033145 -4.7257e-06
5:51783027 A G 1.545733 3.4264e-06
5:51788575 T G 0.131706 2.3938e-06
5:51793154 G T 0.341349 -7.4251e-06
5:51809445 C T 1.640669 -5.3115e-07
5:51826323 C T 0.181945 -9.7470e-06
5:51826726 T C 0.216800 6.4872e-06
5:51828723 T C 0.917126 2.8732e-06
5:51839867 G A 0.041410 9.7646e-06
5:51840058 G A 0.037816 -1.4446e-06
5:51853187 A G 0.216317 7.3837e-06
5:51857480 A G 0.146373 -1.2159e-05
5:51878694 G A 1.787939 -6.5124e-06
5:51889383 A G 0.930161 2.0233e-05
5:51892258 A G 0.022367 2.4535e-06
5:51895123 C T 0.080943 -6.1417e-06
5:51901337 T C 1.793491 -2.5181e-06
5:51905568 C G 0.215270 -1.3084e-05
5:51931384 C T 0.468635 -5.9246e-05
5:51949137 A G 0.025733 5.6807e-06
5:51951205 C T 1.646354 -3.0730e-06
5:51955408 A G 0.619111 2.2591e-05
5:51963226 T C 1.030388 2.6512e-05
5:51970661 A G 0.045595 1.9174e-05
5:51972476 G A 0.522526 -2.9805e-05
5:51984047 T C 0.038061 -1.6535e-05
5:51990574 A C 0.047550 -5.4334e-06
5:51998210 C T 1.828839 -1.4461e-05
5:52007218 A G 0.231892 6.5298e-06
5:52008382 A G 0.030214 -4.6815e-06
5:52022142 G A 0.040635 6.7717e-06
5:52022713 C T 0.612940 3.9221e-06
5:52025719 T C 0.121142 5.3176e-06
5:52028827 A G 0.038574 -8.7289e-06
5:52030263 T C 0.318587 6.0802e-06
5:52035224 C A 0.049835 1.8423e-05
5:52037812 A T 0.093621 5.8945e-06
5:52050094 G A 0.432005 -1.7160e-05
5:52050702 C T 0.113758 5.9918e-06
5:52059860 A C 0.091329 -3.5078e-06
5:52062282 A G 0.248411 -7.1824e-05
5:52065181 A G 1.539715 -1.6336e-05
5:52065419 C A 0.047186 -8.2063e-06
5:52080909 C T 0.084424 3.2348e-07
5:52084011 C A 1.583988 -1.5755e-05
5:52095943 A G 0.045527 -3.9044e-06
5:52105307 C T 1.836169 -2.4504e-06
5:52105776 T C 0.622630 3.3159e-06
5:52114702 C A 0.502987 9.1956e-06
5:52119356 C T 1.211027 -1.1692e-05
5:52123144 C T 0.496564 2.7456e-05
5:52125265 A G 0.986758 -8.9048e-06
5:52126758 T C 0.244039 1.5977e-05
5:52131315 C T 0.212472 -2.5739e-05
5:52131591 G T 0.605066 -5.7732e-06
5:52140640 A G 0.228716 1.3955e-05
5:52147308 A C 0.064484 -2.1209e-05
5:52153608 A C 0.497200 3.5730e-05
5:52159101 T C 0.333747 -4.6742e-06
5:52162735 T C 0.060126 1.2879e-06
5:52163677 T C 0.886477 1.3693e-05
5:52164587 T C 0.732791 2.2378e-05
5:52166732 A C 0.925262 -1.2461e-05
5:52168715 C T 0.250785 -6.7750e-06
5:52168865 G A 0.051079 -9.7225e-06
5:52171635 C T 0.477597 3.0960e-05
5:52174656 C G 0.650726 2.4383e-05
5:52175726 C T 0.175618 -1.8315e-06
5:52175899 A G 0.392057 1.1315e-05
5:52176010 G A 0.033954 -6.9217e-06
5:52177064 C T 0.030537 8.2316e-06
5:52177534 A G 0.260059 1.7337e-05
5:52179119 T C 0.400479 9.4407e-06
5:52179868 T C 0.400322 9.3190e-06
5:52182162 T C 0.398133 1.1160e-05
5:52184564 A C 0.320933 -5.3020e-06
5:52184613 G A 0.633044 3.2500e-06
5:52190170 G A 0.070040 1.6020e-05
5:52192004 T G 0.026610 3.7054e-05
5:52193125 G A 0.149585 1.5790e-06
5:52193237 G A 0.162801 6.7696e-06
5:52193287 T C 0.971241 1.1213e-06
5:52193442 G A 0.078118 -1.8628e-05
5:52195033 A G 0.456549 2.5735e-05
5:52196334 A G 0.100206 -3.9220e-06
5:52199328 A G 0.022860 6.6994e-06
5:52201722 T C 0.115162 -2.4231e-05
5:52203235 T C 0.508709 7.6857e-06
5:52205790 C G 0.392965 2.2347e-05
5:52211821 A G 0.023115 1.2029e-05
5:52212511 C A 0.045017 -3.9489e-06
5:52214581 A G 0.115642 -2.0789e-05
5:52218333 G A 0.911917 1.4425e-07
5:52218694 T C 0.063808 -1.2508e-06
5:52219646 A G 1.601531 1.3785e-06
5:52223350 G A 1.078726 -8.3776e-06
5:52228442 T C 0.488592 2.1587e-05
5:52232437 C A 0.603601 5.8679e-06
5:52232838 A G 0.486749 2.5027e-05
5:52240810 G A 0.030180 1.0475e-05
5:52246131 T C 1.166975 1.9720e-05
5:52259815 A G 0.195585 3.4890e-07
5:52277424 G C 0.145091 -3.1238e-06
5:52278110 A G 0.636165 -1.9953e-05
5:52283027 C T 0.416903 5.2809e-07
5:52285510 G T 0.027634 -2.7403e-05
5:52288367 G A 0.072209 -2.2185e-06
5:52290880 A G 0.236862 4.4441e-06
5:52292723 A G 0.170606 2.4639e-05
5:52297242 T C 1.732924 -7.5374e-06
5:52325775 T C 0.731309 4.3484e-05
5:52327230 A G 0.568869 -1.4674e-05
5:52332435 A G 1.455930 1.1763e-05
5:52334318 A G 0.819595 4.2531e-05
5:52346196 A G 0.972601 -2.9350e-06
5:52347369 T C 0.801447 -9.8157e-06
5:52351236 T C 0.118450 -1.3472e-05
5:52352999 G A 0.086787 1.9844e-06
5:52355516 A G 0.138216 -6.8827e-06
5:52358262 G A 0.172011 8.7201e-06
5:52363759 G A 0.146876 -1.9209e-06
5:52366905 G A 0.370744 -1.2665e-05
5:52373126 A G 0.029898 -9.8797e-06
5:52386315 A G 0.025393 -6.1438e-06
5:52386458 A G 0.021337 -6.5438e-06
5:52395227 C T 0.256204 5.0472e-06
5:52395310 T C 0.926656 2.2214e-05
5:52395679 A G 0.114938 -1.1493e-05
5:52398005 C T 0.069883 -1.6057e-05
5:52399103 G A 0.672053 2.0983e-05
5:52399846 C T 0.180799 1.2443e-05
5:52412830 C G 0.036354 4.0470e-05
5:52417094 A C 0.037534 -9.7844e-06
5:52420938 T C 1.269399 -6.4487e-06
5:52422356 T G 0.074157 -3.9884e-05
5:52436204 C T 0.719001 4.2599e-05
5:52444488 A C 0.305454 2.7146e-05
5:52450851 A G 0.056233 -1.0384e-05
5:52452763 A G 0.209164 1.8085e-05
5:52478173 T C 0.043701 -2.0624e-06
5:52490369 C T 0.771682 2.8736e-05
5:52494094 G A 0.163297 5.9767e-06
5:52507445 G A 0.026770 -9.6422e-06
5:52511418 C A 0.049457 9.9419e-07
5:52512511 A G 0.022306 2.6529e-05
5:52515331 T G 0.039346 1.9591e-05
5:52533366 A G 0.023857 -3.4317e-06
5:52533496 C A 0.150684 9.2126e-06
5:52534232 C T 0.047268 9.4222e-06
5:52542812 G C 0.061112 -1.4760e-06
5:52551715 A C 0.224619 -3.1280e-05
5:52557804 T C 0.058650 -3.0467e-05
5:52563524 A G 1.359864 -2.7028e-05
5:52571758 C T 0.269817 1.9347e-06
5:52573485 T C 0.033658 2.6848e-05
5:52588167 G A 0.052180 7.8656e-06
5:52588337 T C 0.046907 2.1307e-05
5:52598266 A G 0.391571 -9.3247e-06
5:52620656 C A 1.335063 -3.2145e-05
5:52625853 G T 0.966281 -6.5562e-05
5:52640726 T C 0.278109 -2.1807e-05
5:52648879 A G 0.039778 1.3469e-05
5:52649893 C T 0.305719 -8.2875e-06
5:52654165 T C 0.063400 1.6216e-05
5:52659781 A G 1.759663 -4.6881e-05
5:52663322 T C 0.085336 -1.6506e-05
5:52663996 A C 0.653330 -2.2398e-05
5:52670974 G T 0.229933 1.7113e-05
5:52672171 A G 0.048842 -6.7404e-06
5:52682016 T C 0.488323 -4.6904e-05
5:52682322 T G 0.601221 -2.3584e-05
5:52682374 G A 0.405082 4.5353e-05
5:52682838 C T 0.046758 -4.5930e-06
5:52694292 A G 0.812275 -5.2026e-06
5:52697514 T G 0.180561 4.7082e-06
5:52714131 A G 0.242584 -2.0273e-05
5:52714715 C A 0.056906 1.9425e-06
5:52724564 A G 0.063332 -6.2883e-06
5:52727026 A G 0.116798 -2.1372e-05
5:52734894 A G 0.024710 8.1058e-06
5:52751024 C T 0.048645 1.3215e-05
5:52757924 C T 0.603424 1.5617e-05
5:52768346 T G 0.400829 -4.6745e-05
5:52770301 T G 0.460275 -1.1559e-05
5:52774332 T C 0.075082 -3.9073e-05
5:52775683 G A 0.098180 8.1761e-06
5:52783356 G A 0.387974 1.5876e-05
5:52785878 A G 0.561487 -3.0116e-06
5:52785902 T C 0.024832 -1.6890e-05
5:52787358 C G 0.624075 -2.5134e-07
5:52787926 G A 0.358012 -1.3526e-05
5:52797496 A G 0.039571 -1.7189e-05
5:52800358 C A 0.204564 4.1905e-06
5:52812695 T C 0.054458 -3.0746e-05
5:52828824 C T 0.033886 -2.3079e-05
5:52833027 G T 0.125321 6.3629e-06
5:52836514 C T 0.025900 -6.6723e-06
5:52840956 G A 0.058470 -2.4800e-06
5:52848456 A G 0.073358 -2.1613e-05
5:52856504 C G 1.194810 2.2655e-06
5:52861694 C A 0.040546 -2.3607e-06
5:52876423 G A 0.277735 -9.4871e-06
5:52880175 A G 1.537284 -4.3543e-06
5:52885100 G A 0.435932 2.7057e-05
5:52890105 G A 0.279952 -1.4240e-05
5:52911019 G T 0.278809 -1.4774e-05
5:52932120 A C 0.981906 1.2583e-05
5:52940660 A G 0.068904 -1.7727e-05
5:52953284 T C 0.307035 -2.9628e-05
5:52954588 C T 0.033407 1.5233e-05
5:52963448 T C 0.073406 6.3232e-06
5:52986713 C T 0.046496 -9.9113e-06
5:52993102 T C 0.236821 -5.8105e-06
5:52995133 C A 1.538848 -7.0899e-06
5:53000794 T C 0.344623 -1.1095e-05
5:53020039 T G 0.547490 -1.1567e-05
5:53021800 A G 0.082898 1.3980e-05
5:53029426 C T 0.037959 1.8048e-05
5:53034312 T C 1.937137 -1.6319e-05
5:53061637 T C 0.074517 -1.7748e-05
5:53073163 A G 0.042814 -6.9263e-07
5:53075037 A G 0.301891 1.1414e-05
5:53076745 C T 0.053615 -1.2377e-05
5:53077259 C T 0.193773 -3.3023e-05
5:53077300 A G 0.306691 -1.0724e-05
5:53091467 A G 0.036069 -4.5433e-06
5:53107352 G T 1.698358 -1.4609e-05
5:53111334 G A 0.331931 5.2621e-06
5:53111797 C A 0.150303 4.6064e-05
5:53116940 G C 0.036997 -1.1123e-05
5:53120189 C T 0.279071 -2.4175e-05
5:53125213 T C 0.249982 -4.7470e-06
5:53129289 A G 0.043049 -3.3947e-06
5:53141339 T C 0.712776 1.2317e-06
5:53153743 A C 0.973577 -1.6865e-05
5:53165398 T C 0.035712 -4.5785e-06
5:53167426 A G 0.417604 9.4440e-06
5:53178196 C A 0.033906 -3.6725e-07
5:53179816 T C 0.279377 2.0362e-05
5:53180676 G T 0.023071 -2.3391e-06
5:53188320 A G 0.055604 2.8194e-06
5:53190520 T C 0.159457 -6.6963e-06
5:53191101 A G 0.311094 1.5726e-05
5:53191143 T C 0.891240 -3.6418e-06
5:53194893 T C 0.276599 -1.9048e-05
5:53206771 C T 0.483332 2.4220e-05
5:53213945 T C 1.366922 1.8654e-06
5:53215635 C T 0.162396 2.4029e-05
5:53219787 A C 0.837798 1.5767e-05
5:53222576 C T 0.091833 4.8176e-06
5:53223726 T C 0.032730 -7.5457e-07
5:53224090 A G 0.135554 6.4976e-05
5:53227390 C T 0.089640 -1.5336e-05
5:53228833 A G 0.158360 7.1425e-06
5:53232567 G A 0.075483 1.6050e-05
5:53232958 A G 0.076601 -1.2472e-05
5:53239609 A G 0.077897 -6.6023e-05
5:53246464 G A 1.498149 -1.1487e-05
5:53249112 G C 0.744619 -1.8415e-05
5:53263963 C T 0.107346 -4.0463e-06
5:53264063 T C 0.027440 1.3380e-05
5:53271846 A G 0.068364 9.5532e-06
5:53273848 G A 0.063237 4.7902e-06
5:53276301 A G 1.385594 -5.5024e-06
5:53280118 C G 0.099146 -7.0565e-06
5:53282649 C T 0.884746 -7.7717e-06
5:53284841 G T 1.257547 2.0720e-07
5:53287863 G T 0.098217 -2.0566e-05
5:53290648 G A 0.523168 7.0034e-06
5:53297308 G A 0.149310 -1.2035e-05
5:53300662 G A 0.506693 1.0929e-05
5:53314757 G A 1.509970 -7.8476e-06
5:53321543 G A 0.060789 -9.8037e-06
5:53326735 G A 0.426219 2.6958e-05
5:53338308 T C 0.045432 -7.5929e-06
5:53339518 C T 0.408111 2.8328e-05
5:53342469 T C 0.112636 1.8821e-05
5:53348822 A G 0.071614 -4.6374e-06
5:53359856 T C 0.149388 1.4940e-05
5:53363522 C T 0.318019 3.8763e-05
5:53371793 A C 1.272841 -5.4611e-05
5:53376039 T C 0.038360 -1.2950e-06
5:53380555 C T 1.604261 -2.1226e-05
5:53382062 T C 0.212951 -4.6937e-06
5:53383448 A G 0.024343 -2.2588e-06
5:53388648 G A 0.292990 -1.5524e-05
5:53407580 C A 0.400261 2.4671e-05
5:53417301 A T 0.026753 1.8169e-05
5:53418699 T C 0.023435 -8.2155e-06
5:53424125 T C 0.023155 -9.9841e-06
5:53431157 C T 0.103705 -1.6265e-05
5:53444623 A G 0.096980 -2.5253e-05
5:53449779 C A 0.388505 2.5685e-05
5:53454894 G A 0.361663 1.1981e-05
5:53465786 C T 0.484726 3.7350e-06
5:53469964 C T 1.820834 -1.9974e-05
5:53481259 G C 0.060456 1.8306e-05
5:53481715 C T 1.303312 -1.9346e-05
5:53483757 T G 0.090755 -2.9895e-06
5:53488912 C G 0.025570 4.3562e-06
5:53492097 A C 0.433375 -5.1691e-06
5:53498407 A G 0.420296 -4.3640e-05
5:53506789 C G 0.184058 -2.5609e-06
5:53513531 T G 0.413945 4.4095e-05
5:53516514 A G 0.119963 -2.1890e-05
5:53518192 A G 0.527503 -7.3981e-07
5:53519661 C T 1.091340 3.9584e-05
5:53519916 G A 0.127827 8.4109e-07
5:53521147 C T 0.252943 6.8322e-05
5:53534700 T C 0.226214 -1.0028e-05
5:53537742 A G 1.398337 -4.2429e-05
5:53549403 C T 1.064586 -3.3845e-05
5:53550452 T C 0.161053 -7.1775e-06
5:53555169 C T 0.126555 -1.0062e-05
5:53556082 A G 0.445921 7.8002e-07
5:53559549 C T 0.042205 1.3486e-05
5:53572404 C T 1.878368 -3.0238e-05
5:53576401 T C 0.215107 5.1826e-06
5:53583114 A G 0.389354 1.7869e-05
5:53583875 G A 0.058902 -1.3886e-05
5:53590359 C G 0.033733 -3.7878e-06
5:53592163 T C 1.692500 -2.5312e-05
5:53593329 C T 0.058365 -1.1857e-05
5:53593968 T C 0.054547 8.2856e-06
5:53596799 T G 0.066096 1.4222e-05
5:53597527 G A 0.919210 6.8881e-07
5:53598709 G A 0.144775 -1.8542e-05
5:53598785 T C 1.622358 -1.6167e-05
5:53599674 C T 0.482292 -2.1620e-05
5:53606295 C T 1.690140 1.3730e-05
5:53611507 A G 1.561940 -2.2664e-05
5:53611730 T C 0.111803 1.4198e-05
5:53616127 C G 0.196479 1.2023e-05
5:53617732 G A 0.039061 3.3111e-05
5:53617743 G A 0.045622 -5.9795e-06
5:53621582 G A 0.303747 -4.5477e-05
5:53621745 T C 0.055958 1.5637e-05
5:53621830 C A 0.028287 -6.2280e-06
5:53626989 G A 0.149358 2.3069e-05
5:53630277 T C 1.270663 -1.8084e-05
5:53652697 T G 0.025257 -9.6935e-06
5:53659570 G T 0.060901 5.5990e-06
5:53668342 T C 0.031136 8.6077e-06
5:53668777 G C 1.575525 -3.4974e-05
5:53680380 T C 0.057641 1.9217e-06
5:53681137 T C 0.041559 -1.8705e-05
5:53684474 A G 0.331819 -4.6020e-05
5:53685902 C T 0.579452 2.1870e-05
5:53686888 C T 0.510330 -2.7563e-05
5:53690669 T C 1.948282 4.5253e-06
5:53692638 T C 0.343443 2.3053e-05
5:53694171 C T 1.231661 1.0774e-05
5:53696274 C T 0.178310 1.6983e-05
5:53696760 A G 0.225537 2.8495e-06
5:53698535 A G 0.689202 -4.4112e-06
5:53702552 T C 1.319719 -7.3479e-06
5:53704180 T C 0.046380 -1.0253e-05
5:53706280 A C 0.114169 -1.3430e-06
5:53706716 C T 0.375555 6.0477e-06
5:53706803 G A 1.273519 -7.9990e-06
5:53707581 A G 0.208266 -2.3058e-05
5:53714011 C A 0.256316 3.5858e-05
5:53715831 T C 0.064603 -1.0515e-05
5:53717252 T C 0.070081 -1.0961e-05
5:53720626 A G 0.655255 -1.7401e-05
5:53720786 G A 0.145387 -2.6917e-06
5:53728808 C T 0.085927 -7.6572e-06
5:53730534 C A 0.065749 -3.0274e-06
5:53732835 C T 1.417556 -3.6714e-06
5:53738967 T C 0.641179 -8.1722e-06
5:53741588 A G 0.279523 2.9764e-05
5:53744075 G A 0.042018 -9.9832e-06
5:53745470 T G 0.598250 -8.4341e-06
5:53746278 T C 0.044187 -1.6945e-05
5:53747669 C G 1.289400 -5.3410e-05
5:53749085 T C 0.275001 -1.0564e-05
5:53751901 A G 1.190720 -9.5145e-06
5:53751988 C T 1.237644 -1.9989e-05
5:53754925 A G 1.942482 -1.4447e-05
5:53755199 C T 0.039227 -2.8718e-05
5:53755627 A G 0.148875 -4.5937e-06
5:53757512 A G 0.036653 -1.0960e-05
5:53758329 A G 0.024237 -1.4633e-06
5:53765965 C T 0.729639 1.0973e-05
5:53771189 G A 0.649339 -7.9902e-06
5:53775024 C G 1.792652 2.9112e-05
5:53775566 T G 0.333890 1.4317e-05
5:53778130 G A 0.982086 2.8754e-06
5:53787568 G A 1.617231 -3.3557e-06
5:53808043 A G 0.162821 -7.5774e-06
5:53810795 A G 0.158704 -1.3852e-05
5:53810830 G T 0.061744 -1.1901e-05
5:53814394 C T 1.954595 2.4051e-05
5:53815066 A C 0.780382 -2.1501e-05
5:53815219 A G 0.090252 -1.1324e-05
5:53815240 C G 0.520288 6.9607e-06
5:53815495 C A 1.100257 -8.4878e-06
5:53815560 C A 0.333604 1.3400e-05
5:53820872 A G 0.086770 -8.8525e-06
5:53821231 T C 0.154614 2.9488e-05
5:53823704 T C 0.072783 2.1264e-05
5:53837568 A C 0.092363 3.1976e-05
5:53843527 C T 0.305749 -4.1977e-06
5:53846771 G T 0.219547 2.9569e-05
5:53847677 A G 0.290845 1.1513e-05
5:53850293 C T 0.399823 1.6617e-06
5:53853327 A G 0.647149 3.6994e-05
5:53865607 G A 1.177046 2.1962e-06
5:53866672 C A 0.244971 1.4741e-05
5:53873836 G T 0.050522 -1.5909e-05
5:53874543 A G 0.064005 -1.4856e-05
5:53874591 T C 0.043480 -1.6321e-05
5:53879213 T G 0.145737 -6.4626e-06
5:53885216 T C 0.398554 1.9803e-05
5:53885262 C T 0.106146 1.0909e-05
5:53889199 G A 0.308242 7.2732e-06
5:53889275 A G 0.041026 -1.5730e-05
5:53892256 A C 0.155042 7.3816e-06
5:53902339 A G 1.948343 1.1808e-05
5:53912253 G A 0.250230 -1.1449e-05
5:53914687 A C 1.354129 2.0013e-06
5:53920469 C T 0.422421 8.9239e-06
5:53929893 A G 0.154597 -9.3357e-06
5:53933170 T C 0.292840 1.2565e-05
5:53935686 T C 0.887993 -8.9576e-06
5:53935743 A G 0.207331 -2.2072e-05
5:53935883 T C 0.068506 2.2088e-05
5:53936917 A G 0.095535 -3.0604e-05
5:53939283 A C 0.048767 -8.6654e-06
5:53940980 A G 0.444177 3.1027e-06
5:53943268 A G 1.349332 2.5644e-05
5:53951043 T C 0.070342 -2.2383e-05
5:53953688 C T 0.063094 2.0272e-05
5:53954092 A C 0.057539 2.1203e-06
5:53962772 T C 1.730037 4.2312e-05
5:53963971 C T 0.985415 3.2063e-05
5:53971660 A G 0.041886 -1.6142e-05
5:53979211 T C 1.884794 2.5332e-05
5:54000021 T G 0.319461 -1.9120e-05
5:54002871 C T 0.304893 -8.1142e-06
5:54003452 A G 0.030408 -8.0900e-06
5:54005176 A G 0.050372 1.6489e-05
5:54011005 A G 0.229808 -4.7830e-06
5:54016510 G A 0.533422 6.3709e-06
5:54022788 G A 0.080273 -4.3558e-05
5:54025811 T C 1.214250 3.4397e-06
5:54028587 T C 0.023404 -1.1255e-06
5:54029142 T G 1.621868 1.4397e-05
5:54032140 T C 0.840919 2.6605e-07
5:54032382 A C 0.087284 -1.4494e-05
5:54033719 C T 1.102324 7.0414e-07
5:54035460 T C 1.084438 -1.8783e-06
5:54037611 A G 0.064277 -9.9420e-06
5:54039425 T C 1.656054 1.8732e-05
5:54042403 A G 0.279795 -2.6804e-05
5:54043585 C T 0.021069 -3.6804e-06
5:54050609 C T 0.151489 1.3255e-05
5:54051157 A G 0.117746 -1.1169e-06
5:54053955 G T 0.036059 1.4760e-05
5:54058698 A G 0.057834 -1.6097e-05
5:54060101 C T 0.118253 -1.5472e-05
5:54061791 T C 0.039486 4.0930e-06
5:54064917 C T 0.177427 -1.2805e-05
5:54065337 C T 0.084285 -6.1826e-06
5:54067240 T C 0.124444 1.2267e-05
5:54068792 A G 0.097677 4.1503e-06
5:54071695 T C 0.046421 1.9508e-05
5:54091136 A G 0.602000 4.2138e-06
5:54092737 G A 0.098194 1.9539e-05
5:54106378 G A 1.827333 1.0249e-05
5:54107036 T G 0.245335 4.1231e-05
5:54107810 G C 0.026719 2.8953e-05
5:54107894 A G 0.057583 -1.1928e-05
5:54117762 A G 0.606205 3.0907e-06
5:54125338 A G 0.044861 -2.6346e-05
5:54131513 G A 0.094083 -1.5983e-05
5:54136861 A G 1.958998 2.7428e-05
5:54147595 A G 0.051552 1.1718e-06
5:54147715 A C 0.065266 -1.0377e-05
5:54151890 G A 1.868267 -1.7521e-06
5:54159081 T G 0.094359 -5.4161e-06
5:54169170 A G 0.033553 4.8784e-06
5:54170161 T C 1.219816 -4.7657e-06
5:54176258 A G 0.056117 1.9650e-05
5:54176331 G A 0.558720 6.6397e-06
5:54176976 G A 1.887874 1.9658e-06
5:54181886 A G 0.031632 -1.6945e-06
5:54191031 T G 0.181058 5.2613e-06
5:54191244 G A 0.078794 2.2041e-06
5:54193154 A G 0.078733 3.1879e-06
5:54196948 C A 0.042131 7.0258e-06
5:54197285 T C 0.041811 1.2735e-05
5:54197347 G A 0.062227 1.5541e-05
5:54200299 T G 0.274250 1.3769e-06
5:54200414 T C 0.049750 -2.0346e-06
5:54201566 A G 0.475975 1.1541e-05
5:54206107 A G 0.147110 1.9731e-05
5:54206696 T C 1.585470 -1.4744e-05
5:54211050 T C 0.721990 -1.5222e-05
5:54224443 G A 0.122914 -1.5028e-05
5:54229845 A C 0.458337 -7.4818e-06
5:54232607 T C 1.015381 -1.4093e-05
5:54232659 A G 0.397840 -2.4858e-06
5:54233119 G A 0.716744 -8.5168e-06
5:54234022 A G 1.333040 -1.2349e-05
5:54242094 G A 0.770090 -1.4306e-05
5:54242191 G A 0.086627 -5.1506e-06
5:54247304 A G 0.041168 6.2376e-06
5:54249529 G T 1.352695 -8.3212e-06
5:54252345 C T 1.126046 1.0608e-05
5:54253094 C T 0.530308 1.6973e-05
5:54254134 T C 0.036789 -5.4466e-06
5:54254599 A G 0.341958 -3.4446e-05
5:54255787 T C 0.046639 -2.0520e-05
5:54256773 T G 0.040227 -1.4423e-05
5:54259475 A C 0.058542 -1.3996e-05
5:54260704 A G 1.003512 -1.0164e-05
5:54264056 T G 0.084010 4.6433e-06
5:54265160 A G 0.333995 -1.2823e-05
5:54265168 G A 0.125725 4.4351e-05
5:54265606 C G 0.220220 -1.4137e-06
5:54271578 T C 0.066521 -1.0729e-05
5:54273279 C T 0.022673 9.0449e-06
5:54274874 T C 1.054197 -7.7142e-05
5:54277826 T C 0.027953 9.2664e-06
5:54279164 G T 0.488673 -3.9625e-05
5:54282141 A G 0.030194 -1.6323e-05
5:54284536 A G 0.102423 -1.5181e-05
5:54286050 T C 0.355635 1.9152e-05
5:54299597 G A 0.040132 -5.6977e-06
5:54302005 C T 0.517739 -2.8019e-05
5:54302098 C G 0.203874 1.3975e-05
5:54308622 A G 0.648972 2.0684e-05
5:54316028 C T 0.413724 -3.6100e-06
5:54326830 A G 0.587180 1.9928e-05
5:54329913 C T 0.396423 -5.5328e-05
5:54330135 A G 0.536594 -3.2917e-05
5:54366234 C T 0.041957 1.5693e-05
5:54378505 C T 0.397143 -2.9540e-06
5:54386583 C A 0.032417 3.8866e-06
5:54387652 G A 0.262531 -7.5558e-07
5:54406118 G A 1.958087 -1.5388e-05
5:54410120 C A 1.958203 -1.6710e-05
5:54411825 A G 0.382939 6.9089e-07
5:54414831 T C 0.125171 -1.6661e-05
5:54417835 T C 0.083782 -1.4633e-05
5:54437390 G A 0.311743 -8.0154e-06
5:54439466 A G 1.663523 2.9242e-06
5:54439892 G A 1.351715 9.1416e-06
5:54442124 A G 0.041117 1.2184e-05
5:54452264 A G 0.098037 1.6576e-05
5:54453668 A C 0.076799 4.5156e-06
5:54459961 G A 1.647918 -2.4670e-06
5:54468450 C T 0.029823 -7.4190e-06
5:54470075 T C 1.481102 2.9774e-06
5:54487446 G A 0.201307 -1.4812e-06
5:54488978 A G 1.634607 -1.2028e-05
5:54491351 C T 0.033369 1.8337e-05
5:54491464 A G 0.420612 7.6197e-06
5:54503782 A G 0.097170 1.0272e-05
5:54513338 T C 0.057787 -5.2189e-06
5:54523849 C T 0.063006 -6.8478e-06
5:54533872 A G 1.826004 7.0939e-06
5:54540122 C T 0.030180 -2.6780e-05
5:54546811 A G 0.033604 1.4310e-05
5:54548730 G A 0.061754 -2.9496e-06
5:54553132 T C 0.189119 -1.5917e-05
5:54573380 A G 0.048699 -7.3491e-06
5:54601148 C G 0.089623 7.7293e-07
5:54602446 C T 0.020076 -1.1920e-05
5:54603856 T C 0.025482 1.8506e-05
5:54608063 C A 0.054336 -1.6845e-05
5:54642159 A G 0.032788 1.5757e-06
5:54650738 T C 0.059402 -1.5676e-06
5:54651510 G C 0.102661 1.6612e-05
5:54679960 G A 0.078543 -1.4334e-05
5:54681788 A G 0.031571 1.3218e-05
5:54697445 G A 0.048345 -2.5805e-05
5:54702185 A G 0.353527 -1.2352e-05
5:54721982 A G 0.190808 -1.3650e-05
5:54742941 A G 1.241986 2.3410e-05
5:54753045 G T 1.823066 7.8898e-06
5:54761894 T C 0.034090 1.4640e-05
5:54764768 A G 0.033131 1.1843e-05
5:54778053 T C 1.553304 2.3769e-07
5:54781226 A G 0.557313 1.1604e-05
5:54783384 T C 0.062540 -1.2398e-06
5:54786796 C T 0.022571 -1.1391e-06
5:54796795 G T 1.759997 5.4522e-07
5:54801136 A G 0.186436 -2.2011e-05
5:54801396 T C 0.124512 -1.5917e-05
5:54804870 A G 0.053622 -1.6269e-05
5:54810847 A C 1.792723 8.4464e-06
5:54822325 C T 0.173969 -7.5151e-06
5:54828112 T C 0.063988 -1.5978e-05
5:54830502 T G 0.115101 -1.3417e-05
5:54836623 G A 0.032339 1.2834e-06
5:54840048 G A 0.106122 -6.2218e-06
5:54846973 A C 0.028569 -9.5380e-06
5:54847837 A G 1.754319 -4.4885e-06
5:54853491 G A 1.810657 6.8200e-06
5:54865551 C T 0.165561 -9.3264e-06
5:54872229 C A 0.043623 1.6122e-05
5:54875243 A C 1.324469 6.5175e-06
5:54889265 C T 0.335481 -5.6119e-06
5:54898346 C T 0.063328 1.2318e-05
5:54899194 A G 0.067728 -2.3505e-06
5:54906367 G A 1.394152 1.6699e-05
5:54914457 T A 1.775245 6.2399e-06
5:54925854 C T 0.031894 3.3279e-06
5:54932734 G A 0.036538 1.2704e-05
5:54941617 G A 0.037646 1.4583e-05
5:54954478 C T 0.378376 -1.9858e-05
5:54976988 G A 0.203490 2.7759e-07
5:54986218 G A 1.332628 1.3756e-05
5:54990425 G A 0.032417 4.5357e-06
5:55001899 A G 1.380478 1.7494e-05
5:55007837 T C 1.295084 7.0283e-06
5:55010392 G A 0.087471 1.9691e-05
5:55016978 A G 1.535438 6.1429e-06
5:55025311 A C 0.076061 -1.4467e-05
5:55028160 C T 1.923195 1.5100e-05
5:55028393 G A 0.258336 1.1313e-07
5:55032243 A C 0.077162 -6.5606e-06
5:55045907 G A 0.103120 -1.4057e-05
5:55046489 G A 0.225153 -2.4049e-06
5:55051338 G C 0.620876 -5.8477e-06
5:55061273 G A 0.040604 -1.1556e-05
5:55062399 C T 0.348465 1.7074e-06
5:55062764 C T 0.505305 -4.7066e-06
5:55066957 C T 0.161821 -2.1305e-06
5:55067482 T C 0.031608 -7.3272e-08
5:55072105 A G 0.020583 2.6412e-06
5:55080769 A G 0.265941 -2.8846e-06
5:55081694 G A 0.232065 -4.5243e-06
5:55084986 A G 0.089732 -1.1985e-05
5:55085630 G A 1.926027 1.3204e-05
5:55098021 C T 0.059011 4.9567e-06
5:55105716 C A 0.143697 -2.5992e-06
5:55108598 C T 0.123730 -7.9888e-06
5:55123018 T C 0.030510 1.5727e-05
5:55128163 G A 1.906111 -6.9792e-06
5:55129428 G A 0.419123 -5.1288e-06
5:55132411 T C 0.106683 7.0331e-06
5:55136432 C T 1.403596 -4.2073e-07
5:55147452 A G 0.020729 -3.5916e-06
5:55158830 G A 0.140124 -2.4601e-05
5:55162833 G A 0.035256 2.1256e-05
5:55167146 C T 1.091731 1.0164e-05
5:55168132 G A 0.040492 -2.2682e-05
5:55178976 A G 0.079063 8.1563e-06
5:55179387 A G 0.046707 1.3368e-05
5:55189100 T G 0.044113 1.0869e-05
5:55191416 A G 0.093539 -8.9165e-06
5:55196275 G A 0.481942 1.0070e-05
5:55199643 T G 0.040346 -1.6298e-05
5:55206444 A G 0.606906 2.1301e-05
5:55207582 T C 0.466466 -6.6329e-06
5:55210440 A G 1.592334 1.5573e-05
5:55216836 A G 0.166720 -9.5016e-06
5:55219484 G A 0.056604 -6.3255e-06
5:55221681 C G 0.117392 -7.1749e-06
5:55223929 C T 0.700982 -2.1606e-05
5:55226602 C T 0.130526 -7.4785e-07
5:55236006 C T 0.140484 7.7506e-06
5:55246984 G A 0.061700 -8.0510e-06
5:55248135 T C 0.050620 1.7423e-07
5:55251828 T C 0.032533 -2.8035e-05
5:55251931 C G 0.240469 1.3537e-05
5:55257708 A G 0.048784 5.0913e-06
5:55265047 A G 0.064165 -2.1350e-05
5:55271621 G A 0.266927 2.0311e-05
5:55272085 C G 0.023697 4.8653e-06
5:55288899 A G 0.076870 3.1301e-06
5:55297299 A C 1.858756 3.6761e-05
5:55299869 G A 0.568263 1.2787e-05
5:55323506 A G 0.436456 1.8854e-05
5:55333925 A G 1.316462 2.2634e-06
5:55337167 A C 0.896945 -1.8276e-05
5:55338125 T G 0.034770 2.9188e-05
5:55350083 G A 0.164409 -6.6043e-07
5:55351594 G A 0.031234 -3.7379e-06
5:55352102 A G 0.298491 3.7930e-06
5:55352143 T C 0.408835 1.5220e-06
5:55352823 G C 0.187721 -3.2823e-05
5:55355867 T C 0.525983 -2.2858e-05
5:55356747 C T 0.196445 1.8071e-05
5:55363835 C T 0.237025 -4.7717e-05
5:55368726 G T 0.532341 -2.9542e-05
5:55372927 T C 0.890985 -1.0632e-04
5:55384379 G A 0.141366 -1.0391e-05
5:55384562 A G 0.349760 -5.7160e-06
5:55385145 A C 1.483173 -4.8520e-06
5:55389502 T G 0.102494 -9.6281e-06
5:55390288 G C 0.445622 -2.3013e-05
5:55392955 C A 0.051014 -7.5961e-06
5:55392980 G C 0.019933 -4.9782e-07
5:55397691 C T 0.531749 -1.7024e-05
5:55401598 G A 0.594887 -7.3926e-06
5:55402013 A G 0.111011 -9.0412e-06
5:55406423 A G 0.050450 -5.3601e-06
5:55407542 T C 0.509950 -1.1174e-05
5:55408595 T C 0.081983 5.2739e-06
5:55411100 T C 0.809834 3.5838e-06
5:55412085 T C 0.192899 2.8084e-06
5:55416979 T C 0.034736 -8.3690e-06
5:55417599 T C 0.108471 -1.2890e-05
5:55419106 A G 0.074643 1.4750e-05
5:55419913 T C 0.042518 1.4232e-05
5:55420756 G A 1.169879 8.5586e-06
5:55421064 G A 0.140470 -9.1432e-06
5:55423372 A G 0.035209 6.1139e-06
5:55423845 T C 0.066837 -1.2497e-05
5:55424472 G A 0.704715 1.1678e-05
5:55426163 T C 0.245355 -1.8486e-05
5:55428838 C T 0.232198 -2.1265e-05
5:55432248 C G 0.450286 -2.9837e-06
5:55438580 A C 0.407068 -4.2382e-05
5:55444040 T C 1.439345 -1.0235e-05
5:55444120 A G 0.021704 -1.8474e-05
5:55444683 A G 0.750014 -5.6681e-06
5:55445129 C T 1.272326 3.7085e-05
5:55448425 T C 0.551798 -3.4835e-05
5:55455600 T C 0.073637 -1.9117e-05
5:55455645 C G 0.295356 -1.2372e-05
5:55457939 C G 0.103824 -3.9095e-06
5:55459364 G T 1.322776 -1.2383e-06
5:55464522 G A 0.226952 -9.4598e-06
5:55465914 T C 0.130679 -1.1248e-05
5:55473321 G A 0.130495 -2.0614e-05
5:55479045 T C 0.053000 2.0685e-06
5:55479882 A G 0.047060 -9.1529e-06
5:55489812 C T 0.056189 1.1706e-05
5:55496271 A G 0.119477 -2.0000e-05
5:55497402 A G 0.342743 1.2921e-05
5:55509466 C T 0.433511 2.1952e-06
5:55512537 G A 0.051086 2.0698e-06
5:55528267 A C 0.511140 8.4395e-07
5:55536488 A G 0.561606 7.5404e-06
5:55541671 G T 0.070206 2.2145e-05
5:55550264 G A 0.053136 1.3285e-05
5:55560027 G T 0.973604 -3.3465e-05
5:55563484 G C 0.060218 1.5310e-05
5:55566866 A C 0.907090 -2.9978e-05
5:55567205 T C 0.573006 2.6682e-05
5:55567581 A G 0.544063 2.6775e-05
5:55567749 C A 1.896690 8.1355e-06
5:55568796 A G 0.370479 -5.7633e-05
5:55569469 G A 0.535577 -2.3006e-05
5:55574191 A G 0.332268 2.4381e-05
5:55576016 A G 0.993761 6.5737e-06
5:55579285 T C 0.034784 -1.9567e-05
5:55579422 G A 0.076295 3.0150e-05
5:55579678 C G 0.126405 -1.7947e-06
5:55587868 C T 1.352973 3.2479e-05
5:55590201 T C 0.232674 -2.7442e-05
5:55597295 T C 0.196636 8.2192e-06
5:55599891 A G 0.048330 -1.3824e-05
5:55602029 G A 0.343691 5.3666e-05
5:55602209 T C 0.265230 1.4387e-05
5:55603036 G T 0.295737 1.4201e-05
5:55615552 T C 0.059929 1.1553e-05
5:55626681 G T 0.053544 8.2024e-06
5:55633137 C T 0.249034 1.1679e-05
5:55638478 G A 0.056070 -1.1724e-05
5:55642843 C T 0.482166 -2.4496e-06
5:55643774 C T 0.983548 -6.4141e-06
5:55647811 T C 0.056709 -1.0340e-05
5:55648949 G A 0.076013 -1.6994e-05
5:55649106 T G 0.111643 -3.2218e-05
5:55651761 G A 0.286969 -9.6077e-07
5:55653508 A G 0.038350 4.5763e-06
5:55655396 T C 0.339608 -4.2110e-06
5:55660279 C G 0.055839 -6.1168e-06
5:55660376 G A 0.040584 4.5526e-06
5:55661690 A C 0.786753 -9.7614e-06
5:55667286 T C 0.350542 -2.2000e-06
5:55671714 C T 0.065681 1.7814e-06
5:55673940 G A 0.131706 4.9905e-06
5:55673992 T C 0.032509 1.4042e-05
5:55674184 T C 0.626869 -1.1299e-05
5:55674277 C T 0.071270 -2.3648e-05
5:55679060 A G 0.107179 8.4243e-06
5:55679090 T C 0.250513 -5.3179e-06
5:55680256 A G 1.905662 -4.0587e-05
5:55682838 A C 0.068287 -1.8691e-06
5:55684799 G A 1.906447 -3.6266e-05
5:55685444 T G 0.057879 8.3632e-06
5:55692939 C T 0.719637 -4.1344e-05
5:55700252 T C 0.053676 -2.0299e-05
5:55705457 C T 1.142490 4.0220e-05
5:55706045 A G 0.061190 3.9000e-05
5:55710331 C T 0.578092 4.4372e-05
5:55721749 C T 1.300558 -5.6102e-05
5:55725213 A G 1.896574 -9.1506e-06
5:55733940 C T 0.125644 -3.3977e-05
5:55735846 G A 0.653272 3.0134e-05
5:55739061 A G 1.673899 1.1521e-06
5:55739268 G A 1.365746 1.3927e-05
5:55746342 T C 0.126558 9.9447e-06
5:55747132 T G 0.282083 6.0421e-06
5:55747502 A C 0.071607 -3.8077e-05
5:55749615 A G 0.134072 -1.1545e-06
5:55756185 T C 0.038673 6.3946e-06
5:55756394 T C 0.368602 1.6225e-05
5:55757933 C T 0.244264 -3.5682e-06
5:55765448 T G 0.783577 -7.8409e-07
5:55766875 G A 1.380862 -1.2145e-05
5:55767865 T G 0.275583 -2.8105e-07
5:55770154 A G 1.052211 -1.1960e-05
5:55770850 T C 0.032941 -6.7520e-06
5:55776584 T C 0.117307 -8.7288e-06
5:55780435 C T 0.124359 -3.0894e-05
5:55781913 A G 0.047281 9.2272e-06
5:55782130 C T 0.166809 -5.1040e-06
5:55788732 C T 0.242979 -3.7021e-05
5:55788945 A C 0.186919 9.3414e-06
5:55789840 A G 0.060320 7.6393e-06
5:55792288 T C 0.035158 3.7507e-06
5:55792645 C T 0.474952 1.7397e-06
5:55793006 T C 0.391099 -2.5535e-05
5:55795788 C T 0.056209 -4.7973e-06
5:55796854 C A 0.133735 1.8470e-05
5:55799508 A G 0.041243 -1.1457e-05
5:55803929 G A 0.248983 -2.4189e-07
5:55807370 T C 1.492396 -1.9541e-06
5:55807424 C A 0.023289 -9.3022e-06
5:55807498 A G 0.025386 1.4679e-06
5:55808214 G A 0.133423 -1.0946e-05
5:55814890 A G 0.100672 2.8918e-05
5:55815125 C T 0.094869 9.9590e-06
5:55815503 T G 1.969045 -9.5411e-07
5:55818093 C T 0.328498 -7.5836e-05
5:55820249 G A 0.042362 1.5358e-06
5:55821031 G T 1.129734 2.5427e-05
5:55825904 A G 1.776285 -8.0703e-06
5:55828080 T C 0.040424 3.9160e-05
5:55828636 T C 1.642940 2.0535e-05
5:55828785 A G 0.261929 1.1989e-06
5:55829376 T G 0.943808 2.0133e-05
5:55829497 A G 0.059432 -3.0062e-06
5:55830865 T C 0.671768 -9.6537e-06
5:55831021 G A 0.282042 -1.2778e-05
5:55832217 A G 0.727895 -8.7389e-06
5:55834422 A G 0.027872 5.9321e-06
5:55840393 A C 0.027841 1.1046e-06
5:55843895 T C 0.051596 2.0360e-05
5:55845916 G A 1.223960 1.8842e-06
5:55846806 A G 0.248401 -2.0130e-05
5:55846975 A G 0.027212 4.0998e-06
5:55849742 C T 0.029045 1.6982e-06
5:55854153 T C 0.277534 1.1482e-05
5:55858764 T C 0.079107 8.0550e-06
5:55860866 T G 0.401539 -9.9456e-07
5:55861894 A G 0.400186 -2.5475e-06
5:55862106 C G 0.138764 2.5937e-06
5:55862596 G A 0.733022 5.2730e-05
5:55869622 A C 0.037711 -1.5191e-05
5:55874237 G T 0.050929 1.7057e-05
5:55874891 T C 0.060877 -2.0161e-07
5:55878680 G A 0.282855 7.2904e-06
5:55878858 G C 1.414697 4.3973e-05
5:55880301 C G 0.230851 6.1178e-06
5:55884741 G T 0.092207 1.0597e-05
5:55888986 C A 0.423699 1.8310e-05
5:55892197 C A 0.063172 1.9913e-05
5:55897152 T C 0.421945 -2.3191e-06
5:55898777 A G 0.149868 -2.3408e-05
5:55903787 T C 0.198607 1.6922e-06
5:55905734 A G 0.071311 -1.3513e-06
5:55910973 C T 0.047808 3.8775e-06
5:55913197 T C 0.228002 -1.3632e-05
5:55915617 A C 1.966298 4.1566e-05
5:55916925 T C 0.024843 8.4090e-06
5:55917733 T C 0.021436 6.5716e-07
5:55920862 C T 0.736522 1.5422e-05
5:55927726 C T 0.157272 -1.1891e-05
5:55928124 G A 0.283086 -1.7987e-05
5:55928303 G A 0.033481 1.5383e-05
5:55929160 A G 0.158000 -4.4161e-06
5:55929388 A G 0.420286 6.7263e-06
5:55930580 G A 1.284677 -6.9244e-06
5:55934119 A G 0.067616 7.9034e-06
5:55934534 C T 0.054764 3.1118e-05
5:55934938 T C 0.412381 -2.8790e-06
5:55942947 C G 0.114108 6.2810e-06
5:55946174 A G 1.136901 -1.8056e-05
5:55951138 C T 0.661565 -1.1349e-05
5:55953400 T G 0.160217 -8.4350e-06
5:55965964 C T 0.263551 -1.3084e-05
5:55968018 C A 1.593446 2.7372e-05
5:55968209 A G 0.030802 1.1456e-06
5:55969146 C T 0.033427 -9.9859e-06
5:55970422 C T 0.450714 1.6440e-05
5:55972578 C A 0.189758 9.5901e-06
5:55973059 C T 0.058844 4.4041e-06
5:55978422 C T 0.063087 -1.0047e-05
5:55980650 A G 0.596006 5.6452e-06
5:55983585 A C 0.295584 6.7602e-07
5:55984025 T C 0.284715 2.9451e-05
5:55985778 T C 0.030891 -7.5023e-06
5:55986057 C A 0.084499 2.1844e-05
5:55989823 A C 0.083102 1.0563e-05
5:55994713 T C 0.040284 -1.0655e-06
5:55995035 G T 0.154865 -1.6857e-05
5:55995669 G A 0.084690 1.1747e-05
5:55998242 T C 1.283409 -3.2180e-05
5:56001359 A G 0.027705 -3.5280e-06
5:56006959 C A 0.104820 -1.1267e-05
5:56010465 A C 0.172557 -1.2894e-06
5:56023083 G T 0.325326 2.6598e-05
5:56026473 T C 0.040332 1.1845e-05
5:56030717 C T 0.062332 -3.9890e-06
5:56031884 A C 1.433052 -2.0046e-05
5:56033307 A G 0.034019 -1.7802e-06
5:56036982 C T 0.099951 1.0668e-05
5:56038219 G A 0.061938 -1.9473e-06
5:56045110 T C 0.196540 5.8725e-05
5:56056471 G A 0.042239 2.5327e-05
5:56060400 T C 0.106268 -2.7427e-05
5:56062614 T C 0.325067 -4.0054e-07
5:56066812 G A 0.022510 -2.0011e-05
5:56088292 A G 0.092407 1.9616e-05
5:56099603 T C 0.027243 1.1053e-05
5:56105996 G A 0.152693 6.4336e-05
5:56113850 T G 1.305158 -1.4523e-05
5:56132180 A G 0.035882 2.2013e-06
5:56141033 G A 0.078658 -2.1659e-05
5:56148116 A G 0.036184 1.7364e-05
5:56152795 A G 0.106986 -2.7561e-05
5:56166195 A G 0.112476 1.7268e-06
5:56167987 G A 0.091839 1.0689e-05
5:56177443 A G 1.452996 -4.7312e-05
5:56177743 A G 1.654534 -1.3802e-06
5:56177843 G C 0.045394 -1.0065e-05
5:56180170 T C 0.066062 3.8028e-06
5:56187075 A G 0.097582 6.3332e-08
5:56193199 G A 0.027627 -1.0317e-05
5:56205357 G A 1.696117 -8.3025e-06
5:56207123 A T 1.539310 -4.4520e-05
5:56209735 G A 0.669116 -2.4218e-06
5:56210256 C T 0.060745 -2.5112e-05
5:56213672 A G 1.302033 -2.0975e-05
5:56224192 A G 0.044793 -2.2371e-05
5:56225769 C T 1.508284 1.1429e-05
5:56235512 T C 0.162495 8.7277e-06
5:56246208 A G 0.046612 2.2561e-06
5:56248633 T G 0.048546 9.3802e-06
5:56254485 T G 0.206522 7.5532e-06
5:56256483 T C 0.123866 -1.0188e-05
5:56257515 C T 0.709098 2.0696e-05
5:56259593 G T 0.047404 7.5134e-06
5:56261196 A C 0.046261 -1.4692e-05
5:56273400 C T 1.586514 1.0198e-05
5:56273693 A G 1.329977 -2.8651e-05
5:56277932 G A 0.073263 3.3140e-05
5:56279658 G T 0.049274 1.4059e-05
5:56284519 G A 0.120952 -1.9194e-05
5:56285684 T C 0.253766 1.2546e-05
5:56285937 C T 0.110555 2.7461e-05
5:56289473 A C 0.807138 -3.4411e-06
5:56291606 A G 0.033838 -4.2652e-06
5:56301157 T C 0.891535 -8.5055e-06
5:56305261 C A 0.184539 -9.0230e-06
5:56305266 T C 0.533446 -7.2396e-06
5:56309839 C T 0.028963 2.1963e-06
5:56313489 T C 0.048543 1.2402e-05
5:56313924 A G 0.348257 3.5741e-05
5:56325380 A G 0.201225 -1.3597e-05
5:56326081 G A 0.389956 -6.1863e-06
5:56326354 T C 0.291290 4.5585e-06
5:56327623 G C 0.071400 1.2273e-06
5:56331390 T C 0.033651 -2.7434e-06
5:56331771 C T 0.020810 -9.2008e-06
5:56332053 G T 0.205608 7.7020e-06
5:56333088 A C 0.081456 -9.1144e-06
5:56333433 T C 0.623089 2.7863e-05
5:56333946 C T 0.755723 -9.3289e-06
5:56335027 T C 0.055628 -6.1240e-06
5:56336189 T G 0.251641 -2.7864e-07
5:56338010 T C 0.165670 1.2838e-05
5:56339063 G A 1.944562 2.6579e-06
5:56340739 C T 0.311546 -9.6925e-06
5:56342728 A G 0.367565 1.1954e-05
5:56343247 G A 0.417005 2.1804e-05
5:56344425 T C 0.039186 -4.4319e-07
5:56344981 A G 0.241289 1.5949e-05
5:56345122 A G 0.043922 5.8938e-07
5:56352591 G A 0.057593 -1.6809e-05
5:56355056 C T 1.144071 -1.2658e-05
5:56357091 T C 0.038459 -9.1238e-06
5:56357455 C T 0.046982 -1.2063e-06
5:56359779 A G 0.080736 3.7936e-05
5:56362973 C T 0.095035 -1.8562e-05
5:56364124 T C 0.451612 2.8139e-05
5:56380977 C T 0.145567 -6.6814e-06
5:56382328 G A 1.571843 8.7557e-06
5:56385064 T C 0.053119 -4.0058e-06
5:56385429 A G 0.042018 5.8959e-06
5:56390713 T C 0.114282 1.6138e-05
5:56409545 T C 0.266430 5.1134e-06
5:56411555 T A 0.041413 4.2320e-06
5:56412370 G A 1.503317 4.9586e-07
5:56415072 C T 0.953089 -1.2888e-05
5:56416945 G A 0.024605 2.2426e-05
5:56424121 T G 0.029908 -2.5081e-06
5:56430330 A C 0.917860 -1.6019e-05
5:56448431 C A 0.031241 8.9288e-07
5:56454947 T C 0.057902 2.1168e-05
5:56455984 T C 0.059915 -1.6904e-05
5:56462218 C T 0.304522 -6.5192e-06
5:56480360 G A 0.648696 -2.8722e-06
5:56495540 A G 0.173537 -1.5182e-05
5:56513502 A G 0.056094 -2.5098e-05
5:56529081 A G 0.045898 -1.6032e-06
5:56536186 T A 0.216443 -1.5226e-05
5:56542226 G A 0.025142 2.5235e-05
5:56555060 T C 0.030666 -2.3791e-07
5:56558225 A G 0.080025 5.3438e-07
5:56558949 A G 0.078046 -2.0678e-05
5:56567494 C A 0.054226 3.2324e-06
5:56582269 G A 0.069989 2.3542e-06
5:56588810 T C 0.514244 -7.7102e-06
5:56590586 A G 0.081830 3.2867e-05
5:56592970 T C 0.030867 1.2236e-06
5:56594919 T G 0.167734 3.7514e-06
5:56595742 T C 0.627651 8.4906e-06
5:56603520 T A 0.073079 -1.3812e-05
5:56611440 T C 0.055482 -2.1186e-05
5:56612389 G A 1.954201 -7.0309e-06
5:56613090 C A 0.043824 6.0882e-06
5:56616664 T C 1.269276 1.7097e-05
5:56617033 C T 1.408193 2.8542e-05
5:56622492 A G 0.208256 3.3442e-05
5:56623761 T C 1.293337 2.6645e-06
5:56631872 G T 1.662615 -1.2080e-05
5:56636059 T C 1.929950 -1.5470e-05
5:56639058 A G 0.272526 8.0074e-06
5:56642863 G A 0.037514 6.9818e-06
5:56655347 A G 0.027518 8.7595e-06
5:56659057 G A 0.925758 6.9506e-05
5:56663771 C T 0.030629 -3.8401e-05
5:56671458 T C 0.068479 4.8276e-07
5:56680861 T C 0.190006 -2.6793e-05
5:56681358 C T 0.069900 -2.5520e-05
5:56684180 T C 0.027202 -1.1423e-06
5:56684845 C A 0.040274 -1.7255e-05
5:56698899 T G 0.159771 -5.5727e-06
5:56706566 A G 0.064818 1.3708e-05
5:56727379 G A 0.319298 1.2564e-05
5:56728348 G T 0.048566 1.2128e-05
5:56730670 A C 0.876267 8.2632e-06
5:56734046 C A 0.230594 1.9407e-05
5:56751630 T G 0.039350 6.2042e-06
5:56753728 A G 0.378281 -6.2425e-05
5:56754596 G A 1.905784 -9.2243e-06
5:56755139 C T 0.195405 -1.5618e-05
5:56774441 T G 0.811633 -3.2516e-05
5:56785096 T C 0.128194 5.8696e-05
5:56785672 G T 0.176196 1.2132e-05
5:56789655 G T 0.054214 5.5111e-06
5:56794159 G A 0.376177 -8.5342e-06
5:56797320 A G 0.097500 -1.5533e-05
5:56799445 T C 0.144061 -2.0012e-05
5:56806699 C T 0.028810 -2.8604e-06
5:56811719 G A 1.503595 -4.3598e-06
5:56811853 G A 0.354401 1.1999e-05
5:56815695 T C 0.057586 5.8846e-07
5:56818832 A G 0.133834 -5.8442e-06
5:56818931 A G 0.270955 4.4594e-06
5:56829686 C T 0.036439 -6.4279e-06
5:56836190 C T 0.047887 -2.3265e-06
5:56837495 A G 0.057246 1.7935e-05
5:56853631 A G 0.311686 -2.2975e-05
5:56854456 G T 0.063345 -3.4978e-06
5:56856744 C T 0.062727 1.1927e-05
5:56859262 T C 0.062938 -2.2454e-05
5:56863619 A C 0.036341 2.4247e-06
5:56865572 G T 1.651722 -3.4795e-05
5:56865792 A G 0.617122 -7.6328e-06
5:56868081 T C 0.050484 5.1071e-07
5:56869253 G C 0.175999 -1.7901e-05
5:56871053 T C 0.021711 -1.8638e-05
5:56873045 A G 0.024639 -3.3802e-06
5:56877048 G A 1.851720 5.2351e-06
5:56877324 A G 0.049518 -3.6011e-06
5:56880023 A C 0.143500 2.0713e-05
5:56881357 C T 0.589295 3.0742e-05
5:56883493 C A 0.042025 1.4919e-05
5:56887297 A G 0.028395 6.0211e-06
5:56889034 G A 0.255820 -2.9590e-05
5:56892739 A T 0.040709 -1.2790e-05
5:56892862 T C 0.331534 -3.2727e-06
5:56893050 T C 1.250536 3.0063e-05
5:56893288 T G 0.076785 -5.2508e-06
5:56894962 T C 0.206968 3.8569e-05
5:56901664 G A 0.173989 8.3304e-06
5:56914968 A G 0.076156 1.1229e-05
5:56917496 T C 0.201501 4.6545e-05
5:56918154 C T 1.597811 2.2816e-05
5:56925529 C A 0.272622 -3.8744e-06
5:56928624 C T 0.118123 8.2047e-06
5:56929520 G A 0.042076 1.9207e-05
5:56932554 A G 0.794491 -2.4486e-05
5:56944366 C T 0.383058 4.2507e-06
5:56947141 A G 0.485627 3.5018e-05
5:56949522 C T 1.387916 1.2659e-05
5:56954182 A G 0.762852 -9.4083e-06
5:56962806 C T 0.091724 1.3659e-05
5:56971868 A T 0.089742 -4.8456e-06
5:56973792 A G 0.063719 9.0845e-06
5:56983473 A C 1.814635 1.5689e-05
5:57002387 G T 0.092281 -3.6480e-05
5:57006307 T C 0.043871 1.0850e-05
5:57006839 G T 1.270956 3.0085e-05
5:57012521 C T 0.051133 1.7589e-05
5:57016891 C T 0.058477 5.6274e-06
5:57018097 C T 0.038537 -4.5891e-06
5:57018744 G A 0.028198 7.3990e-06
5:57043958 C G 0.090649 3.1244e-06
5:57044866 C A 1.029147 -2.1445e-06
5:57049829 C T 0.038969 -3.7411e-06
5:57052981 T G 0.983263 -4.6370e-06
5:57053865 G C 0.139376 -1.9323e-07
5:57061814 G A 0.073072 -8.6427e-06
5:57066699 A G 1.553206 6.3977e-06
5:57068587 A G 0.042501 1.3841e-05
5:57069732 C T 0.070801 -5.2810e-05
5:57079334 T C 0.256336 -2.6612e-06
5:57080169 C T 1.621267 1.7889e-05
5:57086338 C T 0.264904 1.3717e-05
5:57086428 A C 0.234435 1.7056e-05
5:57091157 T C 0.242482 -2.0889e-05
5:57111084 C T 0.938654 4.3963e-06
5:57133093 G A 0.028079 1.9441e-05
5:57149357 G T 0.292857 1.2743e-05
5:57169823 T C 0.038659 2.6228e-06
5:57174012 G A 0.140644 -1.1511e-05
5:57175422 C A 1.546481 1.9735e-05
5:57179493 T C 0.298715 4.1106e-06
5:57182428 C G 0.320974 5.6944e-06
5:57189117 G A 1.455233 2.6890e-05
5:57189995 C T 0.080141 9.6272e-06
5:57190102 C T 0.317863 2.3683e-05
5:57193457 G A 0.062547 7.5735e-06
5:57194420 G A 0.057539 1.5226e-05
5:57194449 G A 0.103912 1.6822e-05
5:57194537 T C 1.610649 1.2791e-05
5:57201338 C T 0.184876 -3.1324e-05
5:57203732 T C 0.171235 -1.2040e-05
5:57209095 C T 0.083619 7.0553e-06
5:57209665 C A 1.911016 -2.5368e-05
5:57226249 A G 0.040835 2.1805e-06
5:57226733 T G 0.061360 2.9411e-05
5:57228721 C T 1.253321 3.6620e-06
5:57254667 G A 0.241819 4.4914e-05
5:57256854 G A 0.055614 1.2972e-05
5:57261146 T C 0.142378 -3.9069e-05
5:57283265 A C 1.741484 -6.1826e-08
5:57291367 T C 0.147318 7.3925e-06
5:57292407 A G 0.052248 -1.7270e-06
5:57298365 T C 0.070557 -5.5436e-06
5:57298461 A C 0.023646 -2.1150e-06
5:57304602 C T 1.900909 -2.6336e-05
5:57305082 C T 0.191685 1.7809e-05
5:57308786 A G 0.070696 -4.3809e-06
5:57309750 A C 1.156977 3.7891e-05
5:57311359 G A 0.046360 -2.2451e-05
5:57312513 T C 1.300595 1.2050e-05
5:57317319 T C 0.173874 -1.3782e-05
5:57319352 G T 0.082779 5.1009e-06
5:57320954 G C 1.569399 8.0933e-06
5:57337435 C G 0.072651 3.3675e-05
5:57340474 G A 0.081776 -2.6248e-05
5:57340745 C T 1.471253 -4.6321e-05
5:57340901 T C 0.059018 1.5430e-05
5:57343829 A G 1.873319 7.1841e-06
5:57344693 C A 0.123199 1.2291e-05
5:57346509 C T 0.099421 -1.7622e-05
5:57351525 G A 0.325791 -3.1040e-05
5:57358233 G A 0.188751 -2.3373e-05
5:57358921 G A 0.275790 3.2834e-05
5:57377254 A C 0.173547 -1.0578e-05
5:57377454 A T 0.032880 3.2381e-06
5:57377872 C T 0.088208 -1.8368e-05
5:57379832 A C 0.078988 4.7070e-06
5:57387620 A C 0.066025 -6.0507e-06
5:57392587 T C 0.601843 -3.8526e-05
5:57403925 A C 0.078458 -1.7357e-05
5:57406809 T C 0.050508 7.8417e-06
5:57409699 T C 0.156582 -2.2407e-05
5:57414311 T C 1.600004 -2.5587e-06
5:57418828 C T 0.043288 -1.3213e-06
5:57424267 G T 0.210078 -1.4322e-05
5:57426479 A G 0.132430 2.9643e-05
5:57438428 T C 0.032958 -1.8881e-05
5:57439506 C A 0.034042 -5.1792e-06
5:57439957 G A 0.192371 1.6666e-07
5:57440046 T C 0.157031 2.8811e-05
5:57445697 T C 0.372308 3.7536e-06
5:57446970 G A 1.842449 2.3877e-05
5:57460746 C T 1.830036 1.9392e-05
5:57473240 G T 0.273492 -1.3882e-05
5:57475579 C T 0.155827 4.3215e-05
5:57479300 T G 0.144489 -3.5555e-06
5:57479518 A G 0.026444 -2.3544e-06
5:57480980 G A 0.134983 -1.3059e-05
5:57488840 A G 0.390204 1.9711e-05
5:57490467 T C 0.745255 -2.0395e-05
5:57490633 T C 0.300228 2.1171e-06
5:57493544 G T 0.057515 -1.9606e-05
5:57498014 T C 0.044266 -7.4596e-07
5:57506940 C T 0.232058 4.8984e-06
5:57511570 G A 0.045204 -9.6360e-06
5:57540013 A G 0.217415 1.0772e-05
5:57546018 G A 0.033546 -1.8173e-05
5:57551371 T C 0.031231 -5.2562e-06
5:57563163 C T 0.064209 2.7425e-06
5:57569470 A G 0.037017 -1.8545e-05
5:57570622 C A 1.054098 -2.0653e-05
5:57572577 G A 1.853026 2.6563e-05
5:57573780 C T 1.952647 1.0042e-05
5:57577463 T C 1.375983 -5.2423e-07
5:57579342 A G 0.152890 1.0237e-05
5:57590808 G T 0.104028 3.0614e-05
5:57595353 C A 0.095032 -7.6783e-06
5:57615766 G T 0.147542 2.2437e-05
5:57622342 A G 0.153747 -6.1255e-06
5:57625508 T C 0.210065 1.0080e-05
5:57630221 A G 1.397983 -3.9321e-06
5:57634895 C T 0.122115 -1.1659e-05
5:57653519 C T 0.052140 -1.1365e-05
5:57674358 T G 0.096096 1.4714e-05
5:57674743 A G 0.828676 -3.3262e-05
5:57679728 T A 0.029191 5.1078e-06
5:57691003 T C 0.243149 -2.5505e-05
5:57700750 T C 0.520778 2.4818e-05
5:57701001 A G 0.170171 -1.1590e-05
5:57706621 G A 1.847566 1.5637e-05
5:57707773 A G 0.148576 7.4790e-06
5:57719874 G A 0.489299 2.0458e-05
5:57721338 A G 0.198533 -7.7146e-06
5:57722451 T C 0.773528 -1.9703e-05
5:57729538 T C 1.638871 -2.1766e-05
5:57730241 C T 0.906903 -1.3690e-05
5:57749769 T C 0.210633 -6.4121e-06
5:57755703 T C 0.666471 -6.2109e-06
5:57757113 T C 0.307449 -1.4605e-05
5:57763856 A G 0.149579 3.1801e-05
5:57768505 A C 0.449565 -6.8767e-06
5:57769535 C T 0.278959 -7.8050e-06
5:57769993 A G 0.047679 -2.5158e-05
5:57783063 T C 0.667599 8.1561e-07
5:57787376 G A 0.928315 -7.3781e-06
5:57790867 G A 0.021840 1.4322e-06
5:57793648 A G 0.082908 1.8568e-05
5:57796846 T C 1.237913 7.9580e-06
5:57797276 G A 0.026311 -3.6214e-06
5:57798586 T C 0.039894 -1.6967e-05
5:57817252 T C 0.087733 -6.3013e-06
5:57840739 C T 0.136850 -5.5333e-06
5:57842787 A G 0.020399 -7.7159e-06
5:57856668 C T 0.052514 -4.3566e-06
5:57868045 T C 0.222270 -1.6989e-05
5:57876800 T C 0.825460 2.3041e-05
5:57877020 C A 0.190104 2.6348e-05
5:57878858 A C 0.077652 1.1962e-06
5:57884481 T C 1.388447 1.7046e-05
5:57890984 A G 0.188272 4.2498e-06
5:57901393 A G 0.049396 -2.9650e-05
5:57909106 G C 0.386767 6.3669e-06
5:57910297 A G 0.342774 1.0766e-05
5:57919813 T G 0.424101 1.0077e-05
5:57928956 C T 0.139291 1.0213e-05
5:57930760 C A 0.078363 2.2648e-05
5:57932677 A G 0.042593 -2.0737e-05
5:57936147 C A 0.030853 3.9292e-06
5:57937240 C G 0.260953 6.6242e-05
5:57948445 A C 0.053357 -8.0097e-06
5:57949715 T C 0.050532 1.5523e-05
5:57950532 C T 0.059079 -8.4569e-06
5:57961359 C T 0.116804 -1.6456e-05
5:57966893 G A 0.047050 -2.8866e-05
5:57971093 A G 1.366382 -1.0912e-05
5:57972033 G A 0.358372 -2.4096e-06
5:57976949 T C 0.047492 -6.2191e-06
5:57978176 G T 0.362720 -2.3941e-05
5:57989733 A C 1.189340 -4.6358e-05
5:58018427 G A 0.062829 -1.2075e-05
5:58019508 T C 0.047802 -6.7602e-06
5:58036975 G C 1.382721 -6.0073e-05
5:58037893 G A 0.091465 5.4980e-06
5:58040838 C T 0.392401 2.7435e-05
5:58048600 A G 0.032846 -1.5316e-06
5:58049332 G A 0.358749 -2.6250e-06
5:58050530 A G 0.732519 -2.1832e-05
5:58055243 C T 0.091751 -2.5071e-05
5:58058148 G A 0.036368 -1.6189e-05
5:58059073 T C 0.038615 1.6976e-05
5:58059327 C T 0.674674 -1.1951e-05
5:58061855 T C 0.355754 -5.3561e-05
5:58062415 G A 0.034063 -5.0785e-07
5:58064736 C T 0.031782 -3.6234e-06
5:58071799 G A 1.204629 2.5837e-06
5:58074884 A G 0.282036 -1.8252e-05
5:58077479 A G 1.570725 -9.6633e-06
5:58080642 C G 0.076435 1.2467e-05
5:58083981 A G 1.959665 -1.2224e-05
5:58084072 T C 0.058236 -1.3227e-06
5:58086666 G A 0.132080 -1.2899e-08
5:58091485 G A 1.228767 8.6199e-06
5:58093015 G A 0.406976 1.3763e-05
5:58095931 C T 1.189102 3.7113e-05
5:58107687 T C 0.417383 -1.0202e-05
5:58108598 G A 0.047649 7.0917e-06
5:58109616 C A 0.045598 -8.1939e-06
5:58109742 A G 1.104198 9.2730e-06
5:58120427 A G 0.120748 -2.7902e-05
5:58122015 C T 0.160560 -3.0712e-05
5:58123362 C T 0.632765 3.2666e-05
5:58124459 T C 0.078968 -3.1225e-06
5:58128215 C T 0.086726 2.4767e-06
5:58129006 A G 0.159900 -2.8465e-05
5:58129972 G A 0.112708 -3.1466e-05
5:58132702 C T 1.691402 -1.4662e-05
5:58138812 A G 0.058276 8.1349e-06
5:58139715 G A 1.171004 -4.2648e-06
5:58142620 T G 0.071644 1.3396e-05
5:58155653 C T 0.061574 -1.0987e-05
5:58158346 G A 1.863181 2.6621e-05
5:58159443 G T 1.220523 -9.9561e-06
5:58162785 T C 0.055108 8.3275e-06
5:58166115 A G 0.883920 -9.6690e-06
5:58168456 A G 0.024890 -4.3085e-06
5:58173068 C G 0.214801 -1.7228e-05
5:58173470 C G 0.503123 3.6907e-05
5:58174165 G A 0.084465 -2.5046e-05
5:58175865 G A 0.524079 -8.1088e-06
5:58177646 T C 0.100353 -5.5157e-06
5:58177715 C T 0.125328 -5.6203e-06
5:58178353 G A 0.276429 1.3876e-05
5:58179746 G T 0.199440 -1.3388e-05
5:58186847 C T 0.049294 -2.8522e-05
5:58194892 C T 0.143636 -6.8087e-06
5:58203067 T C 0.782731 -1.0686e-07
5:58212326 G A 0.053292 1.1288e-05
5:58223798 A C 1.296995 -1.2080e-06
5:58225764 A G 0.100628 -2.6326e-05
5:58228318 A G 0.080926 -1.3211e-05
5:58229656 T C 1.956928 -1.2243e-06
5:58230707 T G 1.369860 6.7179e-06
5:58234866 A G 0.279343 9.2246e-06
5:58262199 G A 0.186140 -1.2123e-05
5:58270494 T C 0.056226 2.2410e-05
5:58272531 G T 0.063403 -1.3716e-05
5:58275288 G T 0.337633 -1.4213e-05
5:58286244 A G 1.706504 -6.4532e-06
5:58297891 G A 0.179276 2.2380e-06
5:58300399 C T 0.132515 1.1802e-05
5:58301611 G T 0.416883 -1.1234e-05
5:58312176 T C 0.284569 -2.5428e-05
5:58313474 G A 0.287258 -2.1152e-05
5:58315791 C T 0.201314 8.3439e-07
5:58333596 T C 0.038996 -1.5681e-06
5:58333808 T C 0.265278 1.4749e-05
5:58340271 A C 1.113959 1.0902e-05
5:58342315 G T 0.633020 7.5993e-06
5:58358869 A G 0.042807 2.1128e-05
5:58361255 G A 0.032472 5.8891e-06
5:58364489 C A 0.026593 -1.3378e-05
5:58377128 A G 0.066902 2.9842e-05
5:58381807 A G 1.308245 1.7511e-07
5:58382491 T C 0.103341 3.4439e-06
5:58386260 C T 0.052694 -1.5719e-06
5:58388213 G A 0.619607 7.1890e-06
5:58408025 C T 0.751582 2.1625e-05
5:58410221 C T 0.133885 -1.3305e-05
5:58418387 C T 0.235122 -1.2845e-05
5:58418501 A G 1.922963 -2.9793e-07
5:58419621 C T 0.633747 2.1076e-05
5:58420346 T C 0.281988 -4.2103e-06
5:58423752 T C 0.140056 2.8616e-06
5:58427205 G A 0.331690 1.6304e-05
5:58428609 T C 0.086332 8.7105e-06
5:58429438 T C 0.038891 9.9613e-06
5:58436835 G A 0.110936 2.8091e-05
5:58437980 A C 0.478953 -1.5410e-06
5:58438118 A C 0.316428 4.8641e-06
5:58439284 T C 0.053136 -8.3398e-06
5:58443848 T C 0.082850 9.4271e-06
5:58445471 A C 0.321780 -1.9093e-05
5:58448482 A G 0.116053 -8.7883e-07
5:58454130 C T 1.215046 5.0909e-06
5:58454191 C A 0.893786 -7.4425e-06
5:58455403 A G 1.490088 -1.5512e-05
5:58460646 T C 0.044235 2.4192e-05
5:58471810 A G 0.414792 -4.5477e-07
5:58473022 C T 0.047992 3.9969e-06
5:58474488 A C 0.480517 1.6552e-06
5:58479220 C T 0.163232 -8.3011e-06
5:58485320 G A 1.237107 3.2954e-06
5:58485754 C T 0.211527 -6.5829e-06
5:58491406 C T 1.796776 1.8336e-06
5:58493275 A G 0.045398 -1.1679e-05
5:58500802 G T 0.640567 8.0822e-06
5:58506640 A G 0.160594 -1.0026e-05
5:58510401 A G 0.086355 -1.1152e-05
5:58511506 G T 0.065246 1.4098e-05
5:58515131 C T 0.286333 -1.8334e-05
5:58522610 A C 1.294350 -4.9631e-07
5:58525099 C T 0.065542 -6.6636e-06
5:58526609 A G 0.220339 2.7270e-05
5:58534487 G C 0.588492 1.4477e-05
5:58542675 G A 0.543757 -3.0455e-05
5:58546725 C T 0.078121 1.5950e-06
5:58557098 C G 0.256282 2.3119e-05
5:58558099 G A 0.058681 2.3432e-05
5:58560717 C T 0.263235 1.9808e-05
5:58560943 A G 0.074847 3.2498e-05
5:58566588 T C 0.057369 4.3082e-06
5:58568885 A G 0.143048 -5.0427e-06
5:58578605 G T 0.377428 -4.4601e-06
5:58581880 A G 0.031431 -9.9157e-06
5:58583798 C T 0.053673 -1.1294e-05
5:58594684 C A 0.481877 1.0759e-05
5:58606700 C A 1.038636 3.7373e-05
5:58616197 T C 0.168978 -6.3103e-06
5:58623964 T C 0.085312 -7.2918e-06
5:58624520 C T 0.078774 3.0284e-06
5:58638442 G A 0.058480 1.0743e-05
5:58639732 T C 0.051137 2.4257e-05
5:58659306 C T 0.241098 4.1627e-06
5:58663967 T C 0.146339 2.3822e-05
5:58666122 G T 0.217667 6.2832e-06
5:58676988 C T 0.054560 -1.1785e-05
5:58679021 A G 0.073827 -1.1677e-05
5:58681231 C T 0.589407 -1.8608e-05
5:58686591 G A 0.112211 2.9229e-05
5:58690251 T C 1.256170 -4.5977e-06
5:58698145 C T 0.818548 -1.6727e-05
5:58698272 T C 0.080440 3.9199e-06
5:58708019 C T 0.234180 -1.6535e-06
5:58715692 T C 0.045779 -1.3330e-05
5:58716732 T C 0.046863 -1.0253e-05
5:58717318 C T 0.226880 3.7414e-05
5:58722174 T C 0.102528 -2.5208e-06
5:58732661 A G 0.159397 5.7952e-06
5:58737707 A G 0.161437 -1.5271e-05
5:58738700 G T 1.951352 1.6834e-06
5:58765828 A G 0.110090 -5.9417e-06
5:58770561 G T 0.236458 -3.2682e-05
5:58770936 A G 0.389174 5.9398e-06
5:58793151 A G 0.026583 -1.4111e-05
5:58797620 T G 0.079981 5.9851e-06
5:58798909 A G 0.096103 1.1414e-05
5:58806620 T C 0.131012 1.4350e-06
5:58809342 T C 0.036297 -6.2411e-06
5:58810668 A G 0.295557 -2.4882e-05
5:58810721 G A 0.515573 -3.3875e-05
5:58811623 A G 0.817787 -6.3306e-05
5:58825335 C T 0.020487 -9.5923e-06
5:58833192 A C 1.350974 -4.2696e-05
5:58834033 A C 0.406058 1.3157e-05
5:58842774 T C 1.174040 6.3267e-06
5:58845875 T C 0.050185 1.3638e-05
5:58853772 T C 1.413214 -1.6988e-05
5:58859445 T G 0.131621 -1.5960e-05
5:58865857 T C 1.932490 9.1030e-06
5:58867697 T C 0.045513 1.2891e-05
5:58872636 G A 1.768349 1.4657e-05
5:58878067 G T 0.214923 4.7630e-05
5:58883802 C G 0.817831 1.2017e-05
5:58892889 T C 0.169009 -4.7384e-05
5:58905451 G A 0.073280 -1.7486e-05
5:58905980 T C 0.079671 -9.7944e-06
5:58908643 C T 0.132821 1.0919e-05
5:58915833 A G 0.110555 3.5317e-05
5:58923601 T C 1.538661 5.7294e-05
5:58923915 G A 0.027352 1.6711e-06
5:58935530 G A 0.516579 -1.5301e-05
5:58939801 C A 0.781106 1.9978e-05
5:58939840 C T 1.535771 4.6183e-05
5:58947868 T C 0.049835 -1.6869e-05
5:58977030 A G 0.126637 5.7689e-06
5:58995827 G T 1.464032 3.3657e-05
5:58999042 G A 0.444721 1.8262e-06
5:59009470 T C 0.095722 1.0326e-05
5:59018442 G A 0.650468 -1.5878e-05
5:59023250 G C 0.075388 3.6164e-06
5:59042794 A G 0.248690 2.2385e-05
5:59061282 G A 1.099023 -1.0278e-05
5:59065032 T C 0.031642 -4.4667e-06
5:59065790 C T 0.864806 -1.9122e-05
5:59076250 T C 0.411681 -3.5312e-05
5:59087286 G A 0.084781 -7.8423e-06
5:59105113 G A 0.074096 1.7592e-06
5:59113831 G A 0.043011 -9.9325e-06
5:59122948 C T 0.050117 -3.5872e-06
5:59126334 T C 0.556384 2.7707e-06
5:59132382 T C 0.128561 -6.5670e-06
5:59133693 C T 0.065236 -1.2766e-06
5:59134993 A G 1.924289 -5.3922e-08
5:59146977 A G 0.074320 3.8228e-06
5:59165074 C T 0.142130 1.0551e-05
5:59174157 A G 0.030507 -2.9074e-05
5:59189995 T C 0.070509 4.5261e-06
5:59191522 A C 0.086889 -2.5252e-07
5:59203493 T C 0.103321 1.5528e-06
5:59207614 C A 0.255860 -3.6100e-08
5:59212568 T C 0.784978 1.5142e-06
5:59214499 T C 0.040053 -5.8448e-06
5:59225762 G T 0.892314 3.9271e-05
5:59234558 A C 0.186076 -6.1065e-06
5:59248207 T C 0.027032 -1.3822e-05
5:59254262 T C 0.038030 -6.6534e-06
5:59261986 C T 1.681158 6.9601e-07
5:59270555 T C 1.454866 1.5174e-05
5:59273506 G A 0.050253 -1.3829e-05
5:59281355 A G 0.610170 -1.2443e-05
5:59295868 A G 0.049117 2.1857e-06
5:59321070 A G 0.040757 -2.2914e-05
5:59351627 T C 0.191002 1.7788e-05
5:59362895 G T 0.604165 1.8270e-05
5:59381780 C T 0.058633 7.9534e-06
5:59388766 A G 0.067072 9.5982e-06
5:59393712 C T 0.053704 1.1549e-05
5:59437874 C T 0.335328 7.9049e-07
5:59472775 T C 0.105452 -2.0461e-06
5:59484709 C T 0.039584 6.8056e-06
5:59485188 G A 0.020878 1.5845e-05
5:59500408 C T 0.026760 -6.0580e-06
5:59500810 G A 0.023374 1.5310e-05
5:59502076 C G 0.292769 -1.6640e-05
5:59509698 C T 1.515206 -3.3543e-06
5:59517178 G A 0.085699 -8.9064e-06
5:59519867 C A 0.030779 -1.1904e-06
5:59519868 C T 0.043674 -8.9191e-06
5:59520445 G A 0.315772 5.4213e-06
5:59526714 G A 0.237284 -2.0349e-07
5:59550506 A G 0.758177 -4.6581e-06
5:59560150 C T 0.122774 -6.6207e-06
5:59568716 A G 0.033349 2.4834e-05
5:59569523 T C 1.405024 5.1801e-06
5:59569731 G C 0.683929 -1.1965e-05
5:59570629 G A 0.165986 1.0409e-05
5:59572349 G T 0.080902 -6.4599e-06
5:59583501 T C 0.243570 -5.3970e-06
5:59606015 G A 0.075622 1.3385e-05
5:59622392 A G 0.156742 9.6535e-06
5:59635736 C T 0.062744 -3.7743e-06
5:59643140 A G 0.042375 -1.0398e-05
5:59648716 T G 0.588594 -7.2196e-06
5:59654222 A G 0.094899 -2.3237e-05
5:59655640 T C 0.244617 -6.7293e-06
5:59670946 C T 0.030853 -1.2543e-05
5:59676532 T C 0.077016 1.1533e-05
5:59678639 C G 0.024373 6.4233e-06
5:59682424 G A 0.067534 1.8875e-05
5:59685142 C G 0.251349 3.7295e-05
5:59702343 C T 0.073015 -4.3643e-06
5:59722882 C T 0.213689 3.0763e-06
5:59735799 T C 0.676881 2.9445e-05
5:59736085 G A 0.308901 2.5706e-05
5:59752640 T C 1.277728 4.2203e-05
5:59760541 G A 0.166364 1.3609e-05
5:59770089 T C 0.328950 2.2471e-05
5:59773582 C T 0.050498 -9.2901e-06
5:59777861 A G 0.234659 -9.1852e-06
5:59784304 G T 0.020481 3.7673e-06
5:59794230 T G 0.805938 4.5688e-06
5:59798985 G A 0.094665 4.0313e-06
5:59802275 T G 0.057709 1.2725e-05
5:59802783 C T 1.214240 2.9136e-05
5:59811324 T C 0.054598 6.8371e-06
5:59811515 T C 0.058895 -2.6855e-06
5:59814843 G A 1.338306 -5.9665e-06
5:59817862 T C 0.250536 2.7919e-05
5:59818036 T C 0.037816 1.6283e-06
5:59818778 A G 0.169862 -1.9441e-05
5:59837427 A G 0.115434 -2.1435e-05
5:59837476 A G 0.690535 4.4869e-06
5:59850224 G A 0.090007 7.1837e-06
5:59858868 G T 0.262211 2.4130e-05
5:59880616 T C 0.073569 1.2124e-05
5:59880687 T C 1.121193 -3.6406e-06
5:59880961 A G 0.041923 8.2591e-06
5:59893962 C T 0.055407 1.4205e-05
5:59926911 T C 1.190169 7.0763e-06
5:59930164 A C 0.105140 -2.6763e-05
5:59935732 A C 0.039006 7.8246e-06
5:59939367 A G 0.030626 1.5913e-05
5:59974098 C G 1.195337 2.7775e-06
5:59982066 G C 0.041808 5.5759e-06
5:59988547 A G 0.928400 -1.3457e-05
5:59992279 C T 0.173687 5.8258e-05
5:59997576 G A 0.034331 1.7408e-05
5:60006482 T C 0.292269 2.3500e-05
5:60011983 T G 0.027994 1.3716e-06
5:60021515 T C 0.059544 1.4947e-05
5:60034475 A G 0.846352 5.2045e-06
5:60045247 T C 0.342933 1.3622e-05
5:60051604 G C 0.030687 1.8486e-05
5:60065038 A G 0.216864 -1.0327e-05
5:60069439 T C 0.291576 4.0537e-06
5:60077849 C A 0.040628 1.1123e-05
5:60079231 T C 0.052762 7.0770e-06
5:60080181 A G 0.271581 2.2291e-05
5:60087527 C T 0.043766 9.8281e-06
5:60088250 T C 1.024499 -4.6779e-05
5:60096652 G T 0.102290 -1.2287e-05
5:60120122 G C 1.589165 -2.3673e-05
5:60129013 C T 0.105507 2.2791e-05
5:60129067 C T 0.055094 -5.5083e-05
5:60137959 G A 0.154369 -3.4694e-05
5:60163552 T C 0.051524 -4.8007e-06
5:60165107 C G 0.022605 1.3884e-05
5:60196432 T C 0.550907 4.3462e-05
5:60202177 G T 0.856969 -3.5394e-05
5:60221959 C T 0.039924 2.9136e-06
5:60241142 A G 1.223515 -2.2862e-05
5:60265100 T C 0.044680 4.2229e-06
5:60269105 A G 0.127745 -2.7874e-05
5:60273799 T C 0.350124 1.3407e-05
5:60288288 T C 0.031112 2.1648e-05
5:60291420 G A 0.035997 1.0459e-05
5:60298460 C T 0.551172 4.5056e-05
5:60298542 G A 0.068520 1.2221e-05
5:60310920 T C 0.044371 -2.8234e-06
5:60323753 G T 0.510534 -1.3992e-05
5:60329813 G A 1.956673 -1.3293e-05
5:60334411 A G 0.877997 -4.1293e-05
5:60357869 C A 1.775979 -1.3474e-05
5:60368375 C T 0.031003 -1.3784e-06
5:60457634 G A 0.863191 -3.2750e-05
5:60459174 C A 1.117532 -1.6450e-05
5:60468131 C T 0.073300 7.7441e-06
5:60468683 T C 1.482132 -2.9692e-05
5:60468792 C A 1.226948 -2.4309e-05
5:60477091 G A 1.877923 -3.7422e-05
5:60495715 G A 1.411997 -1.8898e-05
5:60507106 C T 0.253348 1.5003e-05
5:60513566 T C 0.941931 -4.4568e-05
5:60524585 C T 1.959736 -5.8721e-06
5:60561940 T G 0.074466 5.2004e-06
5:60567819 G A 0.205655 1.4349e-05
5:60570081 T C 0.061153 2.1723e-05
5:60573539 A G 1.958529 -8.3805e-07
5:60574697 G T 0.278037 1.4050e-05
5:60576278 T C 1.753798 -1.3821e-05
5:60580728 A G 0.082701 6.1247e-06
5:60586072 A G 0.049454 -2.7274e-05
5:60587223 T C 0.036711 1.0125e-05
5:60593771 G A 0.363580 4.8006e-06
5:60603462 A G 0.273577 3.4171e-06
5:60607134 A G 0.278350 7.8155e-06
5:60619689 A G 0.025271 2.0693e-05
5:60628414 T G 0.281213 -1.3341e-05
5:60634618 A G 0.160036 3.0026e-05
5:60636152 C T 0.061057 1.4890e-05
5:60641701 A G 0.042875 -1.5472e-06
5:60695171 A G 0.362673 -8.1387e-06
5:60701713 G A 0.042702 2.8947e-06
5:60731458 C G 0.986340 2.1467e-05
5:60748021 T C 0.538899 -2.8408e-05
5:60761585 G T 0.771644 1.6414e-05
5:60771438 G A 0.059986 -1.2376e-05
5:60780303 G A 0.045218 8.8923e-06
5:60780994 A T 0.052877 2.5254e-05
5:60783997 G A 0.105136 2.5234e-05
5:60800806 A G 0.044116 -2.5259e-06
5:60825094 G A 0.027889 -1.4000e-05
5:60827094 A G 0.023279 2.1519e-05
5:60828370 C T 0.037962 4.2351e-07
5:60839907 A C 0.031095 -2.5510e-05
5:60847272 G T 1.216820 1.6423e-05
5:60848204 T G 0.282603 -1.6440e-05
5:60848409 G A 0.428231 5.1822e-05
5:60858470 C T 0.155382 1.4073e-05
5:60859416 T C 0.327671 8.6722e-05
5:60861551 A C 0.495086 -3.1443e-05
5:60861742 A G 0.349968 1.1565e-04
5:60866192 C A 1.961579 7.8438e-06
5:60867691 C T 0.041573 2.3916e-05
5:60869603 G A 0.820207 -1.4647e-05
5:60870130 G T 0.570188 -1.3763e-05
5:60874322 G A 0.209273 7.8703e-05
5:60874685 T C 0.037867 -2.7170e-05
5:60876529 G T 0.034872 -1.4971e-05
5:60879560 C A 0.875614 -3.7118e-05
5:60880890 T C 0.102613 2.9489e-06
5:60883817 A G 0.041121 4.8807e-06
5:60891515 C T 0.116978 -7.2828e-06
5:60892205 A G 0.597587 1.6196e-06
5:60898157 G A 1.863467 1.9273e-05
5:60900104 G A 1.134789 -1.3857e-05
5:60900447 A G 0.064971 -2.5571e-05
5:60903264 C G 1.587078 1.7579e-05
5:60906140 G A 0.137924 5.0295e-06
5:60907379 G A 0.025716 1.5454e-05
5:60908182 T C 0.082323 1.2348e-05
5:60909708 G A 1.147726 -1.8433e-05
5:60916032 G A 1.141303 -2.9284e-05
5:60918227 T G 0.075034 -7.2393e-06
5:60923182 C T 0.734056 -1.9882e-05
5:60923475 A G 0.893803 3.1026e-05
5:60927193 G A 0.084271 3.4501e-05
5:60929982 T C 1.143231 2.7568e-05
5:60931649 C T 0.047689 1.3291e-05
5:60936095 C T 0.542190 6.0917e-06
5:60936191 T C 0.030938 -4.2603e-06
5:60936230 C G 0.156677 -3.5975e-05
5:60936296 A G 0.464960 -2.2403e-06
5:60937072 A G 0.432073 -5.8551e-06
5:60937931 C T 0.955513 2.2614e-05
5:60938249 A C 0.589220 1.8843e-05
5:60939407 C T 0.347567 3.7237e-05
5:60939977 A G 0.654609 -4.5690e-06
5:60941042 A G 0.041332 -8.6873e-06
5:60950211 G T 0.356206 1.5310e-05
5:60952718 A G 0.037010 -1.0575e-05
5:60962479 G T 1.826371 4.9308e-06
5:60963676 A G 0.076605 2.7260e-05
5:60980549 A G 0.470270 6.9949e-07
5:60981186 C T 0.181381 -2.1360e-06
5:60982841 A G 0.656594 2.9001e-07
5:60985473 G T 0.047363 1.3871e-05
5:60996553 A G 0.021157 1.5886e-05
5:60998088 A G 0.055264 4.8783e-07
5:60999768 T C 0.694682 -3.9888e-05
5:61002384 C T 0.031326 8.2988e-06
5:61011200 C T 0.346534 6.0005e-06
5:61012655 A G 0.078315 2.6039e-05
5:61021050 C T 0.363257 -1.9111e-05
5:61021484 T G 0.434973 -3.4122e-06
5:61022962 T G 0.148028 3.4228e-05
5:61024461 C A 0.035015 8.5854e-06
5:61025254 G A 0.372437 1.7594e-05
5:61025914 G A 0.047937 4.2552e-06
5:61026362 T G 0.064294 1.9239e-06
5:61031368 A G 0.028742 3.1067e-05
5:61034668 A G 0.038173 1.9832e-05
5:61035450 C A 0.090932 1.1667e-05
5:61038369 A C 0.189662 1.7647e-05
5:61040028 G A 0.122220 2.3959e-06
5:61046486 A C 0.492702 9.8767e-06
5:61050837 C T 0.106612 -1.4136e-05
5:61051392 G C 0.243849 4.9101e-06
5:61060545 C T 0.030874 2.2834e-05
5:61065097 A G 0.108539 -5.2374e-06
5:61077682 C A 0.048522 -3.4283e-05
5:61079024 C T 1.345602 1.8966e-05
5:61079822 T C 0.105289 1.2453e-05
5:61081211 A G 0.779950 9.7147e-06
5:61086436 T C 0.121605 -3.8084e-05
5:61087569 A G 0.168529 -2.3561e-05
5:61092625 A C 0.036365 7.0790e-06
5:61093745 C A 0.113904 -6.7496e-06
5:61094859 A G 0.304723 2.1955e-05
5:61095181 G C 0.250944 2.8849e-05
5:61103484 T C 0.167217 -1.3545e-05
5:61104461 G A 0.043637 -2.0003e-05
5:61107013 T C 0.528608 1.2901e-05
5:61111866 A G 1.962221 1.1116e-05
5:61117417 C T 0.560128 -7.2102e-06
5:61120592 G A 0.574193 9.0906e-06
5:61130858 G A 0.032288 1.0331e-05
5:61132187 T C 0.190795 -1.5385e-05
5:61137914 G A 0.212703 -6.9427e-06
5:61138736 A C 0.177126 1.7132e-05
5:61157502 C T 0.040597 1.1948e-06
5:61162157 C A 0.053479 -1.3894e-05
5:61162204 A G 0.033043 1.2082e-05
5:61165631 A C 0.179946 2.7194e-06
5:61169059 T C 0.039023 -3.9572e-06
5:61169832 A T 0.191940 1.6541e-05
5:61177172 A G 0.205149 4.9281e-06
5:61179693 G A 0.084591 -3.1674e-05
5:61190271 C A 0.036990 2.0291e-06
5:61193515 G A 1.304359 1.5250e-05
5:61193774 A G 0.092258 3.8048e-05
5:61194137 C T 0.044772 2.3078e-05
5:61195254 G A 0.038863 -8.2331e-06
5:61196242 T C 0.102535 1.2614e-05
5:61196538 T C 0.063947 7.7153e-06
5:61198323 A G 0.068323 -2.4621e-05
5:61199286 A G 1.436568 5.6153e-05
5:61215089 A G 0.129067 -8.7857e-06
5:61215875 G A 0.044126 -1.5326e-05
5:61219857 A G 0.061091 -3.2840e-06
5:61220365 T C 0.119823 -4.8531e-06
5:61232514 T G 0.093903 1.5254e-05
5:61242239 T G 0.712497 -1.3978e-05
5:61243622 T C 0.051082 2.5896e-05
5:61261185 C T 0.033696 2.5177e-05
5:61273006 A C 0.053727 -5.2424e-06
5:61273680 G A 0.131917 -7.8454e-06
5:61279000 A G 0.156055 -1.2799e-05
5:61297384 T C 0.044491 1.9736e-05
5:61311946 A G 0.087477 -1.5425e-06
5:61336922 C T 1.259814 8.8555e-05
5:61357584 T C 0.039200 1.0698e-05
5:61365588 T C 1.383595 7.1696e-05
5:61369391 T C 0.276905 -3.1894e-05
5:61374288 C T 0.163497 9.7785e-06
5:61376469 T C 0.033648 -1.4807e-05
5:61381020 T C 0.051443 2.3064e-05
5:61383246 A C 0.214179 1.7097e-05
5:61387897 T C 0.077638 -1.0838e-05
5:61389163 C T 0.289274 -2.6642e-05
5:61400121 T C 0.046363 8.1239e-06
5:61408649 T C 0.065481 -3.2658e-05
5:61408998 C T 0.031897 -5.2177e-06
5:61412448 C T 0.078702 4.4954e-05
5:61420425 G A 1.478692 4.0079e-05
5:61428150 C T 0.051195 2.0678e-05
5:61428613 C T 0.437962 2.6950e-05
5:61433325 T G 0.332149 8.5609e-05
5:61437645 T C 0.133786 2.4259e-05
5:61439392 A G 0.042559 -1.8921e-05
5:61444022 A G 0.029697 -1.2971e-05
5:61464356 G A 0.279625 -3.1507e-05
5:61469891 C A 0.042913 6.0247e-06
5:61505316 T C 0.072974 -2.7484e-06
5:61511666 A G 0.189890 1.7989e-05
5:61519672 C A 1.029011 3.2227e-05
5:61540257 A G 0.826786 2.0161e-05
5:61571447 G A 1.047414 1.8429e-05
5:61581431 A G 0.169865 -2.4621e-05
5:61582594 C T 0.033968 1.8842e-06
5:61583880 T G 0.148528 1.5588e-05
5:61594180 T C 0.146369 8.2324e-06
5:61607704 G A 0.038115 8.3019e-06
5:61607999 T C 0.034597 -1.2191e-05
5:61608981 T C 0.079070 3.5571e-05
5:61613291 T C 0.028691 -1.6339e-05
5:61614778 T C 0.037133 8.8077e-06
5:61622823 T C 0.129465 -1.6473e-05
5:61630874 A G 0.051745 -7.4662e-07
5:61638943 C T 0.128574 3.0344e-06
5:61642601 C T 0.053241 -1.1143e-05
5:61660412 A C 0.828462 -2.0991e-05
5:61672614 G A 1.894888 1.3334e-05
5:61679612 T C 0.109114 -4.9698e-06
5:61688525 C T 0.155066 -4.8782e-06
5:61701918 C T 0.029534 -1.3476e-05
5:61718602 T G 0.143163 1.9325e-05
5:61734931 T C 0.187150 -4.2216e-06
5:61746142 G A 0.984412 1.1814e-05
5:61750667 G A 0.128829 -8.3083e-06
5:61757528 C T 0.086893 1.2037e-05
5:61761442 G T 1.329310 3.0456e-05
5:61764813 A G 0.998477 1.7014e-05
5:61764866 C T 0.055009 1.2824e-05
5:61784267 C T 0.060401 -1.3032e-05
5:61785476 G A 1.959297 -1.4681e-05
5:61826663 T G 1.463729 1.9815e-05
5:61827774 G A 0.032927 3.2106e-05
5:61828147 A G 0.143299 1.8232e-05
5:61836471 G A 0.029453 -6.4623e-06
5:61842466 T C 0.064291 -4.6466e-05
5:61876773 T C 0.074966 -1.5606e-05
5:61890507 G A 0.049155 9.9509e-06
5:61895275 A G 0.038513 -1.8896e-05
5:61908151 C T 0.041107 2.3377e-05
5:61910955 A G 0.032183 2.9633e-05
5:61911749 T A 0.029283 -1.6517e-05
5:61912046 T G 0.035919 8.6316e-07
5:61921692 T G 0.060986 -1.1202e-05
5:61928513 C T 1.334519 3.4316e-05
5:61937768 C T 0.191509 5.6381e-06
5:61939761 C G 0.996991 2.1200e-05
5:61961975 T G 0.278602 8.3280e-06
5:61966525 A G 0.382313 -2.6447e-05
5:61967808 G T 0.376411 2.0547e-05
5:61983848 T C 0.633496 -2.0618e-06
5:61986533 C T 0.360266 2.5200e-05
5:61989695 G A 0.031227 -3.4605e-06
5:61989999 T G 0.028409 -2.3697e-05
5:61990963 T C 0.045723 -5.6795e-06
5:61994706 G A 0.038530 -1.9772e-05
5:62016415 A G 0.062581 3.9457e-07
5:62016799 C T 0.331785 2.6149e-05
5:62016902 A G 0.102831 5.5608e-06
5:62017941 A G 0.027957 -2.5234e-05
5:62020065 C A 0.806598 4.4228e-05
5:62021553 A G 0.062768 2.3175e-05
5:62030497 T C 0.079209 -2.2712e-05
5:62032660 G A 0.163321 -6.0186e-07
5:62035333 G T 1.103756 2.0945e-05
5:62041461 A G 0.490047 7.5014e-06
5:62042668 T C 0.154515 2.4551e-05
5:62044378 T C 0.029782 2.7447e-06
5:62055269 A G 0.040767 -1.1304e-05
5:62061674 C T 0.177073 2.1605e-05
5:62063366 T C 1.200413 6.7387e-06
5:62067885 G A 1.548993 -1.9168e-05
5:62069918 T C 0.031666 7.9147e-06
5:62079661 T G 0.089412 -1.8479e-05
5:62081534 G A 0.783979 -3.1266e-05
5:62082407 A G 0.046911 -4.6757e-06
5:62084506 G A 0.309309 5.8123e-06
5:62091272 A G 0.145951 -8.7425e-06
5:62101413 G A 0.804184 -3.4956e-05
5:62106216 A G 0.062050 -4.9593e-06
5:62106526 T A 0.059368 -6.8630e-06
5:62106955 T C 0.496357 -1.0908e-05
5:62107622 G A 0.035447 2.5016e-05
5:62108220 T C 0.058072 1.4675e-05
5:62131163 G A 0.552186 2.7543e-06
5:62139281 G T 1.614096 -3.4540e-05
5:62147275 C T 0.043518 7.6925e-06
5:62157616 T C 1.634444 -2.0059e-05
5:62157966 T C 0.532776 -4.2739e-06
5:62175916 A G 1.325210 -3.5255e-05
5:62177216 G T 0.202575 2.0419e-05
5:62180350 A G 0.207297 -1.1102e-05
5:62193614 G A 0.042120 -1.9151e-05
5:62196788 T C 0.026100 1.0107e-05
5:62213723 C T 0.024679 5.0063e-06
5:62217647 C T 0.036548 -5.0082e-06
5:62238258 T C 0.325485 9.0732e-06
5:62255807 G A 0.129880 4.8013e-06
5:62263797 A G 0.111425 4.3999e-06
5:62274107 A G 0.032594 -1.0108e-06
5:62277468 A C 0.030156 3.8614e-06
5:62280579 C T 0.031312 -2.4099e-06
5:62282363 G A 0.060483 6.0312e-06
5:62307392 T C 0.047285 1.9549e-05
5:62317248 C T 0.107798 -2.0833e-05
5:62327960 C T 0.250074 2.2843e-05
5:62332053 T G 0.452846 2.0657e-05
5:62332810 C T 0.103793 2.5446e-05
5:62333034 C T 0.055811 -2.7769e-05
5:62333756 A G 0.053146 -6.1627e-06
5:62339319 A G 0.029538 9.3403e-06
5:62359811 G A 0.642305 5.3707e-06
5:62360386 C T 0.030401 -7.1529e-06
5:62364231 A G 0.031346 1.4363e-05
5:62369177 T C 0.032302 2.0822e-05
5:62374936 A G 0.236349 -5.9668e-05
5:62384934 G A 0.638776 1.6592e-05
5:62385531 C T 0.873306 -1.1156e-05
5:62403943 G T 0.023530 9.6286e-07
5:62412761 C T 0.089001 3.5911e-05
5:62418656 T C 0.098568 -1.5331e-06
5:62419681 A C 0.098693 -3.4339e-06
5:62424301 T C 0.042192 -7.3559e-06
5:62429070 G A 0.046520 -3.3901e-05
5:62431746 A G 0.530396 4.6505e-06
5:62436994 C T 0.099615 4.9076e-06
5:62453485 G A 0.048828 -1.9161e-05
5:62456932 A G 0.689749 -3.8375e-06
5:62457691 T C 0.027022 -1.3027e-05
5:62472115 C G 0.031129 9.8424e-06
5:62472827 G C 0.045248 -3.3396e-05
5:62474661 C A 1.809658 -3.0562e-06
5:62482291 T C 0.027545 4.6095e-06
5:62492204 A G 0.095884 -5.5181e-06
5:62498150 T C 0.724856 5.0396e-05
5:62503755 A G 0.254857 3.8346e-05
5:62513517 T C 0.049512 1.0619e-05
5:62520450 G A 0.051647 2.6812e-05
5:62522574 C G 0.084992 1.1754e-05
5:62522666 T C 0.059375 -4.6707e-06
5:62529686 T C 0.257200 -6.2085e-06
5:62529983 T G 0.255520 -4.3498e-05
5:62532831 C T 0.026515 7.7202e-06
5:62535661 C T 0.195595 1.0458e-05
5:62535777 G A 0.437618 1.3487e-05
5:62536951 T C 0.214240 2.1929e-05
5:62538517 G A 0.941873 3.0712e-06
5:62541670 T C 0.041199 -2.3436e-05
5:62542956 C T 0.246929 1.7594e-05
5:62543686 A G 0.054880 1.9704e-06
5:62546124 T C 0.029228 -2.8131e-06
5:62555517 T C 1.276797 -3.6046e-05
5:62572029 A G 1.276423 -3.7551e-05
5:62576778 T C 1.299966 -2.6251e-05
5:62582423 A G 0.058521 -3.6652e-06
5:62586429 G A 0.429459 -1.0004e-05
5:62590691 T C 0.051708 1.6656e-06
5:62590934 A G 0.068744 -2.7640e-06
5:62592493 T C 0.066886 -4.7138e-07
5:62594220 A G 0.084887 -5.4567e-07
5:62609449 A C 1.122771 -3.9771e-05
5:62621282 A C 0.090707 -2.2231e-05
5:62646240 A G 0.060575 -2.2779e-05
5:62649466 G A 0.571388 -4.9523e-05
5:62651342 T C 0.024590 7.7958e-06
5:62654682 A C 0.320967 -1.6100e-05
5:62671459 A C 0.064770 -3.2937e-05
5:62683153 G A 0.038785 -1.0305e-05
5:62691571 G A 1.525647 1.5160e-05
5:62694229 A G 0.027559 -1.6015e-05
5:62694566 A C 0.072950 -6.2093e-06
5:62705154 C A 0.083564 -1.4978e-05
5:62706830 T G 0.106442 2.1187e-06
5:62714276 T C 0.042260 2.0210e-05
5:62731631 A G 0.051286 -5.2933e-07
5:62736192 A G 0.115305 -2.6980e-06
5:62738772 G A 0.037660 -2.7180e-06
5:62750346 G A 0.989964 -3.4044e-05
5:62755457 G A 0.238807 -6.7734e-06
5:62756288 T C 0.057488 8.7311e-06
5:62763334 C A 0.094008 2.2086e-05
5:62765250 G A 1.591029 9.5329e-07
5:62777944 G A 0.037316 -2.0245e-05
5:62801852 G A 0.457953 -7.7262e-06
5:62809660 C T 0.045605 -1.6877e-05
5:62813285 A T 0.083251 -9.7655e-06
5:62817900 A G 1.585993 2.1471e-05
5:62829781 T G 0.032978 -4.9530e-07
5:62834568 G C 0.050379 -2.0649e-05
5:62839812 C T 0.026712 7.8623e-06
5:62842705 C T 0.084322 -6.9494e-06
5:62851833 T G 0.023187 1.9733e-05
5:62853163 T C 0.658675 6.1472e-05
5:62855755 A C 0.151119 -2.4497e-06
5:62855869 C T 0.071355 4.2371e-06
5:62859186 T C 0.192889 -1.0408e-05
5:62877188 C T 0.036677 -2.4345e-06
5:62885555 A C 0.025145 1.3339e-05
5:62888809 G A 1.387835 3.1668e-05
5:62895028 G A 1.942948 3.5175e-06
5:62906013 G A 0.048845 -1.6912e-07
5:62909471 A G 0.035807 -3.7131e-06
5:62915807 G A 0.091792 -2.0088e-05
5:62921438 A G 0.314178 -1.3182e-05
5:62932122 G A 0.099251 -1.7628e-06
5:62945522 T C 0.031646 5.4683e-06
5:62952337 T C 1.212346 9.3740e-06
5:62953731 C A 1.528642 3.6271e-07
5:62954759 A G 0.598070 6.5986e-05
5:62955296 C T 0.049563 -6.4106e-06
5:62960321 C T 0.139301 -3.3895e-06
5:62965978 G T 0.022939 2.1109e-05
5:62983373 T C 0.069312 8.0382e-06
5:62986507 G A 1.964434 -5.1991e-07
5:62987150 T C 0.234340 -1.6140e-05
5:62987666 C G 0.591083 6.3194e-05
5:62987761 T C 1.662115 3.5768e-06
5:62994026 T C 0.711828 -2.4818e-05
5:63010725 A C 0.206801 -6.8717e-06
5:63019555 T C 0.028140 5.0233e-06
5:63022214 A G 0.055111 -1.3646e-05
5:63024606 T C 0.955496 3.9206e-05
5:63035923 G A 0.288380 -2.1841e-05
5:63042657 C T 0.096446 -6.3382e-06
5:63045506 C T 1.624462 -1.4151e-05
5:63045541 G T 0.281505 1.2052e-06
5:63046986 A G 0.041896 1.1402e-05
5:63047593 T C 0.035912 -7.0993e-06
5:63051050 A G 0.089551 -7.0385e-06
5:63058191 G T 0.712321 1.9884e-05
5:63066733 C T 0.151775 -1.4626e-05
5:63068130 A G 0.167275 1.1627e-05
5:63075583 A G 0.290375 -2.2646e-05
5:63079001 C A 1.311587 -4.7884e-06
5:63086119 A G 0.037616 -3.3153e-05
5:63089528 T G 0.259797 -1.6013e-05
5:63093521 T C 0.059874 -2.6146e-05
5:63099227 T C 0.236284 6.2650e-07
5:63105163 G A 0.101614 5.0771e-06
5:63108045 A G 0.021970 7.1997e-09
5:63113976 G C 0.277963 -3.9112e-06
5:63114051 C T 0.239235 1.7634e-05
5:63116471 T C 0.581465 4.2961e-06
5:63118612 A G 0.026855 -1.2869e-05
5:63126850 T C 0.139760 2.8510e-06
5:63154367 C T 0.079532 -1.3074e-06
5:63155384 G A 0.072260 -1.5486e-05
5:63167810 G A 0.038976 7.7746e-07
5:63168863 C T 0.240061 -1.3182e-05
5:63179565 A G 0.042239 1.2338e-05
5:63186291 C A 0.137492 -1.6175e-05
5:63211925 C T 0.586129 -1.2015e-05
5:63216232 C T 0.196918 -1.9004e-05
5:63217612 C T 0.405521 9.2935e-06
5:63219413 A G 0.041791 -3.9752e-06
5:63250699 C T 0.057443 4.2126e-06
5:63250851 G T 0.462539 -1.0242e-05
5:63252922 T C 1.374276 -8.9342e-06
5:63261329 T C 1.018090 -2.9158e-05
5:63292368 C T 0.061139 -1.9318e-06
5:63299207 T G 0.149422 1.5321e-06
5:63313226 T C 0.036405 1.0320e-05
5:63327676 C A 0.138397 9.0302e-06
5:63334239 T C 0.031697 -1.1143e-05
5:63337496 G A 0.254820 1.3665e-05
5:63346226 A G 0.207981 -1.5337e-05
5:63347389 A G 0.022738 -3.4281e-06
5:63348317 T G 0.041447 -3.0343e-06
5:63349283 C A 0.065062 -1.7376e-06
5:63349333 T G 0.100669 2.0785e-05
5:63360624 A G 0.041542 -3.0671e-06
5:63369878 A C 1.155685 2.7970e-05
5:63393977 C T 0.592225 -1.5961e-05
5:63394354 C T 1.939415 -4.4381e-05
5:63404744 T C 0.814567 -2.7298e-05
5:63412661 G A 0.071206 -5.6332e-06
5:63412715 T C 0.171674 5.6374e-06
5:63449184 T C 0.079270 1.1890e-05
5:63467663 T C 0.069693 -2.1596e-06
5:63488226 T C 0.050042 -2.9952e-05
5:63497180 G A 0.814682 -2.9470e-05
5:63513927 G T 0.064821 -1.7547e-05
5:63541234 A C 0.063733 5.9896e-06
5:63550014 C T 0.194007 -3.7466e-06
5:63558925 A G 0.027545 2.7739e-05
5:63599157 G A 0.020525 -6.4719e-06
5:63603810 T C 0.583284 -1.6031e-05
5:63640189 T C 1.087556 -1.4107e-05
5:63656992 A G 0.060323 -3.5783e-06
5:63666284 C T 0.075139 -4.3337e-06
5:63672134 T C 0.223185 -2.0604e-05
5:63678847 G A 0.058878 2.5506e-05
5:63682762 A G 0.049804 -2.6491e-05
5:63702076 C T 0.852451 -3.0603e-05
5:63702373 T C 0.035460 2.3078e-05
5:63712198 G T 0.173524 -5.4494e-07
5:63712200 A G 0.071379 -1.0403e-05
5:63729295 T C 1.196313 3.5118e-05
5:63736568 A G 0.076924 2.4526e-05
5:63738086 A G 0.034304 -1.2021e-05
5:63740813 T G 0.220275 -2.3400e-05
5:63748373 C T 0.879017 6.1971e-06
5:63753024 G A 0.391867 1.3246e-05
5:63810722 G A 0.722778 1.2443e-05
5:63812492 G A 0.081929 4.4589e-06
5:63813396 C T 0.432964 3.4820e-06
5:63814597 G A 0.088501 6.9249e-06
5:63817485 T C 0.074837 4.4950e-05
5:63818732 T C 0.568586 4.9556e-05
5:63828515 A G 0.111671 -4.9478e-06
5:63832264 A G 0.507396 2.3639e-05
5:63840692 A G 0.034784 -1.2941e-05
5:63850157 A C 1.505843 -4.1682e-05
5:63851422 T G 0.068245 -3.8531e-06
5:63858386 A G 0.078804 4.0549e-06
5:63859082 G A 0.474197 3.9729e-05
5:63866030 T C 0.033614 2.5160e-05
5:63866330 T C 0.066171 7.6021e-06
5:63872962 A G 0.322521 -7.3277e-05
5:63874919 G T 0.357046 -3.1910e-05
5:63875042 T G 1.653782 -2.5643e-05
5:63880714 A G 0.022541 8.5130e-07
5:63882186 G A 0.118093 1.3835e-05
5:63882404 G A 0.598127 4.9667e-05
5:63886157 A G 0.051276 1.3285e-05
5:63887573 T C 0.020457 1.4272e-05
5:63889554 C G 0.886807 2.1665e-05
5:63889942 T C 0.355421 1.6412e-05
5:63892333 C A 0.141589 2.2902e-05
5:63893302 C T 0.239681 2.4419e-06
5:63905068 G A 1.710889 2.0745e-05
5:63916911 A G 0.089514 -7.5174e-06
5:63917789 T C 0.033787 2.1432e-06
5:63920084 A G 0.781415 1.0009e-05
5:63926090 A G 0.049216 5.3472e-06
5:63929649 G A 0.652769 3.1743e-05
5:63932163 T C 0.143170 6.8193e-07
5:63933771 T C 0.246443 -3.0973e-05
5:63961482 A G 0.133970 -2.4581e-05
5:63962127 G A 0.956081 -2.8682e-05
5:63965840 C T 0.103647 -2.0505e-06
5:63967155 T C 1.048305 -3.8418e-05
5:63972174 C T 0.907032 3.9626e-05
5:63974512 A G 0.067769 -1.1958e-06
5:63977454 T C 0.035236 9.7023e-06
5:63991473 C G 0.589114 5.1257e-05
5:64016641 A G 1.073834 1.7371e-05
5:64021531 T C 0.470770 -1.6168e-05
5:64027291 G A 0.084805 2.3823e-05
5:64030407 G A 0.033039 -1.3157e-05
5:64035958 A G 0.038863 -2.1072e-05
5:64064411 C G 0.285330 3.6853e-05
5:64067752 G T 1.173411 -1.0049e-06
5:64069796 G A 0.046408 2.3822e-05
5:64079423 G A 1.900576 -1.8648e-05
5:64090434 G A 0.214787 4.2330e-06
5:64119833 A G 0.036310 -5.6053e-06
5:64128851 T C 0.038466 6.5540e-06
5:64137108 C T 0.686829 -1.5677e-05
5:64148205 G T 0.302972 7.6190e-07
5:64150534 T C 0.148127 1.4181e-06
5:64161795 C A 0.045415 -7.1068e-06
5:64171611 G A 0.081715 -1.3232e-05
5:64179500 G A 0.045602 2.1414e-05
5:64180167 A G 1.837726 -9.6655e-06
5:64185507 T C 0.022021 -3.1000e-06
5:64190873 A C 0.235302 4.5508e-06
5:64238731 A G 0.720603 -1.1277e-05
5:64245580 T C 0.044225 1.1450e-05
5:64247759 G C 0.034471 8.0433e-06
5:64248900 G A 0.916300 -2.9677e-07
5:64248954 T C 0.049535 -1.0257e-05
5:64256409 A G 0.120738 -2.7501e-05
5:64265857 T G 0.029983 8.1471e-06
5:64289156 G A 0.457419 1.6318e-05
5:64294165 G A 0.487817 -5.6580e-06
5:64317015 T C 1.695223 6.2233e-06
5:64317898 A G 0.350498 -1.2506e-05
5:64327046 A G 0.036762 2.7388e-06
5:64328615 C T 0.411685 -1.2397e-06
5:64331234 T G 0.101196 -1.1379e-05
5:64347543 G A 0.440709 -3.0525e-06
5:64354080 G A 0.066943 -1.2649e-06
5:64356359 T G 1.338741 3.3329e-05
5:64358152 A G 0.983960 1.0156e-05
5:64361044 G T 0.066783 -8.7018e-06
5:64370718 C T 1.418256 2.9556e-05
5:64388979 C T 1.343120 1.3544e-05
5:64401205 G A 0.888999 1.0695e-05
5:64408770 T C 1.429891 1.2469e-05
5:64409584 T C 0.432852 3.6568e-06
5:64419009 C T 0.178025 -2.0662e-06
5:64422902 T C 0.279306 5.3301e-06
5:64423143 T G 0.050940 2.1252e-05
5:64429122 A G 0.034954 2.1749e-06
5:64433400 A C 0.249873 1.6193e-06
5:64433978 C T 1.428422 3.1417e-05
5:64448670 T C 0.137771 1.4018e-06
5:64457161 A G 0.040771 -3.3326e-06
5:64459833 G A 1.079036 1.2503e-05
5:64482633 C T 1.500042 8.8628e-06
5:64495936 G A 0.160604 -1.8947e-05
5:64497937 G A 0.354071 3.1711e-06
5:64501299 G C 0.180867 1.6330e-05
5:64507801 T C 0.088331 -2.4352e-06
5:64507961 C T 1.270531 5.5824e-08
5:64524291 A G 0.058270 1.2885e-05
5:64536801 G T 0.147338 -5.6845e-06
5:64545633 C T 0.308136 -1.9094e-06
5:64550879 A G 0.023829 2.6135e-06
5:64560206 A G 1.075296 -8.6059e-06
5:64572030 C T 0.064080 5.9666e-06
5:64574685 A G 0.618523 -2.9547e-06
5:64592319 C A 1.909388 -4.2295e-05
5:64601004 T G 0.092798 -2.0913e-05
5:64626453 C T 0.256738 1.4729e-05
5:64626582 T C 0.034495 -6.9296e-06
5:64629986 T C 0.055485 -8.9897e-06
5:64632631 T C 0.039632 1.6455e-05
5:64643101 C A 1.029136 8.4361e-06
5:64652495 C T 0.664635 5.0565e-06
5:64673915 C T 0.268980 1.2534e-05
5:64675289 C T 0.021585 2.4457e-06
5:64679866 T C 0.023568 1.3838e-05
5:64692925 C T 0.751051 5.6238e-06
5:64722667 T C 0.093087 3.1615e-06
5:64726440 T C 1.095770 5.9235e-06
5:64729286 G A 0.187361 1.9309e-05
5:64761334 T C 0.298763 2.4120e-06
5:64762465 C T 0.130999 -2.4675e-05
5:64770346 T C 0.149579 -4.5811e-06
5:64772012 A C 0.071107 -3.2761e-06
5:64772052 T C 0.055315 8.8066e-06
5:64775252 C T 0.141368 2.6443e-05
5:64779071 A G 0.034590 4.7703e-06
5:64785663 C T 0.158085 8.7890e-06
5:64822067 A G 0.509001 -1.4437e-05
5:64825102 T C 1.383962 4.4393e-06
5:64827153 A G 0.062485 -1.9355e-06
5:64829224 C A 0.079165 -5.0197e-06
5:64830491 G C 0.050426 8.6355e-06
5:64842156 A G 1.210231 -2.9012e-07
5:64851412 C T 1.298175 -1.0891e-05
5:64854953 A C 1.127429 -1.8264e-05
5:64856204 A G 0.086998 -1.7209e-05
5:64858580 T G 0.679988 -3.2313e-06
5:64858940 G A 0.056610 1.4514e-05
5:64872697 G A 0.043616 1.2666e-06
5:64881936 G A 1.333689 -1.5788e-05
5:64884526 A G 0.070893 2.8397e-06
5:64893899 T C 0.170855 1.2378e-05
5:64899228 A G 0.033519 -1.1993e-05
5:64902526 T C 0.511639 -1.0769e-05
5:64905256 C T 0.039968 -2.2179e-05
5:64915455 T C 0.042158 -3.5190e-06
5:64917478 A C 0.618475 -5.3770e-06
5:64922205 A G 0.031105 -1.6135e-05
5:64926553 C G 0.676123 -1.4044e-06
5:64937579 G A 0.614973 -5.2633e-06
5:64944445 C T 1.294173 -8.5135e-06
5:64949165 A G 1.324754 -1.5487e-05
5:64951811 A G 0.132552 -4.7056e-06
5:64953587 G A 0.039448 -5.4386e-06
5:64956557 A C 0.030282 -1.0946e-06
5:64981656 A C 0.078628 -3.4097e-06
5:65012024 C G 0.990127 -8.6873e-07
5:65012526 A G 0.690582 1.5260e-06
5:65013319 T C 0.690603 2.2353e-05
5:65013865 A G 0.021429 -1.4405e-05
5:65014835 C T 1.169359 1.2672e-06
5:65015757 A G 0.086209 -1.7042e-06
5:65033133 A G 0.502538 -2.1227e-05
5:65036299 G A 0.024152 1.8111e-05
5:65040937 A C 1.077751 6.8326e-07
5:65050052 C T 0.020671 3.7684e-06
5:65066483 T C 0.076248 5.9178e-06
5:65073750 A G 0.516912 -1.3245e-05
5:65079046 C T 0.075075 -7.2293e-06
5:65082942 C T 0.066429 2.2574e-07
5:65083209 T C 0.140212 5.7869e-06
5:65083734 G A 0.079743 2.8310e-05
5:65083865 G A 0.335885 2.6240e-05
5:65087321 G A 1.178518 -2.0093e-05
5:65103915 A G 0.070223 -5.4740e-06
5:65108409 C T 1.419059 -2.3147e-06
5:65115549 G A 1.202476 -6.2719e-06
5:65118738 T C 0.087382 3.9050e-06
5:65121193 C T 0.135656 1.1368e-05
5:65121663 C T 0.179082 4.6830e-06
5:65124705 C T 0.034036 -4.8999e-06
5:65131305 A G 0.904434 -2.1454e-05
5:65137461 T C 0.057192 1.0856e-05
5:65138341 C T 0.206832 -1.1559e-05
5:65149815 G A 0.964360 1.8005e-05
5:65156320 C T 0.066446 9.3460e-06
5:65158709 C T 0.147610 -1.5784e-05
5:65162023 T C 0.112109 -8.3604e-06
5:65163823 A G 0.044252 4.0818e-07
5:65164924 G T 0.087144 2.4523e-05
5:65166545 A G 1.169978 1.1621e-05
5:65170478 G A 0.268212 -1.8887e-05
5:65177652 C T 0.875094 1.3388e-05
5:65178744 C T 0.050151 2.0302e-05
5:65183581 A G 0.107016 1.5383e-05
5:65184523 T C 0.181391 1.1127e-05
5:65184795 C T 1.119320 -3.3525e-06
5:65196399 T C 0.865459 1.4265e-05
5:65198065 T C 0.156249 -9.0333e-06
5:65208533 G A 1.762631 1.4607e-05
5:65222698 T G 0.115444 -1.0528e-05
5:65249700 G A 1.749688 7.9717e-06
5:65249859 T C 1.710294 1.5277e-05
5:65264090 G A 0.832620 2.0204e-06
5:65267045 C T 0.138485 3.4175e-06
5:65267894 A C 0.053744 -9.1109e-06
5:65268670 G T 0.191580 4.7652e-06
5:65284524 G A 0.076159 -4.4792e-06
5:65288791 G A 1.748937 7.1723e-06
5:65312150 G A 0.114802 8.7511e-06
5:65316294 G A 0.052588 -5.8257e-06
5:65338746 T C 0.066014 4.8746e-06
5:65343653 C G 0.074507 -1.7946e-06
5:65350044 G A 0.080457 5.5406e-06
5:65350481 T C 0.086012 -2.5714e-06
5:65377258 A G 0.057522 1.1864e-05
5:65377870 A G 0.206403 9.5652e-07
5:65382474 C G 0.037673 2.2005e-05
5:65394476 G A 0.294809 -8.9274e-07
5:65397736 A G 0.060279 1.9558e-05
5:65418331 G A 0.044633 -5.5103e-06
5:65428348 T C 0.029269 7.9629e-06
5:65438155 G T 0.161226 -1.0924e-05
5:65438687 C T 0.027651 -1.4939e-05
5:65441689 A G 0.239225 1.0339e-05
5:65455141 A G 0.034195 5.7332e-06
5:65455331 G A 0.297886 -4.8729e-05
5:65461209 A G 0.022687 4.4622e-06
5:65462214 G T 0.029650 -1.3332e-05
5:65466045 C T 0.059028 -5.8734e-06
5:65474560 G A 0.024275 1.3824e-05
5:65499401 G A 0.426018 1.1195e-05
5:65506262 G A 0.316721 2.5854e-05
5:65522888 T C 1.199379 -9.9633e-06
5:65530417 C G 0.057341 1.0411e-05
5:65531178 T C 1.421170 -3.9087e-05
5:65534403 T C 1.543900 -3.0030e-05
5:65537197 G A 0.374242 3.3310e-05
5:65538296 C T 0.026906 -6.4396e-07
5:65539959 A G 0.122887 -6.3241e-06
5:65543572 C T 0.578327 2.7269e-05
5:65544029 G A 0.037952 -6.2241e-06
5:65548695 A G 0.036579 -6.4330e-06
5:65549315 C A 1.890781 -1.2510e-05
5:65551411 G T 1.126409 -3.7357e-05
5:65566306 C T 0.051178 1.6620e-05
5:65573132 A G 0.231987 4.4747e-05
5:65579669 C T 0.265441 -9.1818e-06
5:65580687 C T 0.270558 -1.1390e-05
5:65586348 C G 0.267304 -7.0416e-06
5:65590269 G A 0.308881 3.6057e-05
5:65595226 C T 0.241999 3.6830e-05
5:65595624 T C 0.112789 1.2997e-06
5:65596264 A G 0.051031 -4.0767e-06
5:65596821 C T 0.080967 7.5598e-06
5:65599040 T C 1.775347 1.9480e-06
5:65599360 A G 1.739659 -2.6202e-05
5:65600699 T C 0.218741 -6.3460e-06
5:65601335 C G 0.120296 -4.8579e-06
5:65601518 C G 0.253062 -9.6371e-06
5:65605705 A G 0.061411 -6.7862e-07
5:65614238 T C 0.202684 -5.2671e-05
5:65619013 A G 0.206685 -7.9849e-06
5:65629265 C A 0.107016 4.4104e-06
5:65630537 G A 0.685717 -2.7410e-05
5:65635913 C T 0.725400 3.7159e-06
5:65638862 T G 0.139746 -6.9976e-06
5:65642368 A G 0.048730 1.1931e-05
5:65648118 A C 1.699561 1.2742e-06
5:65651271 T C 0.216824 -1.6204e-05
5:65653071 G A 0.344749 -1.5181e-05
5:65654896 C T 1.473843 5.2503e-05
5:65655245 A G 0.029847 1.0734e-05
5:65657114 G T 0.030078 -1.6220e-06
5:65657500 C T 0.189064 3.6537e-05
5:65667251 C G 0.053646 1.0386e-05
5:65674631 A G 0.083170 5.7914e-06
5:65676103 A G 0.623857 2.2821e-05
5:65689041 G T 0.347754 5.4791e-06
5:65691546 C T 0.238283 -9.3501e-06
5:65691760 G C 0.597685 -2.2458e-06
5:65703506 A G 0.051453 -3.3765e-06
5:65707966 C T 0.038466 1.3850e-05
5:65709993 A G 0.433073 -2.2399e-07
5:65711948 T G 0.212176 1.1912e-05
5:65739439 C T 0.749273 -4.4739e-06
5:65739866 A C 0.117216 -3.3459e-05
5:65747111 T C 0.048118 -6.0286e-06
5:65755156 C A 0.275301 1.9894e-05
5:65758455 A G 0.651926 2.1530e-05
5:65771286 G A 0.044830 -6.4269e-06
5:65778503 A G 0.126817 -3.8075e-05
5:65783853 A G 0.104429 -1.0684e-05
5:65785128 A G 0.046336 -1.5651e-05
5:65790305 G A 0.085230 3.3106e-05
5:65791424 A G 0.049875 5.0740e-05
5:65811570 A C 0.054513 1.0537e-05
5:65824550 T C 0.405381 -5.3899e-06
5:65835352 G C 0.067150 -3.0578e-06
5:65846615 T G 0.331360 3.2264e-05
5:65853702 A G 0.020501 8.2049e-07
5:65858406 A G 0.676782 1.1195e-06
5:65860179 C G 0.029612 -3.6035e-06
5:65861221 T C 0.790625 1.2568e-05
5:65866617 G A 0.103800 -1.6298e-05
5:65871511 T C 0.242642 2.1150e-05
5:65872053 A G 1.774714 1.1387e-05
5:65873288 C T 0.027692 6.1533e-06
5:65874861 T C 0.236352 3.4446e-05
5:65876617 C G 1.502555 1.3943e-05
5:65882092 G A 0.792563 2.0082e-06
5:65886229 G A 0.098982 -2.0874e-05
5:65889329 C A 0.922576 3.2913e-06
5:65892594 T C 0.128420 2.2131e-06
5:65894206 A G 0.030075 2.5434e-06
5:65895875 C T 0.329487 -1.8367e-05
5:65898019 C T 0.129713 3.4594e-06
5:65898089 A G 0.165194 2.9978e-05
5:65908814 G A 0.416420 1.1060e-05
5:65909231 G A 0.508817 9.3870e-08
5:65911985 C T 1.673508 3.8200e-05
5:65912659 T G 0.087539 1.9244e-06
5:65913075 T C 0.048641 1.4243e-05
5:65913888 G A 0.435504 1.0847e-05
5:65922192 G A 1.525674 2.7910e-07
5:65924603 G T 0.560379 1.6503e-05
5:65929913 A G 0.059381 -7.2062e-06
5:65936963 A C 0.029932 2.1430e-06
5:65945752 G A 0.159435 -2.2290e-05
5:65953480 A G 0.081429 -1.9111e-06
5:65959051 G A 0.459469 4.6371e-06
5:65963463 G A 0.037439 -6.7226e-06
5:65973082 T C 0.247827 5.5741e-07
5:65976344 T C 0.042940 3.4513e-06
5:65983117 C T 0.284847 8.6716e-07
5:65983977 G A 0.188275 9.8894e-06
5:65985916 A G 1.286897 6.4786e-06
5:65993809 G A 0.067694 7.5204e-06
5:65999127 G A 0.073185 7.6138e-06
5:66003084 A G 0.054496 -7.4046e-06
5:66008227 T C 0.123777 -9.2208e-07
5:66012820 A G 0.048978 5.0109e-06
5:66014247 T C 0.069560 2.6784e-05
5:66017761 T C 0.768656 1.1116e-05
5:66018516 C T 0.059103 6.5968e-06
5:66020267 T C 0.089572 -8.8369e-06
5:66025382 T C 0.065957 -1.0267e-05
5:66026696 C A 0.023217 -2.4965e-05
5:66030069 T C 0.315201 -1.0875e-05
5:66030791 C T 1.850952 3.6088e-05
5:66032570 G A 0.020525 -8.4992e-06
5:66043640 G A 0.288043 -1.4167e-06
5:66052387 A C 0.058140 -1.6944e-05
5:66055748 C T 0.030663 -1.0705e-05
5:66071879 T C 0.235815 2.0598e-05
5:66072634 G A 0.095838 1.7506e-05
5:66079678 T C 0.057280 -1.7264e-05
5:66103482 C T 1.707812 3.2609e-06
5:66104724 T G 0.273113 -3.2762e-05
5:66106140 T C 0.704348 -6.3886e-06
5:66110507 C T 0.035261 -2.8286e-07
5:66123090 C G 0.128564 2.8050e-05
5:66124260 T C 0.159547 -9.0516e-07
5:66131571 G A 0.057321 -5.7982e-06
5:66145768 A G 0.034824 1.0544e-05
5:66146734 G A 0.088062 -1.6715e-05
5:66148984 C T 0.276171 2.0226e-06
5:66150903 A G 0.032584 2.3804e-05
5:66152258 G A 0.517565 -7.9672e-07
5:66156139 C T 0.230413 -2.3229e-06
5:66157170 T G 0.322198 -3.3817e-06
5:66158374 G A 0.556755 1.2630e-06
5:66175682 G A 0.553025 -9.0604e-06
5:66179546 T C 0.048624 1.5284e-05
5:66180409 T C 0.058032 1.5051e-06
5:66182476 T C 1.828244 -1.8601e-05
5:66186832 C A 0.028409 8.9155e-06
5:66195610 T C 0.216990 5.6581e-06
5:66198723 G A 0.297389 1.1396e-05
5:66202428 A G 0.020392 -6.6235e-06
5:66210549 C T 0.044351 -8.5475e-06
5:66217107 T C 0.020457 3.1589e-06
5:66223042 T G 0.034382 -1.1587e-05
5:66227725 G A 0.117644 8.4206e-06
5:66229100 G T 0.022014 -1.0125e-05
5:66229446 A C 0.116736 -2.3364e-06
5:66231148 A C 0.046690 -2.8759e-05
5:66234441 G A 0.120524 -1.1506e-05
5:66240744 C T 0.164932 8.7418e-07
5:66248892 G C 1.162576 5.3464e-06
5:66255326 G A 0.426209 4.6940e-05
5:66262899 A G 0.051106 4.7729e-05
5:66267343 T C 0.071335 -2.7973e-06
5:66269273 C G 0.077907 3.4968e-05
5:66274620 G A 0.145740 -3.6691e-07
5:66276513 C T 0.843642 2.2239e-05
5:66276903 T C 0.068877 4.1166e-06
5:66276998 T C 0.556871 2.1223e-05
5:66277836 T C 0.066222 -1.3165e-05
5:66280959 G C 0.064960 -6.3491e-06
5:66283159 C T 0.083962 3.4099e-05
5:66285198 T C 1.658484 -2.9731e-05
5:66287326 T C 0.082531 -5.6907e-06
5:66288357 T C 0.029731 1.2245e-05
5:66288741 G T 1.184797 -1.3305e-04
5:66289169 A G 0.030466 -3.0533e-05
5:66290451 T C 0.053214 -1.4704e-05
5:66307051 G A 0.102906 -1.1062e-05
5:66310151 A G 0.173836 6.1753e-05
5:66311777 A G 0.101288 9.2104e-07
5:66316009 G A 0.867862 1.4777e-04
5:66322059 T C 0.036310 1.3533e-05
5:66327429 T G 0.119007 -2.8513e-06
5:66331203 C T 0.525154 3.2941e-05
5:66338882 G A 0.293360 3.0084e-05
5:66354975 T C 0.327114 -2.6575e-06
5:66358761 A G 0.104698 1.0013e-05
5:66382156 G A 0.342162 1.8411e-05
5:66383812 C A 0.081960 -5.5503e-06
5:66425052 A G 0.157776 -2.0981e-05
5:66432256 G C 0.024744 -2.1587e-06
5:66435720 T C 0.074375 -5.9043e-06
5:66438174 T C 0.133117 4.1180e-05
5:66444592 A G 0.075714 -4.7312e-06
5:66447020 T C 0.102950 -8.1244e-09
5:66450856 T C 0.065535 3.7652e-05
5:66452175 A G 1.307609 -5.6623e-05
5:66458805 A C 0.075282 1.5336e-05
5:66459878 C G 1.919458 -2.7016e-05
5:66460390 A G 0.044293 4.1996e-07
5:66461363 T C 0.073851 -2.4091e-05
5:66461930 A G 0.037792 9.3552e-06
5:66462325 A T 0.054724 4.3079e-06
5:66475063 T A 0.585480 1.8841e-05
5:66475669 T C 0.037704 -1.3012e-05
5:66478626 C T 0.145880 3.3826e-05
5:66478729 G A 0.021766 2.1674e-06
5:66480653 T C 0.023887 7.5357e-06
5:66481069 T G 0.576889 1.9973e-05
5:66489565 G A 0.162760 1.1714e-05
5:66490093 C T 0.198101 2.1220e-05
5:66492412 G C 0.231117 -2.0742e-05
5:66494293 T C 0.023207 9.1505e-06
5:66495847 C T 0.797663 3.0553e-05
5:66500122 T C 0.427412 2.3170e-05
5:66500139 T C 0.065705 -3.2094e-06
5:66500268 G C 1.182944 -1.5775e-05
5:66500556 C T 0.618520 3.2606e-05
5:66502384 A G 0.035997 1.9380e-05
5:66503158 T C 0.125351 -2.0221e-05
5:66505618 T C 0.260787 7.8268e-06
5:66512152 C G 0.426341 7.2102e-06
5:66513022 T C 1.004712 9.9334e-06
5:66513335 G A 0.056542 2.9364e-05
5:66515598 A G 0.043980 -1.8768e-05
5:66517383 C G 0.103395 -8.8852e-06
5:66518706 C T 0.211537 6.4831e-06
5:66520205 C A 0.047366 -1.0117e-06
5:66531889 T C 0.091506 -7.4413e-06
5:66532398 G T 0.202402 -4.6580e-06
5:66535072 G A 1.107417 2.4549e-05
5:66537705 A G 0.066626 -1.9140e-05
5:66540222 T G 0.078424 -1.1107e-05
5:66545554 A G 0.168669 -1.3110e-07
5:66550855 T C 1.725213 -6.5250e-06
5:66551782 G A 0.361853 3.4501e-05
5:66552412 A G 0.070543 1.8791e-05
5:66561146 G A 0.122404 4.3982e-05
5:66568384 A G 1.368082 3.5909e-06
5:66568803 A G 0.068306 8.1292e-06
5:66574522 A G 0.193328 -1.3936e-05
5:66576947 G A 0.058630 -8.7464e-06
5:66577996 C A 0.030799 -3.0118e-05
5:66582358 T C 0.044555 -1.9384e-05
5:66591257 T C 0.021684 -3.1723e-06
5:66598852 A G 0.044922 -3.1712e-05
5:66599812 G A 0.133769 1.2783e-05
5:66601023 C T 0.259971 2.0334e-05
5:66603788 T C 0.073705 -3.6229e-06
5:66613579 T C 0.126011 1.7877e-05
5:66618446 C G 0.087620 -1.2991e-05
5:66633163 C T 0.276392 2.5705e-05
5:66635673 G A 0.117780 1.7335e-05
5:66639610 G A 0.031278 -1.3800e-05
5:66639898 A G 0.115138 2.7602e-05
5:66644885 G A 0.061329 5.5854e-07
5:66651414 C T 0.022816 -2.9573e-06
5:66651439 A G 0.162212 1.1207e-05
5:66667903 G A 0.043797 -7.9470e-06
5:66670452 A C 1.009921 -4.0786e-06
5:66671584 A G 0.029898 -6.0799e-06
5:66672112 A G 0.025213 -2.6996e-06
5:66675012 A C 0.039836 2.2324e-05
5:66676049 G C 0.045432 2.3189e-05
5:66676464 A G 0.075867 3.2316e-05
5:66678220 C T 0.848293 -1.2489e-05
5:66679040 T C 0.194113 2.4039e-05
5:66681580 T C 0.030146 5.3139e-06
5:66697009 A G 0.058049 -1.3745e-07
5:66701037 T C 0.863076 8.1109e-07
5:66701863 A G 0.114832 -1.1495e-05
5:66714141 G A 0.248456 1.6660e-05
5:66723565 G A 0.066303 1.2523e-06
5:66724273 A G 0.052680 5.4924e-06
5:66734572 A G 0.769852 1.4850e-05
5:66735187 T C 0.174448 2.4040e-06
5:66746197 A G 1.293547 7.4167e-06
5:66753720 C T 0.458010 2.9141e-05
5:66763592 G A 0.613304 4.6580e-05
5:66764580 T C 0.032040 1.8102e-05
5:66769705 A G 0.492230 -2.2284e-05
5:66771107 C T 0.090459 1.2156e-05
5:66773955 C T 0.598702 4.5463e-05
5:66774504 T C 0.776618 3.3274e-05
5:66776800 G A 0.020671 -1.4367e-05
5:66778266 T C 0.076714 -1.5572e-06
5:66792177 T C 1.159914 -1.3645e-05
5:66792556 G A 0.491234 6.8342e-07
5:66792794 G A 0.247272 2.5392e-05
5:66794265 G C 0.771474 1.3196e-05
5:66794388 G A 0.145009 8.3122e-06
5:66798668 G A 0.564092 -1.8703e-05
5:66809632 A G 0.088664 -1.2172e-05
5:66813303 T C 0.094705 1.4844e-05
5:66823731 G A 0.022422 -1.9478e-05
5:66827194 G A 1.800131 6.9689e-06
5:66828529 T C 0.100152 -2.8011e-06
5:66832992 C T 0.022422 6.1201e-08
5:66833257 A G 0.132780 2.6770e-06
5:66834548 T C 0.026553 1.7384e-05
5:66835146 T C 0.761530 3.2742e-05
5:66835390 A G 0.600990 2.9219e-05
5:66838328 G A 1.901538 3.7221e-05
5:66845491 C T 0.049882 -1.0233e-06
5:66854440 T C 0.318689 2.9404e-06
5:66885081 C T 0.033767 7.1283e-06
5:66888904 C T 0.635886 4.2060e-05
5:66900731 G T 0.041151 -2.8299e-05
5:66900986 T C 0.022602 -1.9750e-05
5:66908318 T C 0.107927 4.3351e-06
5:66912815 G T 0.075466 -3.9978e-06
5:66918936 A G 0.087311 -2.3315e-05
5:66929835 A G 0.056352 -2.0960e-05
5:66931117 A C 0.197210 1.0396e-05
5:66963489 G T 0.256374 1.9741e-05
5:66967532 T C 0.082242 -1.4236e-05
5:66969839 G A 0.110783 2.2872e-05
5:66975415 A G 0.078223 -2.6427e-06
5:66982160 G A 0.034063 2.1250e-06
5:66983347 G A 0.099747 2.2647e-05
5:66985860 C T 0.205254 4.0388e-06
5:66986504 T C 0.056995 -1.1244e-05
5:66996059 A C 0.986754 4.4006e-05
5:67015614 A C 0.271404 5.1370e-06
5:67022213 C A 1.858190 -3.0058e-05
5:67023975 T C 1.008058 -5.4928e-05
5:67027286 C T 0.123346 -2.3115e-06
5:67060334 A G 0.662374 3.3712e-05
5:67060688 A G 0.485736 1.9302e-05
5:67063053 C T 0.369731 -2.1932e-05
5:67070158 A G 0.027790 3.6512e-06
5:67083327 G A 0.684972 3.3515e-05
5:67087549 A G 0.058436 -1.5181e-05
5:67088306 G T 0.691680 2.8731e-05
5:67092594 C T 0.059310 -1.3793e-05
5:67096115 A G 0.048056 -4.9681e-06
5:67096208 G A 0.540303 1.9178e-05
5:67097254 A G 0.164191 2.1698e-06
5:67097531 A G 0.586568 -8.8252e-06
5:67098280 A G 1.711205 -1.7612e-05
5:67098652 G A 0.760812 -2.6073e-05
5:67101342 T C 0.102763 1.2358e-06
5:67102159 G A 0.320103 -2.6655e-05
5:67106319 A G 1.261681 -8.1288e-06
5:67106462 G T 0.029017 3.9126e-06
5:67109766 C T 0.276831 3.2256e-05
5:67110420 G T 0.222352 4.7668e-06
5:67112273 C T 0.029385 -3.6343e-06
5:67120334 T G 0.822587 -1.1173e-05
5:67122233 T C 0.068551 -1.9582e-06
5:67122415 A C 0.043195 -1.3803e-05
5:67136327 T C 0.248119 -3.1031e-06
5:67137609 G A 0.127697 -1.7791e-05
5:67140032 C T 0.931276 3.3743e-05
5:67151668 G A 0.547042 3.1577e-06
5:67157852 A G 1.514856 1.4409e-05
5:67168290 T C 0.083663 -1.6477e-05
5:67175007 C T 0.317329 -2.4264e-05
5:67196963 A C 0.181857 1.0459e-05
5:67197410 A G 0.036993 -2.8649e-06
5:67206858 G A 0.335131 3.9889e-06
5:67207725 G A 0.432277 5.5172e-06
5:67207957 G T 0.107315 -6.4991e-06
5:67208839 A G 0.121023 1.5858e-05
5:67233886 A C 0.120493 -1.2287e-05
5:67234859 T A 0.030680 -1.0970e-05
5:67235506 A C 0.858938 3.3772e-05
5:67238839 T C 0.339537 -1.0952e-04
5:67250166 T C 1.777536 -3.2715e-06
5:67256873 A G 1.336756 -2.2208e-05
5:67265695 G A 0.449834 5.0275e-06
5:67269534 G A 0.024037 1.4366e-05
5:67269757 C T 0.070978 -5.7273e-06
5:67269882 G A 0.171395 -3.2979e-05
5:67272056 C T 0.455365 2.1412e-05
5:67278917 G T 0.254891 -3.5614e-06
5:67286658 G A 0.113935 -8.2691e-06
5:67286788 C T 1.214699 1.0573e-05
5:67288567 T C 0.020232 4.9595e-08
5:67290972 G A 0.456555 4.2971e-05
5:67294639 T C 1.863715 3.7372e-06
5:67295413 C T 1.444452 2.9619e-06
5:67298287 T C 0.038364 -1.3328e-05
5:67301166 G A 0.392455 -3.0967e-05
5:67302453 A G 0.216660 -3.0567e-06
5:67303386 T C 0.506349 1.3103e-05
5:67308277 A G 1.136496 -2.0152e-05
5:67308471 G A 1.828571 -4.1625e-06
5:67309764 G A 0.308898 -3.1162e-05
5:67309775 C T 1.396195 2.8368e-05
5:67310667 C T 0.075350 3.2198e-05
5:67311762 G A 1.577079 -2.2888e-05
5:67317499 A G 0.650090 2.0345e-06
5:67318389 G A 0.036069 -2.2372e-06
5:67323859 C T 0.192865 -2.3386e-05
5:67325930 G C 0.958118 4.3202e-05
5:67326258 T C 1.731975 -4.0945e-06
5:67326806 A G 0.194667 -1.8891e-05
5:67328474 A G 0.064988 -3.3397e-06
5:67328752 T C 0.166615 -3.0395e-05
5:67335591 A G 0.619526 -9.3228e-06
5:67335658 C T 1.607487 -1.4412e-05
5:67341639 A G 0.037667 -3.5410e-05
5:67344993 T C 0.414578 7.2690e-06
5:67345465 A C 0.028106 -6.7610e-06
5:67348542 C T 0.310842 2.0809e-05
5:67350940 T C 0.699191 -1.2231e-05
5:67386576 C T 0.552063 -3.0605e-06
5:67386642 G T 0.195432 1.9147e-05
5:67387475 A G 0.059531 -1.3449e-06
5:67390815 C T 0.671347 -7.0853e-06
5:67394560 G T 0.171762 1.6555e-06
5:67396789 A G 0.476400 -2.1548e-05
5:67405073 T G 0.174676 3.0597e-05
5:67406214 A G 0.351786 -1.4292e-06
5:67407780 C T 0.033039 7.3144e-06
5:67407840 C A 0.484893 -7.3980e-06
5:67408098 T C 0.055070 2.9092e-06
5:67408192 A G 0.163399 3.9538e-06
5:67409374 C G 0.123097 -2.1682e-05
5:67410305 G A 0.032883 1.9169e-05
5:67416409 T C 1.014361 -1.1291e-05
5:67418107 T C 0.119820 -2.6844e-05
5:67423766 T C 0.783442 1.1800e-05
5:67425375 T C 0.322759 1.6999e-05
5:67432544 G A 0.242033 -4.2096e-06
5:67449308 A G 0.481578 -9.2204e-06
5:67450350 C T 0.841439 -8.1502e-06
5:67452079 G A 0.020532 1.4024e-05
5:67454215 A G 0.061333 1.3237e-05
5:67462898 T G 0.020593 1.7091e-05
5:67469151 A G 0.052170 -1.0636e-05
5:67473708 T C 0.064590 -8.2613e-06
5:67477132 C T 0.302754 9.4772e-07
5:67481170 T G 0.263775 1.2732e-05
5:67492112 C T 1.960528 -1.8814e-05
5:67508954 G A 0.054516 7.0673e-06
5:67517563 T C 0.445645 3.7937e-06
5:67520226 A G 0.903941 -5.3204e-06
5:67526221 G T 0.064586 2.4749e-05
5:67529191 A G 1.011576 -1.5771e-05
5:67531669 G A 0.039921 1.0877e-05
5:67532815 C G 0.289138 -1.2845e-05
5:67534057 G A 0.657951 8.0529e-06
5:67535789 T C 0.089585 3.9181e-06
5:67542082 C T 1.659049 9.8648e-06
5:67546982 C T 0.051341 -7.9840e-06
5:67547811 T C 0.025907 -1.6663e-05
5:67560716 T G 0.380668 5.1474e-06
5:67564383 A G 0.740777 2.2395e-06
5:67564731 T C 0.109192 -1.8569e-05
5:67568240 G C 0.175155 -8.8137e-07
5:67568728 G A 0.227975 3.1299e-05
5:67571028 G A 0.409393 -8.8798e-06
5:67575344 G A 0.482652 -1.1942e-05
5:67588148 A G 0.346214 1.4175e-05
5:67595431 T C 0.089497 2.6606e-05
5:67595509 C A 0.050481 -1.3878e-05
5:67595861 A C 0.364424 1.4795e-05
5:67596088 A G 0.920754 2.8665e-06
5:67596206 T C 0.031673 -1.8047e-05
5:67608743 T C 0.935380 -1.8957e-05
5:67613801 C A 0.191264 2.9865e-05
5:67614893 C T 1.766453 1.5867e-05
5:67625070 C T 0.313664 3.0301e-05
5:67625216 A G 0.048342 -7.0604e-06
5:67625955 C T 0.722632 9.3918e-06
5:67626658 C G 0.086199 7.4051e-06
5:67633340 C T 0.254647 -3.1656e-06
5:67633433 T C 0.103548 2.2977e-05
5:67638051 T C 0.354255 -1.9639e-05
5:67644040 A G 0.034712 -1.7731e-05
5:67645898 G T 0.042307 1.8605e-05
5:67648208 C T 0.171113 -5.9945e-06
5:67650310 T C 0.042851 -2.1779e-05
5:67653042 A C 0.099764 1.0970e-05
5:67653486 C T 0.101158 -1.4664e-05
5:67661709 A G 0.858972 -1.4343e-05
5:67668715 C T 0.037792 1.0789e-06
5:67668783 G A 0.090442 -1.3652e-05
5:67669240 C A 0.036297 -1.0850e-05
5:67678504 A G 0.164871 -1.9733e-05
5:67687665 C T 0.184485 2.4707e-05
5:67687778 G A 0.122720 -1.4030e-05
5:67689085 G T 0.166248 1.4818e-05
5:67690192 C T 0.216871 1.9435e-05
5:67698038 A G 0.100142 -9.2032e-06
5:67698942 C T 0.370462 2.2744e-05
5:67699045 T C 0.222355 1.7522e-05
5:67705892 T C 0.037160 3.6060e-06
5:67710792 A C 0.102702 3.4089e-06
5:67711123 G A 0.098326 8.5750e-06
5:67715716 G T 0.035168 1.1463e-05
5:67720890 T G 0.028127 4.6255e-06
5:67721618 A G 0.146672 1.2108e-05
5:67724356 A C 0.030252 6.6539e-06
5:67725393 G A 0.292031 7.4813e-06
5:67725631 C T 0.060683 1.9234e-05
5:67729498 A G 0.041553 -3.0477e-05
5:67731297 G A 0.111191 -3.4600e-06
5:67731430 C T 1.789344 -3.0070e-05
5:67735504 T C 0.051836 -2.1217e-05
5:67738430 A G 1.015751 3.6882e-05
5:67743590 C T 0.215304 -3.1845e-05
5:67749198 A G 0.689967 4.2783e-05
5:67751350 A G 0.339085 4.8815e-05
5:67751381 A G 1.687906 -2.1293e-05
5:67760607 C A 0.099428 7.1818e-06
5:67760953 G T 0.115026 3.9910e-05
5:67761640 G T 0.382436 -7.5640e-06
5:67768917 T C 0.527125 -1.7170e-06
5:67769308 G A 0.034066 -3.9953e-06
5:67769529 T C 0.090394 1.1674e-05
5:67781021 T C 0.343185 6.5654e-06
5:67798510 G T 0.160448 -1.8128e-05
5:67799515 G A 0.800247 7.1406e-06
5:67812511 A G 0.059548 1.4802e-05
5:67825930 G A 0.060881 -1.6545e-05
5:67827095 A C 0.050120 -6.1802e-06
5:67828849 C T 0.025094 -9.8561e-06
5:67832003 A G 0.051456 -1.5520e-05
5:67845698 A C 0.869821 7.1747e-07
5:67846564 A G 0.087525 4.4569e-06
5:67853546 G A 0.160322 -5.9194e-06
5:67877281 C T 0.049943 -1.3518e-05
5:67881128 G A 0.035821 5.2292e-06
5:67881238 T C 0.081409 2.1388e-06
5:67883662 T C 0.483914 -1.2592e-05
5:67892239 C T 0.318213 -1.0657e-05
5:67896679 C T 0.085461 -2.0943e-05
5:67901292 C T 0.400275 -1.0188e-05
5:67904481 A G 0.046496 -5.9115e-06
5:67915038 C T 0.087042 7.9465e-06
5:67922798 T C 0.096385 9.4841e-06
5:67924890 C G 0.088062 3.9894e-06
5:67926488 A G 0.101097 7.5897e-06
5:67926988 G A 0.338259 -1.9255e-05
5:67929236 C T 0.044895 1.8337e-05
5:67938981 A G 1.930790 2.9806e-05
5:67941124 A G 0.051225 4.4555e-05
5:67944870 G A 1.659542 1.7949e-05
5:67954756 T C 1.974858 3.0549e-05
5:67957492 C T 1.976949 2.5887e-05
5:67957782 G A 0.065073 -6.0994e-06
5:67958744 C T 0.179313 3.8675e-05
5:67958925 G T 0.081480 -2.6924e-05
5:67961802 A G 0.081919 9.7445e-06
5:67962330 T C 1.748430 2.5038e-05
5:67965770 T G 1.641115 3.5320e-06
5:67970708 A G 0.067949 2.6871e-05
5:67970865 C T 1.977843 2.2818e-05
5:67972356 A G 0.059990 2.6777e-07
5:67994198 C T 0.488792 -3.1473e-06
5:68000986 C T 0.368850 2.5702e-05
5:68003457 C T 0.657719 2.0250e-05
5:68004340 A G 0.041512 -2.4567e-05
5:68005609 G A 0.166595 5.4861e-06
5:68019774 T C 0.674892 -1.5309e-06
5:68023095 A C 0.051093 6.1675e-06
5:68030177 T C 0.297753 -1.0563e-05
5:68030799 T C 0.495993 -8.0146e-06
5:68036921 T C 0.777852 7.3057e-06
5:68037048 T C 0.954929 1.5479e-05
5:68042186 G A 0.176016 1.2714e-05
5:68042443 T C 0.162695 -2.0186e-05
5:68047035 C G 0.046061 7.1177e-06
5:68050573 A C 0.034750 1.0161e-05
5:68050920 A C 0.029959 8.3148e-06
5:68061720 C T 0.048492 2.4817e-06
5:68071181 C A 1.600677 8.1378e-06
5:68072719 G A 1.156674 -5.4461e-06
5:68084208 G T 0.112313 -1.4823e-05
5:68092208 G A 0.062989 1.4840e-05
5:68105237 T C 0.024703 2.4708e-05
5:68118222 A G 0.841687 7.8002e-06
5:68130358 G T 0.022762 2.5344e-05
5:68136159 A G 0.023585 -3.3224e-06
5:68142407 A G 0.110671 1.5675e-05
5:68142751 C T 1.381226 -9.5046e-06
5:68151922 A G 0.022864 -1.4455e-06
5:68157663 C T 0.047747 -2.6245e-05
5:68187114 C T 0.046805 -8.5077e-06
5:68190801 T C 0.303356 5.8407e-06
5:68191972 G A 0.640496 7.2849e-06
5:68192468 A G 0.021908 1.6665e-05
5:68195164 A G 0.143731 -2.4858e-05
5:68199678 A G 0.354309 1.3951e-05
5:68200792 G A 0.193963 -5.7491e-08
5:68219558 G A 0.035705 -8.3569e-06
5:68222794 T C 0.342607 7.3283e-06
5:68232426 G C 0.835670 9.2955e-06
5:68235119 C T 0.156671 -3.5524e-05
5:68238931 A G 0.052153 3.1066e-07
5:68240916 C T 0.050260 4.2726e-06
5:68241498 A G 0.108373 1.8357e-05
5:68244835 T C 0.050515 2.8264e-06
5:68250226 A G 0.303523 8.4687e-06
5:68250652 A G 0.036507 -2.6566e-05
5:68252021 T C 0.547871 -7.9937e-06
5:68258539 G A 0.762339 1.3323e-06
5:68266066 C T 0.126082 -5.3282e-06
5:68268229 A G 0.049134 9.5881e-06
5:68291022 G A 1.597495 5.1842e-07
5:68292947 C T 0.114666 -3.6930e-06
5:68304543 C T 0.053476 -5.6043e-06
5:68323790 G A 0.293819 7.0479e-06
5:68326128 C T 0.868801 -1.0890e-05
5:68331077 G A 0.124151 -2.3971e-05
5:68336134 T C 0.036269 5.4736e-06
5:68336434 G A 0.028089 6.6392e-06
5:68338718 A C 0.083717 -7.3297e-06
5:68339119 A G 0.050579 1.0913e-05
5:68355586 T C 0.658012 -1.1540e-05
5:68365157 G A 0.919863 -3.3145e-06
5:68367553 G A 0.967137 -2.7592e-06
5:68396580 A G 0.485185 -1.2359e-05
5:68403982 C T 0.050647 -7.0823e-07
5:68406624 A C 0.057365 2.0371e-07
5:68414334 A G 0.022823 -1.3071e-05
5:68417755 G A 0.852954 3.8997e-06
5:68422101 G T 1.223417 -2.3219e-06
5:68425035 T C 0.768299 1.3398e-06
5:68429040 A C 1.419521 -5.1417e-06
5:68431282 A G 0.038860 -1.5378e-05
5:68436503 T G 0.481884 8.3101e-06
5:68449239 A G 0.995706 7.9100e-06
5:68455166 T C 0.732448 1.1120e-05
5:68465471 T C 1.043202 1.0809e-05
5:68469058 G A 0.239585 7.3281e-06
5:68513290 G A 0.816257 3.8525e-06
5:68520276 T C 0.040471 1.0572e-05
5:68521895 G A 0.042375 8.5049e-06
5:68558550 A T 1.054703 5.0654e-06
5:68559199 C T 1.935522 1.2668e-05
5:68561909 T C 0.654840 9.5468e-06
5:68568858 T C 0.048481 2.0291e-05
5:68569056 C T 0.027851 4.3825e-06
5:68587109 T C 1.129849 -1.3386e-05
5:68594389 A G 1.119164 -1.0332e-06
5:68594557 T C 0.879524 3.8442e-06
5:68596197 G A 0.034263 -8.8484e-06
5:68607139 A G 0.147712 2.8372e-06
5:68616079 A G 0.041835 -1.0658e-05
5:68616331 T C 0.923575 7.3713e-07
5:68621286 T C 0.051728 -3.7992e-05
5:68627806 G T 1.963632 -2.6330e-06
5:68636721 A G 0.023836 1.8035e-05
5:68643336 G A 0.311896 7.9770e-07
5:68653059 A G 0.031720 7.1207e-06
5:68656135 C A 1.887258 -2.5069e-06
5:68658778 C G 0.100900 -2.4199e-06
5:68664647 C T 1.898464 1.1330e-07
5:68665462 T C 0.043460 1.5388e-06
5:68666912 T C 0.070720 8.1109e-06
5:68667542 A G 0.022449 -1.7690e-05
5:68668992 C T 0.078607 -1.6813e-06
5:68682536 C A 0.102709 2.8692e-05
5:68682598 G C 0.038197 1.0163e-05
5:68683217 T C 0.088130 -7.4418e-06
5:68685037 C A 0.047098 2.8614e-06
5:68695940 G T 0.635111 -4.8056e-06
5:68704933 A G 0.024819 -1.2092e-05
5:68705148 G A 1.963557 4.8827e-06
5:68720419 G T 0.950716 -7.1950e-07
5:68725254 T G 0.053469 -2.2325e-05
5:68730441 T C 0.946347 -2.4882e-06
5:68740653 C A 1.940271 8.3315e-06
5:68749848 A G 1.635869 1.4867e-05
5:68750574 T G 0.041913 -1.7232e-05
5:68761726 T C 0.112752 -4.1967e-06
5:68766397 A G 0.055788 -1.2967e-05
5:68769560 G A 0.199675 -6.6858e-06
5:68775065 T C 1.594595 2.4569e-05
5:68787258 T G 0.043732 -1.5098e-06
5:68795818 C G 0.225051 -7.7304e-06
5:68804987 G C 0.023285 -2.1867e-05
5:68805616 A G 0.088776 -5.2031e-07
5:68820348 T G 1.772538 7.0388e-06
5:68822698 C G 0.048478 2.0296e-05
5:68826788 A G 0.112419 -8.1915e-06
5:68829459 T C 0.058705 -6.0820e-06
5:70256200 A G 0.273696 -2.8226e-05
5:70671482 G A 0.046078 1.7537e-05
5:70675231 C T 1.319706 -4.3313e-06
5:70698955 C G 0.035222 -3.5175e-06
5:70701185 C A 0.606654 5.0126e-06
5:70731744 T C 0.925302 2.2168e-06
5:70751818 G T 1.664767 -4.6141e-07
5:70762447 G A 0.929862 1.6646e-06
5:70767644 G A 0.057168 -2.4960e-06
5:70772293 T C 0.033736 -5.9447e-06
5:70778014 T C 0.043463 2.3326e-05
5:70798541 G A 0.179143 -1.1077e-05
5:70800475 T C 0.680719 -4.5886e-06
5:70806958 A G 1.663506 -5.3276e-06
5:70809169 G A 0.929294 -2.7442e-07
5:70812303 T C 0.087943 -1.2202e-05
5:70818130 A C 0.052531 2.4813e-06
5:70818150 G C 0.044459 -1.3347e-05
5:70827975 A G 0.161658 -2.6016e-05
5:70858268 G A 0.069645 -3.5766e-06
5:70858342 G A 0.100679 4.8015e-06
5:70859982 G A 0.053513 -2.0326e-05
5:70866543 G A 0.031642 -8.6186e-06
5:70878529 A G 1.663574 -8.0590e-07
5:70879608 T C 0.025924 2.5702e-06
5:70882245 C T 0.983484 8.5590e-07
5:70885973 T C 1.611329 -2.3966e-06
5:70891683 G C 0.068489 1.2458e-05
5:70893338 C G 0.078322 -2.3170e-06
5:70899296 G A 1.745877 4.6680e-06
5:70923455 A G 0.748230 -3.7385e-06
5:70927856 A G 0.925238 -1.0243e-07
5:70928251 C T 0.682015 -7.3273e-07
5:70939437 A G 1.572160 4.9594e-06
5:70943181 G A 0.085414 3.0538e-06
5:70948654 A G 1.724359 -5.3715e-07
5:70955434 G A 0.035056 -1.4308e-05
5:70956193 C A 0.093985 2.8908e-05
5:70959822 G T 1.451235 -2.5040e-05
5:70960199 A G 0.047122 9.4550e-06
5:70960756 G A 0.170552 -7.1890e-06
5:70967745 A G 0.086719 5.0109e-06
5:70972262 A G 0.784295 -2.1882e-06
5:70974096 T G 0.632449 -1.8812e-05
5:70975592 A G 0.050797 1.0254e-05
5:70976058 G A 0.274913 1.2895e-05
5:70976386 A G 0.897805 -1.5068e-05
5:70979078 G A 0.071556 1.2425e-05
5:70986022 C T 0.089130 -2.2120e-05
5:70988816 G A 0.211748 -1.8858e-05
5:70989408 A G 0.554494 3.4613e-05
5:70992610 T C 0.078499 5.5460e-06
5:70993583 G T 0.092625 3.4077e-06
5:70997560 C T 0.043565 -4.3088e-07
5:71000610 A G 0.029864 1.3712e-05
5:71006707 G A 0.813751 5.8674e-05
5:71011901 G C 0.845872 5.9831e-05
5:71013419 C T 1.166347 2.2800e-05
5:71017951 G T 0.387362 1.8209e-05
5:71020547 G A 0.309496 1.7453e-05
5:71026807 G T 0.325315 3.3510e-06
5:71033528 A G 0.088059 -1.8347e-05
5:71038310 G A 0.039775 -5.6095e-06
5:71040309 G A 0.407979 5.9992e-06
5:71042262 C A 0.307806 2.0740e-06
5:71047045 A G 0.307113 3.4250e-06
5:71048880 G T 0.408006 4.8128e-06
5:71065672 C T 0.059062 8.0714e-06
5:71065780 T C 0.041474 -1.3035e-05
5:71073391 T C 0.069802 -5.2206e-06
5:71077144 A G 0.027943 9.5001e-06
5:71079676 G A 1.330969 5.3948e-05
5:71081960 C T 1.024981 2.4897e-05
5:71083185 T C 0.068972 1.5416e-05
5:71097024 A C 1.332550 5.6756e-05
5:71097137 A G 0.065572 1.0838e-05
5:71097970 T G 0.051154 4.0345e-06
5:71102112 A G 0.032448 -3.8738e-06
5:71102724 G A 0.092309 1.0976e-05
5:71105662 C T 1.432359 3.2049e-05
5:71109042 G T 0.053047 4.7786e-07
5:71111860 T G 0.071321 9.2394e-06
5:71113867 T C 0.031302 -2.3826e-05
5:71124691 C T 0.074344 1.3591e-05
5:71125703 T C 0.584562 -2.4218e-05
5:71126009 T G 0.024387 -1.4993e-05
5:71126782 A C 0.164327 -2.4796e-06
5:71127410 T C 0.094114 4.3604e-05
5:71127483 C T 0.031421 -4.3111e-05
5:71133291 T G 0.208885 3.4446e-05
5:71133485 A G 0.173452 -4.0030e-05
5:71135107 T G 1.657845 -7.4464e-07
5:71140304 A G 1.366895 -1.2450e-05
5:71144626 A G 0.107060 -3.2585e-06
5:71156117 T C 0.729864 1.5120e-05
5:71157880 A G 1.351106 -2.1931e-05
5:71158565 C T 0.043232 -4.4482e-06
5:71171484 A G 1.173612 -3.0831e-07
5:71176588 G T 0.070431 -5.2147e-06
5:71183196 C T 0.095307 -5.5111e-05
5:71184461 T C 0.169835 1.4265e-05
5:71185369 C A 0.116203 -1.3458e-07
5:71191962 G A 0.068731 -5.6119e-06
5:71199056 C T 1.211993 -2.0833e-05
5:71199721 G A 0.064423 -1.9434e-05
5:71200670 A G 1.653490 -1.1009e-05
5:71206835 T G 0.024421 -1.1203e-05
5:71212028 A G 0.110882 -1.4866e-06
5:71215797 A G 0.333499 -1.8965e-05
5:71220261 G A 0.121285 -4.1621e-05
5:71230743 T C 0.229872 -3.3060e-06
5:71231709 C T 0.041733 2.5244e-05
5:71232542 T C 0.050773 -2.2326e-05
5:71239746 A C 0.030673 2.5127e-05
5:71240138 G T 0.743137 1.1143e-07
5:71241023 C T 0.258669 2.0222e-06
5:71241383 A G 0.059228 -1.1165e-05
5:71241475 T C 0.091142 -1.0412e-06
5:71241663 G C 1.644205 2.1740e-05
5:71245810 C T 0.906804 -1.6303e-06
5:71249940 G A 1.392775 -2.3091e-05
5:71257317 C T 0.895017 -5.9947e-05
5:71266894 A G 0.072284 4.8190e-06
5:71267861 G T 0.032710 9.0134e-06
5:71271690 C T 0.432661 -1.3824e-05
5:71273347 A G 0.173024 -7.6040e-06
5:71293074 T C 0.374222 -2.8604e-05
5:71303913 A G 0.040862 1.2074e-05
5:71310346 T G 0.033906 -7.3421e-06
5:71326427 T C 0.325009 4.6929e-06
5:71336805 T G 0.263850 3.9604e-06
5:71341276 A C 0.051120 -8.2224e-06
5:71347502 A G 0.258067 3.1201e-05
5:71365841 C T 0.027127 -1.3921e-06
5:71370861 T C 0.044062 -1.2481e-05
5:71372026 G A 0.246946 2.1887e-06
5:71375719 C T 0.230865 2.8631e-05
5:71375853 G A 0.084975 2.4698e-05
5:71380914 C T 0.530036 -3.2308e-05
5:71381885 A G 0.072630 4.9294e-06
5:71389751 A G 1.111113 -2.5256e-05
5:71391412 G A 0.714578 7.8951e-06
5:71391554 T A 0.031346 1.8233e-06
5:71396751 G A 0.068989 -2.7781e-05
5:71397773 A G 0.048689 3.6168e-05
5:71402382 T C 0.330891 -2.1861e-05
5:71406967 A G 0.060238 2.1964e-05
5:71410356 C G 1.432937 -1.5788e-05
5:71420451 C T 0.100145 2.8851e-06
5:71422735 A G 0.036810 1.8769e-05
5:71424084 A G 0.068625 1.0429e-05
5:71427909 G A 0.836989 -1.4858e-05
5:71435390 T G 0.025570 -9.8944e-06
5:71438236 T C 0.097422 1.1899e-05
5:71438968 G A 0.026213 5.6083e-06
5:71440155 A G 0.136520 -1.4796e-05
5:71444596 G A 0.127946 5.6197e-06
5:71446207 T C 0.420432 1.3671e-05
5:71448748 A G 0.169094 -1.0259e-05
5:71450912 T C 0.218513 -1.5340e-05
5:71454783 T C 1.699877 7.9101e-06
5:71455618 G A 1.482265 2.2893e-05
5:71459466 T C 0.032723 1.1999e-05
5:71460978 C T 0.030167 -1.6643e-05
5:71461469 C T 0.265278 3.8503e-05
5:71464268 C T 0.821064 -3.6017e-05
5:71471263 A C 0.026753 1.1218e-05
5:71471329 T C 0.678618 3.2465e-05
5:71472524 A G 0.068177 1.5423e-05
5:71476905 T C 0.305042 -2.5498e-05
5:71477115 A G 1.344742 1.4332e-05
5:71481887 T C 1.604278 3.9648e-05
5:71482595 C T 0.085730 -1.7469e-05
5:71483741 A G 0.220305 -9.9828e-06
5:71490962 G A 1.654741 2.8773e-05
5:71495041 C T 0.499315 -1.3206e-05
5:71496419 G A 0.663020 2.9210e-05
5:71498383 A G 0.168594 1.0443e-05
5:71506529 T C 0.624585 2.5770e-05
5:71507473 C T 0.276525 6.2583e-06
5:71519664 T C 0.800794 3.6384e-06
5:71521527 G C 0.211330 -1.3851e-05
5:71521964 A G 0.030092 3.5356e-06
5:71534553 G A 1.891121 1.4974e-05
5:71540604 C T 1.294329 1.1599e-05
5:71545234 T C 0.280788 1.3335e-05
5:71548805 C A 0.048090 -4.0485e-07
5:71563822 T G 0.527244 1.6141e-05
5:71586735 A G 0.153040 -1.4395e-05
5:71609959 G A 0.047084 -6.3018e-06
5:71624840 T C 1.934462 5.8213e-06
5:71642962 G A 0.028385 5.5103e-06
5:71648590 A G 0.058164 -2.5420e-05
5:71653190 T C 0.040981 -1.4463e-05
5:71667074 T C 0.707564 2.1611e-06
5:71667678 A G 0.237903 -4.1054e-06
5:71689880 C T 0.936767 2.7600e-06
5:71692015 C A 0.031057 -1.8134e-05
5:71698226 T C 0.071188 4.8174e-07
5:71711324 T C 0.091241 -1.3944e-05
5:71713199 A G 1.523260 3.3467e-06
5:71716928 G C 0.303271 2.4156e-05
5:71728153 A G 0.066232 2.7582e-05
5:71729221 A G 0.907314 8.7563e-06
5:71739602 C G 0.224059 -9.5494e-06
5:71741381 G A 1.756423 -6.9501e-06
5:71745051 T C 0.029589 -3.4305e-05
5:71752688 A G 0.031629 -3.3730e-06
5:71754465 T G 0.368194 8.1757e-06
5:71756670 T C 0.280934 2.2408e-05
5:71756896 C T 0.042858 -8.7409e-06
5:71758330 A C 0.123601 -1.4697e-05
5:71758799 G T 0.081348 -4.3071e-05
5:71761008 T C 0.124454 -2.2386e-05
5:71762559 T G 0.053642 -1.8877e-05
5:71762711 A G 0.253838 1.1691e-05
5:71763456 T C 0.135092 9.8253e-06
5:71763715 G A 0.516892 5.0397e-07
5:71772130 A G 0.100159 -4.5173e-06
5:71773417 C T 0.158357 -2.3703e-05
5:71777354 A G 0.022072 -1.7826e-05
5:71780033 T C 0.551084 5.4521e-05
5:71786899 T G 0.286442 3.3333e-05
5:71798468 G C 0.021487 -1.3289e-05
5:71799791 C A 0.058035 -1.8824e-05
5:71804002 C T 0.364709 -8.3644e-06
5:71804810 C T 0.185491 2.4300e-07
5:71818834 G C 0.110209 -4.6540e-07
5:71845634 T C 0.441916 -8.7669e-06
5:71849569 A G 0.188469 -4.8772e-06
5:71870990 C A 0.050872 3.8535e-07
5:71880536 G A 1.361697 -1.5605e-05
5:71888116 T C 0.119395 1.0650e-05
5:71909347 T C 0.194259 -8.8005e-06
5:71914630 A G 0.118671 6.5179e-06
5:71947654 G A 0.427307 -2.0278e-07
5:71954926 A G 0.249982 1.1974e-06
5:71974786 C T 0.073735 9.2616e-07
5:71988725 T C 0.034841 1.1960e-05
5:72001313 A C 0.021157 -1.0155e-05
5:72007304 A C 0.423376 3.5762e-07
5:72018529 G A 0.168635 -3.1103e-06
5:72034113 T C 0.041563 1.5860e-06
5:72037577 A G 0.093825 -1.1263e-05
5:72061369 G A 0.094525 -6.9907e-06
5:72066542 C T 0.212955 -1.1170e-05
5:72069648 G T 0.632904 6.8699e-06
5:72080867 T C 0.026437 -1.7032e-06
5:72117381 A G 1.055210 -2.1522e-05
5:72119026 C T 0.070523 -3.5495e-05
5:72121562 T G 0.067439 -2.3063e-06
5:72147867 G T 0.044728 -1.0516e-05
5:72166483 T C 0.285055 2.0792e-05
5:72176082 G A 0.097619 1.6092e-05
5:72234189 G A 0.350855 1.0119e-05
5:72251075 G A 0.023258 9.0692e-06
5:72294458 G A 0.727032 2.0910e-05
5:72314959 G A 0.121975 -1.9106e-05
5:72326189 T C 0.043555 3.7435e-06
5:72348272 G A 0.287438 8.1143e-07
5:72356905 A C 1.812078 3.8918e-06
5:72357320 T C 0.071070 -6.5842e-06
5:72362355 C A 0.135891 -2.6920e-06
5:72370529 A C 0.026056 9.7473e-06
5:72371885 G A 0.042216 1.0265e-05
5:72376072 A G 0.646095 2.8124e-05
5:72406312 G T 1.697426 -1.8973e-05
5:72409094 A G 0.658933 -2.7359e-06
5:72409195 T C 0.023064 8.9772e-06
5:72419617 A C 0.489469 1.3429e-05
5:72420681 A C 0.189142 3.1083e-05
5:72421300 G C 1.556681 1.4551e-05
5:72426085 A G 0.834922 1.0290e-05
5:72430504 T C 0.051205 -2.1538e-07
5:72433992 T C 0.646503 -6.0197e-05
5:72442855 G A 0.219965 2.0252e-05
5:72445501 C T 0.851465 -6.0882e-05
5:72447023 T G 1.694057 -4.8024e-05
5:72448744 A G 0.077281 7.9269e-06
5:72449955 G A 0.264153 3.6972e-06
5:72451840 T C 0.653463 -5.5466e-05
5:72454520 C A 0.144166 6.6267e-06
5:72455175 A G 0.136615 9.3956e-06
5:72455993 T C 0.035776 -3.8800e-06
5:72460429 T C 1.692510 -3.6211e-06
5:72467960 G A 0.113632 -3.2828e-05
5:72479621 C A 0.109484 -2.0457e-06
5:72484883 G A 0.322718 -1.4910e-05
5:72493328 G A 0.875373 1.5697e-05
5:72493896 C A 1.821176 -2.8269e-05
5:72499675 T C 0.052000 3.2115e-06
5:72517077 A G 1.951440 -1.9110e-05
5:72524578 C T 0.643546 7.8688e-06
5:72531983 A G 0.039401 3.0295e-06
5:72535527 T G 0.101675 -5.9363e-06
5:72550574 G A 0.044133 -3.6511e-05
5:72551134 G A 0.767299 9.9942e-06
5:72553860 C T 0.090816 -1.7206e-05
5:72559475 T C 0.024030 3.7961e-06
5:72562448 A G 0.022690 -3.8876e-06
5:72565567 T C 0.221237 3.0480e-05
5:72571215 C T 1.180554 1.8189e-05
5:72577015 G T 0.527455 4.3284e-06
5:72577549 A G 0.069730 -5.2220e-06
5:72577764 G A 0.142949 1.3517e-05
5:72578131 G A 0.505319 9.0477e-06
5:72578158 C G 0.225816 1.7049e-05
5:72580873 A G 0.462573 -2.7003e-06
5:72581368 T C 1.838553 1.3692e-05
5:72581515 C T 0.025934 7.8873e-07
5:72584702 A G 0.040424 5.3848e-07
5:72585924 T C 0.117814 1.5500e-05
5:72586645 T C 0.046479 8.6931e-09
5:72587455 T G 1.169522 6.9722e-06
5:72587805 T C 0.959692 -2.2132e-06
5:72589076 G T 1.402233 -6.3766e-06
5:72592069 A C 0.077917 3.6671e-05
5:72592207 A G 0.255701 -4.7925e-06
5:72593602 C A 0.472606 -8.7963e-08
5:72593640 G A 0.075704 1.4376e-05
5:72594089 A C 0.075364 -3.8486e-07
5:72594565 A G 0.306548 -3.4209e-06
5:72595335 C A 0.176849 4.4235e-06
5:72597536 A G 0.071590 4.9716e-06
5:72597906 C T 0.108876 -2.7014e-05
5:72599383 T C 0.036677 -1.0687e-05
5:72600156 A G 0.062540 2.1112e-05
5:72600329 C T 0.102396 -1.3029e-05
5:72600624 A G 0.055791 2.0195e-05
5:72601127 G A 0.217497 1.4553e-05
5:72602271 C A 0.020576 1.1146e-05
5:72602728 T C 0.101356 1.6225e-05
5:72607935 G A 0.075717 -8.9493e-06
5:72610692 A G 0.053462 -6.1304e-06
5:72615716 C A 0.205281 7.5426e-06
5:72618265 A G 1.066633 -1.4337e-05
5:72622024 T C 0.064726 1.6150e-05
5:72624674 C T 1.937814 -8.8591e-06
5:72625069 G A 0.078403 -3.2893e-07
5:72628284 C G 0.039754 -2.0761e-06
5:72631021 C T 0.261117 2.2820e-05
5:72631693 G A 0.100421 1.3875e-05
5:72633359 C T 0.134269 -2.1998e-06
5:72633545 C T 0.059796 3.2230e-06
5:72634160 C T 0.399258 1.6873e-05
5:72636492 G A 0.070489 3.1535e-06
5:72636682 T C 0.264319 2.9067e-07
5:72645439 C G 0.072709 -1.1705e-05
5:72650317 G C 0.050841 2.2434e-05
5:72657550 G T 0.081310 1.9595e-05
5:72658973 T C 1.124838 -1.6988e-05
5:72671359 T C 0.121051 6.6973e-06
5:72676899 C T 0.132562 -1.4744e-05
5:72683705 G A 0.252362 -4.2646e-06
5:72697269 C A 1.344191 -3.0604e-05
5:72699602 A G 0.072437 -6.2067e-06
5:72720106 C A 0.043236 -2.0682e-06
5:72720172 C T 1.938735 -1.7009e-05
5:72721300 T A 0.038275 -1.8579e-05
5:72721890 C T 0.070448 -2.7814e-06
5:72745041 A G 0.073773 8.6690e-07
5:72753831 A G 0.046584 -5.3250e-06
5:72768117 A G 1.365960 -1.4587e-05
5:72772710 A G 0.066429 -1.4440e-05
5:72783122 G T 0.120959 -1.6429e-05
5:72784718 T C 0.077924 -9.9151e-06
5:72786991 A G 0.092842 -1.5989e-05
5:72787591 G T 0.047128 2.8616e-06
5:72791309 C T 0.183458 2.5749e-05
5:72809050 G A 1.858809 -8.7778e-06
5:72809831 T C 0.944070 1.5128e-05
5:72811157 G A 0.314633 -3.2526e-05
5:72815647 A T 0.095270 -6.8450e-06
5:72817331 C T 1.057134 5.4573e-06
5:72818878 G A 0.238603 -1.2569e-05
5:72821497 C A 0.073331 -1.1626e-05
5:72822036 A G 0.529254 -3.0481e-05
5:72825229 G A 0.781136 2.1041e-05
5:72825317 A G 0.049709 2.5613e-06
5:72827364 C T 0.090949 2.1980e-06
5:72832832 A G 0.214403 1.9863e-05
5:72844380 C T 0.052405 6.8925e-06
5:72848115 T G 0.061618 1.9220e-05
5:72858918 T C 1.364345 -1.9697e-05
5:72879084 C T 0.457110 -1.3749e-05
5:72882128 A G 0.828302 -1.2902e-06
5:72889620 G T 0.053479 -8.4998e-06
5:72904983 T C 1.319900 2.0018e-05
5:72908697 G A 0.167244 2.8329e-05
5:72913500 G A 0.528305 -1.7620e-05
5:72917268 A G 0.023469 -7.0307e-06
5:72917909 A G 0.064954 -1.5464e-05
5:72918105 C G 0.255109 -2.5780e-06
5:72919887 A G 1.439033 -2.9872e-06
5:72923254 G A 0.043563 5.6663e-06
5:72927292 T C 0.856205 1.9239e-05
5:72949258 A G 0.064491 3.3511e-06
5:72952424 C T 0.051191 2.4092e-06
5:72958766 C T 1.412405 -7.6189e-06
5:72991289 T C 0.067558 1.4743e-05
5:72996071 T C 0.081834 -2.8379e-06
5:73001379 C T 0.045095 1.2597e-05
5:73006996 A G 0.463260 -9.1765e-06
5:73015580 G A 0.023170 -6.1287e-06
5:73021830 A G 0.029867 -1.1309e-05
5:73022898 G T 0.049671 -1.7811e-06
5:73039432 G A 0.616276 -2.1168e-06
5:73041784 G A 1.516807 -1.1742e-05
5:73048002 G A 0.590107 2.1404e-05
5:73048250 T C 0.062105 4.1082e-05
5:73052808 C G 0.044633 1.5804e-05
5:73054256 G T 0.166513 -6.6467e-06
5:73060774 T C 0.026104 7.4032e-06
5:73067463 G C 0.033634 -2.7347e-05
5:73069212 G A 0.027726 7.2718e-06
5:73069226 A G 1.386934 1.6228e-05
5:73069254 G A 0.033339 -1.3843e-05
5:73069581 G A 1.105578 -9.0316e-07
5:73071641 C A 0.997919 -3.0107e-05
5:73072354 C T 0.941112 -2.7315e-05
5:73072504 C A 0.058191 -3.9318e-06
5:73073221 T C 0.118457 1.4894e-05
5:73075212 A G 0.023109 -5.6784e-06
5:73076511 A C 1.000898 -1.2361e-05
5:73077688 C T 0.996763 -2.3611e-05
5:73081264 A G 0.117447 4.2526e-06
5:73082059 A G 0.089334 9.5541e-06
5:73088338 C T 0.029286 1.7798e-06
5:73089939 G A 0.148110 7.0152e-06
5:73092236 G A 0.092853 -4.2695e-06
5:73094610 T C 0.033145 7.0943e-07
5:73094950 G A 0.089837 3.4460e-05
5:73096218 C A 0.187266 1.1317e-05
5:73101091 A C 0.975749 1.0912e-05
5:73104348 A G 0.074922 1.9812e-07
5:73115275 A C 0.246661 -3.6938e-07
5:73115927 A G 0.246665 -2.2024e-05
5:73116274 T C 0.070451 6.8905e-06
5:73116673 T C 0.040754 -1.4080e-05
5:73118197 T G 1.434440 5.8122e-06
5:73126666 T G 0.047958 1.1569e-05
5:73129149 T C 0.065103 1.3057e-05
5:73142296 T C 0.590474 -8.8730e-06
5:73144845 G A 1.162076 -1.2688e-05
5:73148073 C T 0.123159 1.7606e-05
5:73148090 A G 0.067711 2.1290e-05
5:73148481 A G 0.603122 -3.3539e-06
5:73149994 T C 0.086420 6.4889e-06
5:73155700 G C 0.085098 -2.7537e-05
5:73156002 C T 0.022259 1.6847e-05
5:73158071 G A 0.034797 1.1396e-05
5:73162631 A G 0.031227 1.0099e-05
5:73163965 A C 0.673114 -1.5963e-05
5:73167056 A C 0.607497 -1.6785e-05
5:73167334 A G 0.264632 1.3030e-05
5:73176396 G A 0.295366 -1.4609e-05
5:73176442 T G 1.188184 -1.9255e-05
5:73180303 A T 0.044085 -1.0616e-05
5:73181913 C T 0.105561 1.0427e-05
5:73184341 C A 0.076629 -2.0469e-05
5:73188380 G T 0.055084 -1.7731e-05
5:73196609 G A 0.829441 -1.3522e-05
5:73197299 C A 0.106965 8.9408e-06
5:73199538 T C 0.053054 -1.1500e-05
5:73202480 T C 0.925554 -4.3108e-06
5:73202854 C G 0.166975 2.3699e-05
5:73203410 G A 0.690528 -1.6767e-07
5:73204736 C T 0.901517 -3.8125e-06
5:73205717 T C 0.074545 -6.8958e-06
5:73206587 C T 1.083948 2.0293e-05
5:73209060 T G 0.075809 -4.8829e-06
5:73213163 T C 0.052673 -8.1378e-06
5:73215237 A G 0.095763 -8.7826e-06
5:73215282 A G 0.367296 -7.4029e-06
5:73215462 C T 0.243125 -3.3616e-05
5:73218954 T C 0.339921 -3.4602e-05
5:73219159 C T 0.181639 -1.4962e-05
5:73220594 G A 0.059487 -6.6843e-05
5:73221549 T G 0.254637 -5.6307e-06
5:73221801 A G 1.236995 2.0256e-05
5:73222133 C T 0.471396 -3.0145e-04
5:73222206 C T 0.026644 -2.9813e-05
5:73222690 A G 0.219312 2.0610e-05
5:73224689 T C 1.817562 2.3195e-06
5:73226318 A G 0.715945 -2.2113e-05
5:73226340 T C 0.026665 1.3800e-06
5:73227205 T G 0.023360 3.9510e-06
5:73231061 A G 1.248202 9.1669e-06
5:73236069 G A 0.195435 -4.3057e-05
5:73243982 T C 0.854528 -6.9121e-05
5:73247178 G A 0.043708 2.9143e-05
5:73251353 A G 0.032812 -2.6354e-05
5:73252392 T G 0.776020 -2.5573e-05
5:73256530 T C 0.024387 7.3827e-06
5:73258407 C T 0.049053 6.2464e-06
5:73267094 C T 0.693669 -1.5227e-05
5:73272435 T G 0.057399 -1.4962e-05
5:73273104 G A 1.385962 4.0306e-05
5:73273696 A C 0.888622 -2.2066e-05
5:73275684 G T 0.023683 5.6221e-06
5:73283969 G A 0.020470 -4.8251e-06
5:73286745 C T 1.136601 2.3859e-05
5:73288967 A G 0.954799 3.6050e-05
5:73303366 C T 0.495684 -2.3740e-05
5:73305956 C A 0.383242 -3.3767e-07
5:73311597 A G 1.006966 -1.2599e-05
5:73312440 A G 0.077329 4.1325e-06
5:73312701 A G 0.087603 -5.1089e-06
5:73313539 T G 0.090187 -8.0318e-06
5:73314149 A G 0.066779 -1.3792e-05
5:73324340 C T 1.241857 -3.3125e-05
5:73326518 C T 1.885790 -4.7252e-06
5:73330224 G A 0.750963 3.1556e-05
5:73331784 A G 1.958162 -1.7282e-05
5:73337130 T C 0.056219 1.6816e-05
5:73339114 T C 0.661041 3.5196e-05
5:73349099 C A 0.057083 -1.4307e-06
5:73351879 T C 0.073076 1.6231e-05
5:73357257 A G 0.317928 1.0374e-05
5:73364709 T C 0.114010 9.7272e-06
5:73366090 A G 0.050032 -6.2051e-06
5:73366556 A C 0.067119 2.1919e-05
5:73366695 T C 1.342542 -2.8672e-05
5:73366893 T C 0.165905 1.0758e-05
5:73369586 G T 1.376272 -3.5088e-05
5:73370803 A G 0.495664 2.5632e-05
5:73371678 T C 1.275583 -3.2752e-05
5:73374229 G A 0.063767 -1.5434e-05
5:73382167 T C 0.023364 -1.0476e-05
5:73387513 G A 1.143167 -4.6221e-05
5:73389622 G A 0.052551 2.3401e-05
5:73394055 A G 0.181853 1.5862e-05
5:73397114 A G 0.080134 -7.8534e-06
5:73400596 C A 0.036235 2.7903e-06
5:73415730 T C 1.482928 3.7540e-06
5:73419094 A C 0.081728 9.3076e-06
5:73421526 C T 0.064022 1.0335e-05
5:73424188 G A 0.055223 1.1067e-07
5:73427773 G C 0.371835 6.4835e-06
5:73430161 G A 0.563439 4.0099e-05
5:73433793 C T 0.075415 3.5875e-05
5:73436225 A G 0.027960 -8.9432e-07
5:73437570 C T 1.439917 1.7424e-05
5:73445452 C A 0.554477 8.9141e-05
5:73446921 T C 0.066473 -2.2181e-05
5:73448820 T C 0.068887 -1.8030e-05
5:73454305 C T 0.061503 -8.8988e-06
5:73455804 A G 0.311947 -4.0380e-05
5:73463613 T C 0.039911 1.4349e-05
5:73469162 A G 0.094811 -1.7800e-05
5:73474848 C T 0.133392 -2.9596e-05
5:73478536 T C 1.457905 8.3180e-06
5:73478606 T C 0.098554 2.3640e-05
5:73486650 T G 1.479922 1.0214e-05
5:73487952 T C 0.145104 -4.1030e-06
5:73491474 T G 0.057447 -1.7501e-05
5:73494039 A G 0.938164 1.9176e-07
5:73496524 C G 0.032090 -2.4390e-05
5:73498247 G A 0.110280 3.7041e-06
5:73503322 C T 0.099377 -4.4933e-06
5:73507666 C T 0.257431 4.0220e-05
5:73509085 T C 0.588774 -2.4117e-05
5:73509234 A G 0.035426 2.1982e-05
5:73509349 A G 0.499536 2.3419e-05
5:73509422 A G 0.064165 -1.4709e-06
5:73511289 A G 0.112364 -7.7517e-06
5:73511687 A G 1.469934 -4.7903e-06
5:73521954 G A 0.053299 -3.9674e-06
5:73523745 G A 0.125824 2.4030e-05
5:73526618 A G 0.128911 -2.1947e-06
5:73528671 T C 0.127721 1.6717e-05
5:73530140 C T 0.028443 2.4131e-06
5:73532519 T C 0.193185 -3.8183e-06
5:73536125 T G 1.471093 1.5429e-05
5:73536890 C T 0.752772 7.5634e-06
5:73538855 T C 0.276348 6.8246e-06
5:73540644 T C 0.125181 -5.7115e-05
5:73545718 A G 0.137353 7.1510e-06
5:73546514 C T 1.460322 2.2097e-05
5:73547069 T C 0.590287 -3.2527e-07
5:73548364 A G 0.662143 3.3660e-06
5:73554344 C T 0.584562 -2.8026e-06
5:73554618 T C 0.280258 1.5177e-05
5:73556004 G T 0.156596 -1.1139e-06
5:73557417 T C 1.375530 5.4035e-06
5:73558017 T C 0.034029 -1.2999e-05
5:73561298 A G 0.995478 -1.8231e-06
5:73565080 G A 0.307657 3.6874e-06
5:73565113 G A 0.845903 2.0631e-06
5:73565675 C T 0.513550 -3.6071e-06
5:73569263 C T 1.035232 -2.1712e-06
5:73573179 G A 0.157034 1.8452e-05
5:73576315 G A 0.905383 1.1423e-05
5:73579185 G T 0.213288 1.5338e-05
5:73579258 C T 0.433158 8.3768e-06
5:73579709 G C 0.078216 3.0663e-06
5:73579842 A G 0.812592 1.4844e-05
5:73580446 A G 0.069516 -2.1403e-05
5:73580574 T C 0.039537 -9.2209e-06
5:73581282 C T 0.537614 1.2606e-05
5:73583431 T C 0.196792 3.0742e-06
5:73584387 C T 0.058246 -5.4211e-05
5:73598469 C T 0.031907 -3.0990e-07
5:73606026 G A 1.793355 -1.1373e-05
5:73607994 T C 0.034529 1.0864e-05
5:73619229 A G 0.027335 -1.1010e-05
5:73620270 C A 1.342692 -1.8007e-05
5:73623755 A G 0.106221 4.5801e-06
5:73654350 C A 1.778012 5.8734e-06
5:73654998 A G 0.075857 9.6010e-06
5:73660199 A G 0.108074 1.1335e-05
5:73666371 C T 0.049433 1.5470e-05
5:73666733 A G 0.039520 1.8336e-05
5:73667039 C T 0.124165 -2.1819e-05
5:73674109 C T 0.714857 -5.3302e-05
5:73678186 G A 0.165847 -5.8994e-06
5:73678636 A G 1.686326 -2.9934e-06
5:73681286 T A 0.050127 -9.4523e-07
5:73695875 C A 0.145288 -8.5796e-06
5:73700723 A G 0.048339 -8.3630e-06
5:73702310 G A 0.782299 -8.1672e-06
5:73704712 A G 0.163469 8.3912e-06
5:73709610 A G 0.329011 -5.4124e-06
5:73711709 T G 0.182880 1.9143e-05
5:73722350 T C 0.799594 -1.6288e-05
5:73737099 T C 0.044480 -9.1556e-07
5:73737608 G A 1.683303 5.6492e-06
5:73737958 T C 0.755617 -8.6755e-06
5:73740420 G T 0.087872 3.2901e-06
5:73750044 C T 0.056454 -1.2962e-05
5:73752155 A G 0.232079 3.2246e-05
5:73752725 A C 0.048288 3.1561e-05
5:73756347 A G 0.363359 2.0560e-05
5:73760792 A T 0.217527 -3.2772e-05
5:73761459 T C 0.726984 3.8082e-05
5:73761518 A G 0.239621 -4.9777e-05
5:73762540 A C 0.029017 -4.2742e-06
5:73762647 C A 1.635899 1.3380e-05
5:73763989 G T 0.095011 -1.1101e-05
5:73767117 G A 0.106639 1.1959e-06
5:73768123 C T 0.235179 1.4479e-05
5:73768135 C A 1.495762 1.1377e-05
5:73772934 C A 0.150078 8.5437e-06
5:73775470 T C 0.083445 4.9728e-06
5:73775567 G A 0.577960 -9.0701e-06
5:73775945 A G 1.001833 5.2077e-06
5:73776950 G A 0.289240 1.7180e-05
5:73778069 C T 0.039285 -4.9879e-06
5:73778095 G A 0.321253 -1.7370e-05
5:73780255 C A 0.075286 -1.2683e-05
5:73780784 A G 0.878086 4.9319e-06
5:73782455 T C 0.050294 -1.8715e-05
5:73782749 G A 0.060445 1.1050e-05
5:73787278 G A 0.541551 -6.2528e-06
5:73788266 A G 1.185035 -2.8852e-05
5:73791823 C T 1.975562 1.3763e-05
5:73795111 T C 0.995291 -2.8488e-05
5:73801466 A G 0.058015 1.1425e-05
5:73801735 G A 0.158211 2.1136e-05
5:73804434 T C 0.093672 3.8313e-05
5:73811727 C T 0.051028 7.2063e-06
5:73816162 T C 1.478073 3.6592e-05
5:73817247 C T 0.386342 1.1353e-05
5:73821349 C A 0.037799 3.4232e-06
5:73825291 A G 0.104249 -3.5152e-05
5:73834117 C A 0.177073 5.5617e-05
5:73839750 T C 0.309751 -4.6050e-06
5:73841316 G T 0.626387 -2.1212e-05
5:73841827 C T 0.874628 4.6189e-05
5:73841936 C T 0.608640 2.8012e-05
5:73847077 C T 1.242730 6.5960e-06
5:73851778 T C 0.780429 -2.4565e-05
5:73853076 A G 0.067588 1.4266e-05
5:73855164 A C 0.802107 7.9523e-06
5:73857337 A G 0.032288 2.7899e-05
5:73859115 G A 0.236719 -1.3901e-05
5:73861278 A G 0.401944 2.4179e-05
5:73867771 A G 0.088701 -2.0839e-05
5:73874662 G A 0.023452 6.8915e-06
5:73874913 G T 0.074099 -2.2198e-05
5:73882069 A G 0.020141 7.6823e-06
5:73883079 A G 0.173711 -5.7665e-06
5:73885743 G T 0.053268 -2.0578e-05
5:73886579 G A 1.288383 -4.1678e-06
5:73890439 G A 0.031680 2.5272e-05
5:73894144 T C 1.485967 1.0326e-05
5:73904734 A G 0.240945 1.0991e-05
5:73917129 T C 0.021320 1.1678e-05
5:73917833 A G 0.089755 1.6078e-06
5:73923134 T C 0.088021 1.6000e-05
5:73924269 T C 1.944685 -2.2309e-05
5:73927280 T C 1.746213 -4.4504e-06
5:73930751 T C 1.275433 1.7676e-05
5:73931246 C T 1.538641 6.2407e-07
5:73932534 G T 1.006755 7.8838e-06
5:73934755 T A 0.028528 1.5787e-05
5:73937506 A G 1.540868 2.1480e-06
5:73938259 A G 0.099591 -6.2901e-06
5:73944316 C T 0.077445 1.3601e-05
5:73944444 G A 0.263462 -1.9643e-05
5:73944814 T C 0.138505 6.1768e-07
5:73947363 C T 1.280071 1.6460e-05
5:73947979 T A 1.026287 4.1430e-06
5:73948251 A G 0.146492 -2.6085e-05
5:73949009 A G 1.830662 1.8198e-05
5:73950427 T C 0.031901 1.5163e-07
5:73950503 T C 0.170902 5.6683e-06
5:73952002 T C 0.454498 1.0492e-05
5:73955773 A G 1.041485 -3.5907e-06
5:73957666 C T 1.469369 -2.2510e-06
5:73958938 A G 0.049777 4.9805e-06
5:73959526 G A 0.585473 -1.7899e-05
5:73960308 T C 1.169087 -6.3922e-06
5:73964118 C T 0.601051 5.5540e-06
5:73964600 C T 0.115305 -2.1792e-06
5:73966739 T C 0.040189 -3.3950e-06
5:73966901 A G 1.085077 1.1057e-06
5:73969653 G A 0.381219 -1.0384e-05
5:73974487 T C 0.135721 1.4046e-05
5:73977524 A G 0.350998 -1.1447e-05
5:73980111 T C 1.134738 -1.2486e-05
5:73981270 C T 1.907236 -3.0997e-06
5:73981299 T C 0.024163 5.5632e-07
5:73981662 A G 1.485036 -2.7726e-05
5:73986648 G A 1.211214 5.7951e-06
5:73988546 A G 0.350970 2.0853e-05
5:73989297 T C 1.847124 -9.6894e-06
5:73992029 C A 0.045422 1.0072e-05
5:73992881 G A 0.344368 -1.3967e-05
5:73993279 T G 0.029436 1.6130e-05
5:73999834 T C 0.060833 -1.6273e-05
5:74001617 C T 0.038469 -1.5742e-05
5:74009327 G A 0.188534 -2.6120e-05
5:74010102 G C 0.192525 1.1500e-05
5:74013611 G A 1.580132 3.9208e-06
5:74017499 T C 0.250370 4.8089e-06
5:74017590 C G 0.039112 -1.4465e-05
5:74021201 C T 0.090513 8.8224e-06
5:74037386 A T 0.249788 6.0892e-06
5:74039263 T C 0.249750 7.6786e-06
5:74055209 C T 0.251199 9.8210e-06
5:74059525 C T 0.024523 1.3060e-05
5:74061081 G T 0.250873 -6.1004e-06
5:74064149 A G 0.043208 4.6581e-06
5:74066386 G A 0.081467 5.0616e-06
5:74077767 T C 0.032499 -4.9169e-06
5:74082362 A G 0.093216 8.7290e-06
5:74091474 A C 0.449977 2.0237e-05
5:74095542 C T 0.402009 -8.3690e-06
5:74097381 C A 0.222233 -1.7711e-05
5:74109632 A C 0.035603 -2.2578e-06
5:74109840 A G 0.047285 -2.0025e-05
5:74119726 G C 0.271789 -1.6091e-05
5:74121646 A G 0.475543 -6.6638e-08
5:74131010 C T 0.038996 -2.4968e-05
5:74141563 C T 0.113387 -1.1609e-05
5:74142865 T C 1.145944 -1.3048e-05
5:74143788 C T 0.162641 3.0798e-05
5:74148251 C T 0.410937 2.5921e-05
5:74153619 A G 0.040013 -1.3893e-05
5:74169045 T C 0.148851 -4.2109e-06
5:74174204 C T 0.243356 2.8770e-05
5:74176843 C T 0.337099 9.4720e-06
5:74184144 G T 0.783476 3.6111e-05
5:74193166 G C 0.098452 6.3072e-07
5:74219135 A C 0.308598 1.4138e-05
5:74222101 T C 0.272037 3.3180e-05
5:74230543 C T 0.047101 1.4701e-05
5:74238138 G A 1.781599 -2.5501e-07
5:74239376 A G 1.585664 -1.9301e-05
5:74240231 A G 0.076703 -3.0001e-06
5:74242884 G T 0.224361 3.4505e-05
5:74245202 C T 0.071651 4.1181e-06
5:74248182 C T 0.261953 -9.3740e-07
5:74249907 G T 0.076040 1.4648e-05
5:74252376 T C 0.861478 1.3558e-05
5:74253301 C T 1.861634 4.8183e-06
5:74255070 C A 0.030357 4.5677e-06
5:74255751 T C 0.364271 -1.7050e-05
5:74256593 C T 0.235312 -1.6455e-05
5:74262103 T C 0.021912 5.4615e-06
5:74263455 C T 0.199532 -2.9399e-05
5:74266788 C T 0.020443 -9.3285e-06
5:74280923 A G 0.061476 -2.2193e-05
5:74287863 C T 0.776907 -2.1223e-05
5:74289267 C T 0.187660 8.9463e-06
5:74298665 G T 0.257860 -1.1377e-05
5:74303096 C A 0.148402 -4.0629e-06
5:74316685 G A 0.033481 -2.5928e-05
5:74317380 C T 0.128238 -5.3777e-06
5:74317863 C A 0.051195 -8.0568e-06
5:74323799 T C 0.064566 2.4132e-06
5:74324548 A G 0.523375 -1.2108e-05
5:74324902 T C 0.522549 -1.1402e-05
5:74327729 A C 0.028528 4.9146e-06
5:74331139 A G 0.066854 8.1949e-06
5:74336359 G A 0.279261 -1.9858e-05
5:74336883 T C 0.174149 -1.6069e-05
5:74344610 A G 0.168801 1.1989e-05
5:74345369 A C 0.189696 -8.2291e-06
5:74349933 A G 0.085988 6.0474e-07
5:74352180 G A 0.668079 -3.0789e-06
5:74353702 G A 0.494151 9.9293e-06
5:74353921 T C 0.306144 1.3324e-05
5:74365757 C A 0.429160 5.3747e-07
5:74368254 C T 0.248534 -1.1077e-05
5:74384115 G A 0.815995 -7.8019e-06
5:74400324 T C 0.039686 1.0496e-05
5:74400386 C G 0.309180 9.3851e-06
5:74400516 C G 0.324316 -1.7198e-05
5:74401639 T G 0.114496 -1.8025e-05
5:74404281 C T 0.039554 1.3865e-05
5:74416733 A G 0.230532 -3.7522e-05
5:74435608 A G 0.047054 1.5792e-05
5:74442964 C T 0.223545 -9.8933e-06
5:74444878 C T 0.459639 5.3114e-06
5:74446552 C T 0.207110 -9.7350e-06
5:74488590 A G 0.030177 1.3205e-05
5:74491492 T C 0.063937 2.4461e-05
5:74491956 C T 0.024826 4.2819e-06
5:74501321 C A 0.058288 4.8854e-07
5:74515209 G A 0.193324 9.5485e-06
5:74528858 T G 0.709397 -3.1442e-06
5:74534122 T C 0.025699 1.4916e-06
5:74540397 G A 0.456678 -3.1579e-06
5:74542620 T C 0.219023 -3.3860e-06
5:74558893 G A 0.737524 3.3732e-06
5:74558989 T C 0.041984 1.2109e-05
5:74562373 A G 0.098931 -2.0060e-05
5:74569357 T C 0.424379 -1.6338e-06
5:74569432 C A 0.100699 -1.0371e-05
5:74572367 C T 0.115876 -1.9832e-05
5:74576285 A G 0.819095 1.0010e-06
5:74577701 C A 0.224507 8.1170e-06
5:74615021 T C 0.678771 5.9027e-06
5:74617046 C T 0.091309 -2.2299e-05
5:74618035 A G 0.049393 -9.6336e-06
5:74625487 A C 0.750004 -5.1666e-06
5:74631096 C A 0.043599 8.3886e-06
5:74633264 A G 0.056658 -4.9217e-06
5:74651084 G A 0.846019 1.1470e-06
5:74652199 G A 0.045643 -1.6131e-05
5:74655498 G T 0.043378 1.6983e-05
5:74655726 T C 0.748692 -4.5280e-06
5:74656539 C T 0.801243 -8.5412e-06
5:74667731 C A 0.033267 -9.0073e-06
5:74668589 T C 0.186144 1.0930e-05
5:74682474 C T 0.056410 -8.7079e-06
5:74696779 A G 0.250621 -3.1917e-06
5:74700098 T C 0.168726 -8.0303e-06
5:74733820 G T 0.043521 -1.2976e-05
5:74747202 C T 0.112000 -1.5656e-05
5:74749147 T C 0.139464 2.7067e-05
5:74749969 C T 0.107846 -7.6061e-06
5:74753736 C T 0.257183 -4.2523e-06
5:74773036 A G 0.075677 -2.8339e-05
5:74782411 G T 0.243808 3.5549e-05
5:74797907 C A 0.049110 -1.3344e-05
5:74817394 G A 0.092166 1.8356e-05
5:74873812 G T 0.035222 6.4568e-06
5:74886384 A G 0.168271 -7.7551e-06
5:74898556 G A 0.050736 -1.2352e-05
5:74909972 T C 0.754920 -7.5200e-06
5:74921686 A G 0.419762 -1.0371e-05
5:74926778 G A 1.445159 8.7964e-06
5:74932752 C T 0.053761 -2.5646e-06
5:74934213 G T 1.583875 6.6461e-06
5:74949600 T A 0.128425 -9.9851e-07
5:74964107 A G 0.125916 5.9549e-06
5:74964319 G A 0.101991 1.1903e-05
5:74965122 A G 1.309414 5.7122e-06
5:74973042 G T 0.171664 -1.8833e-05
5:74979866 C G 0.430996 2.6683e-06
5:74981103 T C 0.026403 -3.0001e-06
5:74981153 A G 0.025284 4.4416e-06
5:74988369 G A 0.924262 -8.2772e-06
5:74990125 C G 0.563626 8.6396e-06
5:74990892 A G 0.083836 -5.1367e-06
5:74998598 A G 0.131515 5.9075e-06
5:75001582 G A 0.164817 -1.5897e-05
5:75003678 C T 0.786736 5.4966e-06
5:75011549 A C 0.064318 -1.4835e-05
5:75015242 G T 0.718661 -8.3766e-06
5:75017319 A G 0.028157 3.1093e-06
5:75017634 T C 0.057114 -9.9072e-06
5:75017740 T C 0.026100 4.4031e-06
5:75021177 A G 0.066368 1.2293e-05
5:75024074 T C 0.040968 -3.5722e-08
5:75038718 G C 1.269252 -1.9038e-05
5:75041362 G T 1.288295 -2.3935e-06
5:75046359 T G 0.098258 -1.0243e-05
5:75059968 A G 1.131913 -9.0308e-06
5:75080165 T C 0.076003 -1.8278e-08
5:75096569 G A 0.743874 -7.8780e-07
5:75111103 C A 0.633040 -9.1639e-07
5:75125125 G C 0.054044 -1.3796e-05
5:75139235 T C 0.823580 1.9642e-05
5:75143713 G A 0.216643 -1.5575e-05
5:75146741 C T 1.733566 3.1448e-06
5:75163171 C T 0.287673 8.6312e-06
5:75180414 A G 0.068374 -5.4364e-06
5:75186896 C T 0.020542 3.1576e-05
5:75200035 T C 0.132855 1.3425e-05
5:75204421 C A 0.144618 7.4173e-06
5:75205934 A C 0.955649 1.4630e-05
5:75211852 C G 0.063026 9.2712e-06
5:75212871 T G 0.047241 -7.9945e-06
5:75216636 A G 0.047547 2.1703e-05
5:75220467 G A 0.087039 -2.6913e-05
5:75232425 T C 0.027875 -4.1169e-05
5:75232796 G A 0.081691 4.7899e-06
5:75234531 T C 0.032465 -1.5729e-05
5:75239130 G T 0.428775 -4.9279e-07
5:75240116 C T 0.202636 -1.4508e-05
5:75244122 T A 0.168801 5.9480e-07
5:75244167 T C 0.929593 -8.4026e-06
5:75244914 A C 0.829543 -1.7048e-06
5:75254566 C T 1.304631 5.6273e-06
5:75255293 G A 0.187827 8.0200e-06
5:75260512 C T 0.756277 -1.6512e-05
5:75271109 C T 0.189802 6.4272e-06
5:75289262 T C 0.114537 7.1525e-06
5:75291817 G A 0.276776 -6.8019e-06
5:75295927 C T 0.126157 -5.2375e-06
5:75300131 A C 0.144448 4.6885e-06
5:75300952 A G 1.566723 -1.8976e-05
5:75301311 C T 1.048662 -1.2525e-05
5:75303291 C G 0.550316 -1.5502e-05
5:75303421 A G 0.337830 2.3190e-05
5:75303824 C A 0.096416 -3.0713e-05
5:75306047 C T 0.322507 8.6636e-07
5:75318183 A G 0.080474 1.4324e-05
5:75337093 G T 0.029276 -1.8251e-05
5:75337531 T C 0.041879 -8.5463e-06
5:75341603 T C 0.507427 1.5529e-06
5:75342066 A C 0.038976 1.0898e-05
5:75349080 C T 0.926319 -6.4658e-06
5:75349512 G A 0.098846 -3.6220e-05
5:75363862 T C 0.041508 8.6857e-06
5:75380320 C T 0.375833 -1.1270e-05
5:75380357 A G 0.040227 8.1180e-06
5:75384082 T G 0.080702 1.4802e-05
5:75390315 G A 0.292242 5.2598e-06
5:75398520 G A 0.024567 -2.1524e-05
5:75400467 G C 1.332669 -1.0491e-05
5:75402053 A G 0.024829 -4.2136e-06
5:75406370 A G 0.050039 -1.4931e-06
5:75407124 C T 0.546977 4.2913e-06
5:75408855 C T 0.048536 9.6043e-06
5:75411581 G T 0.073440 8.4396e-06
5:75423178 T C 0.061686 1.2718e-05
5:75423550 A G 1.150174 -7.7987e-06
5:75424693 T C 1.676160 -2.6323e-06
5:75426108 A G 0.075126 -1.3202e-05
5:75427935 A G 1.540375 -9.5373e-06
5:75429274 C T 0.165871 6.0714e-06
5:75434086 C T 0.295013 7.1500e-07
5:75436861 T C 0.145431 -8.1909e-06
5:75438424 T C 1.859768 2.7810e-05
5:75440425 T C 0.136387 3.8119e-05
5:75445081 A G 0.046074 2.7397e-05
5:75455251 T C 0.129078 3.4822e-07
5:75455939 A G 1.140028 2.8708e-06
5:75461583 T G 0.710451 1.7654e-05
5:75475868 C G 0.031207 -1.1784e-05
5:75476222 C T 0.046489 1.3935e-05
5:75479786 A G 1.451551 1.7377e-05
5:75480961 T G 1.161954 2.2859e-05
5:75484281 A G 0.287625 -4.1130e-06
5:75488080 A G 0.032570 -1.6097e-05
5:75488959 G A 0.177117 9.2599e-06
5:75489295 G A 0.053863 -4.2950e-06
5:75496326 C T 0.046479 -2.7035e-05
5:75508851 T C 0.320120 1.2177e-05
5:75512657 C G 0.407516 -3.2745e-06
5:75513395 T C 1.008177 -3.2540e-05
5:75514986 T C 0.609289 -9.8289e-06
5:75516815 T C 0.144747 7.7602e-06
5:75518972 G A 0.587398 7.5194e-06
5:75520928 G T 1.171504 2.3270e-05
5:75522788 A G 0.642611 3.1151e-05
5:75524612 A G 0.072715 -1.1974e-05
5:75524778 C T 0.218833 -1.8958e-05
5:75530629 C G 0.069979 8.1085e-06
5:75531539 G A 0.037197 -1.5000e-06
5:75534278 A G 0.020698 -1.2790e-05
5:75539166 A G 0.039010 6.9618e-06
5:75539719 T C 0.047727 -2.1333e-05
5:75539800 T C 0.704940 1.6843e-05
5:75545035 G A 0.904230 1.1107e-05
5:75552047 T C 0.582522 2.2887e-05
5:75562405 A G 1.581618 3.5117e-06
5:75564349 A G 0.034668 3.3043e-06
5:75564787 A G 0.036823 -2.8722e-05
5:75566448 C T 0.982437 -1.9566e-05
5:75566506 T C 0.230433 -1.5863e-05
5:75568053 G A 0.720807 3.0231e-06
5:75571373 G C 0.083214 -1.3317e-06
5:75571564 G T 0.157541 -2.6938e-06
5:75587720 T A 0.025104 6.4495e-06
5:75589021 C A 0.160941 -3.4313e-06
5:75591710 G C 0.187616 -4.3416e-06
5:75594743 A G 0.154434 -4.5049e-06
5:75602179 A C 0.076418 -1.8013e-05
5:75603262 A G 0.047971 -1.9852e-05
5:75607619 T C 0.107890 1.9606e-05
5:75608993 C T 0.773759 -4.4974e-07
5:75609686 C T 0.598243 5.9726e-06
5:75624514 G A 0.549948 2.4917e-06
5:75633515 A C 0.161838 1.6107e-05
5:75633683 C T 0.036042 -1.7412e-05
5:75641480 C T 1.697664 2.1154e-05
5:75642042 G A 0.624728 4.2221e-07
5:75642536 G A 0.056584 -1.1343e-05
5:75642771 G A 0.889601 9.8633e-06
5:75649280 T C 0.026179 4.0702e-07
5:75651786 G A 0.188003 2.9319e-06
5:75659270 T C 1.003682 2.3150e-06
5:75669094 G A 0.264948 1.0474e-05
5:75669542 G A 1.199114 -2.4801e-07
5:75672477 C T 0.021783 -4.7653e-06
5:75674510 A G 1.645847 4.1082e-06
5:75676477 T C 0.062156 3.7964e-06
5:75678067 C T 0.031914 -3.9997e-06
5:75680799 G A 0.253997 3.5127e-06
5:75681806 A G 0.391527 -3.3843e-06
5:75684160 G A 1.261970 -9.7117e-06
5:75685985 C T 0.082571 1.4929e-05
5:75691020 G A 0.316115 3.4145e-06
5:75692486 C T 0.048250 4.8316e-06
5:75694020 T C 0.031367 2.5180e-07
5:75694431 T C 1.258506 2.7866e-05
5:75695146 A G 0.062057 -1.2803e-05
5:75696383 T C 0.026784 1.6817e-05
5:75699194 T C 0.252790 -3.4993e-06
5:75699251 C T 0.028327 -1.4610e-06
5:75700993 A G 0.029011 -3.8876e-06
5:75710783 T C 0.338514 -7.9421e-08
5:75712103 T C 0.072777 -4.3470e-07
5:75714191 A G 0.144112 -8.1275e-06
5:75718104 A G 0.358579 3.4078e-07
5:75720649 A G 0.985255 2.9542e-05
5:75722520 A G 0.081630 7.9156e-06
5:75725719 T C 1.764216 3.9705e-06
5:75727371 T C 0.055172 -5.9034e-06
5:75728553 C T 0.106870 -1.3994e-05
5:75737394 A G 0.024098 -9.9196e-06
5:75747296 A C 0.605760 7.6055e-06
5:75749664 T C 0.027457 -3.7049e-06
5:75751974 C T 0.414268 1.9292e-05
5:75753699 A G 1.430655 1.0863e-05
5:75756202 G A 0.122509 -6.5508e-06
5:75756360 A G 0.049070 -3.2875e-08
5:75760204 C T 0.928386 -6.4142e-06
5:75768739 G A 1.092849 -2.9211e-05
5:75774790 A G 0.066783 7.3693e-06
5:75775060 G A 0.079182 -1.6618e-06
5:75779471 G A 1.201059 1.0589e-06
5:75786404 C T 1.092278 -2.2575e-05
5:75786935 T C 0.134208 1.4477e-05
5:75787017 T C 0.024683 2.3507e-05
5:75787146 T C 0.089585 -2.5724e-05
5:75787783 A G 0.540677 1.1182e-05
5:75788222 G C 0.348111 8.3820e-06
5:75795407 G A 1.028032 9.0390e-06
5:75801337 A G 1.087624 1.9379e-05
5:75801636 G T 0.328980 -2.0149e-05
5:75805645 T C 0.872381 -2.4544e-05
5:75806425 T C 0.280751 -1.9126e-05
5:75807828 G T 0.669139 4.0275e-06
5:75809769 T C 0.279139 -1.6973e-05
5:75816282 T C 1.409600 -1.8064e-05
5:75821730 T G 0.112364 -1.9360e-05
5:75823965 T C 0.755192 -2.5200e-05
5:75828571 A G 0.027280 -1.4922e-06
5:75829759 T C 0.060524 1.6330e-05
5:75830209 G A 0.036507 -5.5119e-06
5:75831037 C T 0.900436 1.6941e-05
5:75831856 T C 0.034073 -4.0439e-06
5:75834346 A G 0.037864 2.3296e-05
5:75834448 C T 0.289648 -1.5883e-06
5:75843577 A G 0.059895 2.1002e-05
5:75856455 G T 0.895704 7.0979e-06
5:75857134 C T 0.031669 -7.9580e-06
5:75859180 T C 0.076136 4.1886e-05
5:75862579 T C 0.037187 1.1855e-05
5:75864720 A G 0.042345 -7.2685e-06
5:75866744 C A 0.074194 -1.4318e-05
5:75867877 C T 0.098517 7.7489e-06
5:75869228 A G 0.843299 -2.8058e-06
5:75871084 G A 0.041780 1.6616e-08
5:75872606 A G 0.030496 -2.1039e-05
5:75882834 G A 0.028912 -1.6012e-05
5:75882925 G A 0.094804 -4.8876e-06
5:75884734 A G 0.928101 5.9100e-06
5:75892145 G C 0.044140 1.8804e-05
5:75892749 T C 0.521611 -1.4400e-05
5:75904664 A G 0.300276 3.3350e-06
5:75906700 T C 0.062067 1.0356e-05
5:75906851 C T 0.128724 1.9426e-05
5:75909182 G A 1.667654 -1.8661e-05
5:75909502 T C 1.051633 -4.3228e-06
5:75912342 A G 0.022493 9.1823e-06
5:75914003 C T 0.045163 -1.3335e-06
5:75914752 G A 0.041546 -1.2672e-06
5:75917633 G A 1.573713 -2.0414e-05
5:75918113 A G 0.065355 -1.9555e-05
5:75920972 G A 1.351775 1.2932e-05
5:75923285 T C 1.172704 -1.7565e-05
5:75926357 T C 0.054023 -2.6206e-05
5:75927635 A G 0.500940 2.1421e-06
5:75930672 G A 0.821377 3.3301e-06
5:75932965 C G 1.207923 -1.2444e-05
5:75939311 G T 1.300374 -1.9546e-05
5:75939816 G A 0.271942 -1.9392e-05
5:75946653 G A 0.344157 8.1152e-06
5:75947469 G A 0.024282 -5.3073e-06
5:75948650 G A 1.152676 7.3277e-06
5:75950222 G T 0.164653 -9.0794e-06
5:75951736 A G 1.301374 4.7811e-06
5:75953299 A G 0.095042 7.9886e-07
5:75954939 G A 1.027090 6.4003e-06
5:75957306 A G 0.599559 2.9033e-06
5:75964507 T C 0.036415 1.8829e-05
5:75967862 G A 0.345028 -8.0688e-07
5:75972164 C T 1.538596 2.7876e-05
5:75972951 T C 0.408723 1.0223e-06
5:75987116 C T 0.361541 2.2808e-05
5:75996909 A G 0.091176 -7.4427e-06
5:75997063 G A 0.713041 1.7780e-05
5:76004246 G A 0.837529 -3.9418e-05
5:76013464 C G 0.450585 -2.3482e-05
5:76013931 A G 1.502922 -3.4780e-05
5:76019044 T C 0.096021 -6.0091e-06
5:76035001 G A 1.521668 -2.4440e-05
5:76035811 A G 0.158466 2.5614e-05
5:76038885 A G 0.756376 -6.5817e-06
5:76042326 G T 0.024271 8.2453e-06
5:76046939 C T 0.092468 -5.4937e-06
5:76047674 T C 0.147974 -1.2434e-05
5:76052378 C A 0.021568 2.5386e-05
5:76056131 G C 0.043161 3.6264e-05
5:76056589 T C 1.483111 -8.1056e-06
5:76059981 A G 0.940367 2.0448e-05
5:76067575 T C 0.026716 -4.5756e-06
5:76068179 T C 1.212900 2.1020e-05
5:76072070 A G 0.399557 1.1495e-05
5:76086533 A G 0.028633 -8.1908e-06
5:76092687 T C 1.177291 -1.7194e-05
5:76093207 T C 0.748668 -4.3754e-06
5:76097709 A G 0.838366 -2.4091e-05
5:76106861 T C 0.043256 -1.5357e-05
5:76107152 C T 1.046374 -1.6185e-05
5:76110269 A G 0.245787 1.1667e-05
5:76115172 A G 0.316700 1.6688e-05
5:76117374 C T 0.125151 -1.0503e-05
5:76117836 A G 0.046159 -6.5920e-06
5:76129053 C T 1.899692 3.3261e-06
5:76140337 G T 0.597730 1.2322e-06
5:76143246 G C 0.059408 4.5686e-06
5:76147234 A C 0.774344 -2.5443e-05
5:76157484 G A 0.908688 -2.6857e-05
5:76157854 C T 1.924306 -9.2695e-07
5:76158036 A C 0.082922 -1.4593e-05
5:76162261 C T 0.371298 8.2071e-06
5:76171063 A G 1.290148 -1.1971e-05
5:76171252 C A 1.351055 -1.7846e-05
5:76174519 G A 1.335083 -7.5395e-06
5:76208029 T C 0.040363 8.3991e-06
5:76213189 G C 0.060520 -9.1070e-06
5:76216364 G A 0.023207 1.2979e-06
5:76217535 T G 1.288584 -4.5975e-06
5:76219972 C T 1.305066 -2.1244e-06
5:76221198 A G 0.583461 -1.8392e-05
5:76221962 G A 0.342818 -1.1569e-06
5:76222024 T C 1.312603 1.6820e-05
5:76225153 C T 0.391619 -3.2521e-05
5:76233004 T C 1.032924 4.9487e-06
5:76239330 A G 1.333155 -1.2106e-05
5:76240038 C G 0.161481 -2.4460e-05
5:76246454 C T 0.083391 1.6204e-05
5:76247314 G C 0.039197 4.1702e-06
5:76267126 T G 0.090486 -2.3157e-05
5:76269478 T C 0.071838 2.0679e-06
5:76272060 G A 0.731094 -1.0942e-06
5:76279032 G T 0.039805 3.6275e-05
5:76286456 T C 0.208324 -5.2903e-06
5:76291481 A C 0.031571 -2.2325e-05
5:76293299 A G 0.755502 2.6073e-05
5:76293603 T C 1.610693 2.2572e-06
5:76299283 G A 0.693248 -2.0158e-05
5:76303699 T C 0.077649 -1.1831e-05
5:76305162 C T 0.020759 1.4901e-06
5:76308960 T C 0.169624 2.7796e-05
5:76309621 T G 0.048050 6.5063e-06
5:76313906 T C 0.884573 6.2718e-06
5:76316101 A G 0.088140 1.9024e-06
5:76316299 A C 1.793923 5.8517e-06
5:76322321 C T 0.021358 7.5869e-06
5:76330172 A G 0.052065 -1.5050e-05
5:76330356 C T 0.191492 5.0256e-06
5:76330401 A G 0.424838 1.2473e-05
5:76331449 A G 0.033736 -1.2350e-05
5:76335925 T C 1.764487 1.4538e-05
5:76341944 A G 0.423563 -1.9814e-05
5:76353853 A G 0.205893 3.6518e-05
5:76355362 T C 0.040227 -1.2154e-05
5:76359024 A C 0.583688 -5.9631e-06
5:76373958 G T 0.585477 -3.7741e-06
5:76378393 C A 0.386043 2.9787e-06
5:76379450 C T 0.209762 4.7066e-05
5:76379706 G T 0.020627 1.8439e-06
5:76381287 C T 1.271292 -1.8797e-06
5:76382697 G A 0.082680 2.6045e-05
5:76383838 A G 0.078284 3.5441e-06
5:76390967 C T 0.574339 -8.1980e-06
5:76395032 A G 0.083727 1.9249e-06
5:76395731 A G 0.090350 3.2534e-05
5:76398637 T C 0.022276 1.6539e-05
5:76406451 T G 1.168563 1.4075e-05
5:76406470 T C 0.049362 -5.3362e-06
5:76414494 T C 1.410236 4.2840e-06
5:76415527 C T 0.064794 -5.0509e-07
5:76416739 C T 0.892977 2.5049e-05
5:76418218 A G 0.269977 -1.7297e-05
5:76419662 A G 0.027644 7.3312e-06
5:76419673 A G 0.270201 -1.7406e-05
5:76423621 C A 0.082211 3.0108e-05
5:76423967 T C 0.701105 3.5033e-05
5:76424799 C A 0.044276 -1.9212e-05
5:76424949 A G 1.361194 -2.3656e-05
5:76425867 A G 1.382772 -2.1120e-05
5:76426987 A C 0.765705 -1.3139e-06
5:76428479 C T 0.218823 -9.7619e-06
5:76429849 A C 0.058052 -3.0635e-06
5:76439198 C A 0.067493 8.2838e-06
5:76439250 A G 1.110287 -2.6566e-06
5:76444766 C T 0.066800 -2.7067e-05
5:76445549 C T 1.794358 -5.5798e-06
5:76446103 G A 1.154294 -3.0463e-07
5:76446621 C G 0.130298 6.1359e-06
5:76446703 G A 1.264761 7.0628e-06
5:76453765 A C 1.391231 4.0423e-06
5:76454345 T C 0.053727 -1.6806e-05
5:76454612 A G 0.779742 -4.4542e-07
5:76460225 A C 0.071403 1.6290e-05
5:76460800 T C 0.700975 -7.8540e-06
5:76465860 A G 0.046241 1.3732e-05
5:76466598 C T 0.034454 2.9754e-06
5:76467688 G A 0.150211 1.1376e-05
5:76468398 T G 0.286945 1.4903e-05
5:76473075 C A 0.820748 -8.0420e-06
5:76475034 C T 0.043361 2.6822e-05
5:76478054 C T 0.021415 1.3499e-05
5:76478418 T C 0.254677 1.5856e-05
5:76481807 C G 0.099217 2.5728e-06
5:76483059 A G 0.742042 -1.5088e-05
5:76486226 A G 1.265064 -1.6804e-05
5:76486478 T G 0.061180 4.5936e-06
5:76489601 C A 0.064773 2.3341e-06
5:76499479 C T 0.045632 1.0387e-05
5:76500994 C T 0.205121 -1.7090e-05
5:76502490 A G 0.350382 1.1058e-05
5:76503432 T C 0.661486 -1.4867e-05
5:76518442 A G 0.760228 -9.6309e-05
5:76521014 C G 0.046265 2.3077e-06
5:76522350 G A 0.109913 1.0512e-05
5:76523657 A G 0.050980 -7.2117e-06
5:76534416 T C 0.296631 -1.6050e-05
5:76535811 G T 0.783601 -5.7309e-05
5:76543768 A G 0.763495 -5.7933e-05
5:76551133 G A 1.042675 -8.9052e-05
5:76555391 T C 0.025767 -3.8570e-06
5:76561244 C G 0.534707 2.6639e-05
5:76563771 G A 0.119847 2.7860e-06
5:76567609 T C 0.052116 1.2457e-05
5:76568827 G A 0.029973 -5.7656e-06
5:76570893 A C 0.560383 -1.1270e-05
5:76584024 C T 0.241530 -2.7416e-05
5:76588156 T C 0.433416 2.4789e-05
5:76601708 T C 0.028290 8.6914e-07
5:76603144 C A 0.065249 1.4521e-05
5:76607841 A G 0.029079 -2.0599e-05
5:76618380 C A 0.053251 -1.1062e-05
5:76641417 G A 0.083177 -2.9347e-05
5:76642440 T C 1.154706 5.9389e-06
5:76642635 A G 0.087039 4.3782e-06
5:76644397 A G 0.522835 2.5065e-06
5:76656743 T C 0.034614 -3.9878e-06
5:76660193 A G 0.033464 -5.3375e-06
5:76660305 C G 0.060010 -6.0788e-06
5:76677766 C T 0.071930 2.7513e-06
5:76678226 G A 0.614678 -4.9851e-06
5:76685429 A G 0.035872 -4.8372e-06
5:76694810 T C 0.175247 -1.6662e-05
5:76695427 G A 0.045996 2.7499e-06
5:76696334 T C 0.366854 6.6789e-06
5:76696465 G A 0.037099 -8.1219e-06
5:76701451 G A 0.061003 -8.8407e-06
5:76705081 C T 0.283426 -3.0408e-05
5:76708519 C A 0.257193 -2.0209e-05
5:76712723 T C 0.175761 1.0155e-05
5:76713982 A G 0.046003 6.6257e-06
5:76715984 T C 0.116736 2.4177e-06
5:76718070 G T 0.452812 3.7471e-05
5:76720977 C T 1.307198 4.3793e-06
5:76721089 C T 0.718668 2.1121e-05
5:76726202 G A 0.352942 -2.2577e-05
5:76728085 T C 1.660657 -3.3266e-07
5:76732249 A G 0.091544 -7.9990e-06
5:76734084 T C 0.889261 3.4411e-05
5:76738970 C T 1.667287 2.5020e-06
5:76746284 G C 0.049182 7.2735e-06
5:76749386 T C 0.078845 -1.0412e-05
5:76756311 A G 0.263490 -4.8495e-06
5:76757089 C T 0.710403 3.5822e-05
5:76781471 C A 1.012787 2.9753e-05
5:76786629 C T 0.156943 -1.5331e-05
5:76792688 T C 1.664210 -2.3222e-06
5:76796459 T A 0.860566 2.9118e-05
5:76811258 A G 0.151462 8.7072e-07
5:76814137 T G 0.324095 7.8097e-07
5:76816443 C T 0.670860 2.6293e-05
5:76828702 G T 0.068517 1.5715e-05
5:76848469 C T 0.092009 -6.0976e-06
5:76857038 C T 0.072202 5.0654e-06
5:76857699 C T 0.049450 -4.5097e-06
5:76858875 C T 0.377180 -8.8435e-06
5:76864513 T C 0.027134 1.4107e-05
5:76867624 A G 0.498186 -1.9510e-05
5:76875691 T G 0.661864 -2.9043e-05
5:76882962 T C 0.116611 -3.2241e-07
5:76884661 A G 0.343035 -1.7440e-05
5:76884915 C G 0.060632 -1.2850e-07
5:76890821 T C 0.097534 -1.9442e-05
5:76890822 A G 0.300038 -2.6605e-05
5:76891021 T C 0.222875 -7.3610e-06
5:76891359 A G 0.416125 -1.8493e-06
5:76891902 A C 0.094117 3.4465e-05
5:76896065 C T 0.734107 4.0812e-05
5:76902272 C A 0.222148 -1.2036e-05
5:76902274 A G 0.024703 -3.6565e-07
5:76903064 C A 0.205050 -4.1766e-05
5:76904032 A G 1.305141 2.0328e-05
5:76916731 A G 0.086937 4.0654e-05
5:76920372 C T 0.213505 1.1296e-05
5:76920725 G A 0.071094 3.3136e-07
5:76923982 A G 0.096188 4.3449e-07
5:76926578 C T 1.956163 4.7879e-06
5:76928555 A C 0.049899 3.1740e-06
5:76934038 T C 0.059568 2.6523e-06
5:76939016 T C 0.060942 1.2670e-05
5:76939795 C T 0.081616 -1.6771e-06
5:76942489 C T 0.201830 -1.2035e-05
5:76943454 C T 0.036018 1.3920e-05
5:76945039 G A 0.673328 -4.6718e-05
5:76945670 G A 0.040342 2.6280e-05
5:76950820 T C 1.172599 -2.0739e-05
5:76957271 T C 0.199855 4.5140e-05
5:76959715 G C 0.023965 3.4741e-05
5:76964293 T C 0.179113 -1.9561e-06
5:76965015 G A 0.036229 -6.5715e-06
5:76966564 T C 1.856361 -9.2677e-06
5:76966915 T G 0.084802 9.1181e-06
5:76967446 A G 1.879779 -5.7138e-06
5:76967834 T C 0.739808 1.3885e-05
5:76968407 A G 1.072100 -3.0073e-05
5:76969225 G A 0.093499 -1.4328e-06
5:76975125 A G 0.738411 1.4344e-05
5:76980244 A G 0.781405 3.7255e-05
5:76982400 T C 0.037813 -1.0137e-05
5:76986427 T C 0.041757 -1.0032e-05
5:76988619 G A 0.231151 2.7015e-05
5:76990098 T C 0.057039 -7.3332e-06
5:77002263 C T 1.960191 -1.2383e-05
5:77003084 C A 0.093672 -4.6360e-06
5:77012150 C T 1.969918 -1.3508e-05
5:77016594 T G 0.619699 3.7508e-05
5:77025626 A G 0.030959 -1.1863e-05
5:77025853 C T 0.031187 3.2859e-06
5:77026602 T G 0.052922 -7.8839e-06
5:77033718 A G 0.033169 1.0254e-05
5:77034797 C A 0.151707 1.5675e-06
5:77057812 G C 0.057902 3.1513e-05
5:77060250 C A 0.231443 2.8563e-05
5:77061200 T C 1.850061 -2.6157e-06
5:77066451 A G 0.030612 -1.0149e-05
5:77070033 C T 0.324605 2.0888e-05
5:77073495 C G 1.228339 -4.0528e-05
5:77077055 C T 0.029810 1.1520e-05
5:77094636 A G 0.216749 3.1813e-05
5:77109730 T G 0.092030 -4.9886e-06
5:77110261 T C 0.068853 1.3699e-05
5:77113097 T C 0.932133 1.1407e-05
5:77114226 T C 0.085393 -1.9197e-06
5:77118214 C A 1.862615 -1.8484e-05
5:77118838 C T 0.094348 4.2785e-06
5:77120114 T C 0.059476 2.3137e-06
5:77122856 G A 0.110443 1.7809e-05
5:77125702 C A 0.088803 -5.4303e-06
5:77127782 A G 0.545230 -5.6652e-05
5:77127813 T C 0.040635 3.0332e-05
5:77128984 G C 1.113347 -3.2074e-05
5:77129500 G T 0.058831 8.1079e-06
5:77134397 G A 0.345847 1.4968e-05
5:77134612 G A 0.471443 -3.5218e-06
5:77136849 A G 0.230304 -1.6618e-05
5:77144274 C T 0.107509 -1.1497e-06
5:77145740 C T 1.030282 -1.0430e-05
5:77149418 G A 0.981668 -8.1497e-06
5:77153350 T C 0.091023 -8.0197e-06
5:77159956 T C 0.242265 -7.8174e-06
5:77166848 A G 0.846787 5.7821e-06
5:77172875 G A 1.084329 1.5980e-05
5:77173349 C G 0.355652 -7.5201e-06
5:77175226 G A 0.984575 -2.4492e-05
5:77177198 A C 0.205019 -9.0785e-06
5:77177981 A G 0.511935 5.4498e-06
5:77180311 T C 0.307109 1.3213e-05
5:77188016 G A 0.029419 -1.9309e-05
5:77190880 C T 0.155443 4.5414e-06
5:77195331 T C 0.042848 -3.5279e-06
5:77197327 T C 0.088419 7.6257e-06
5:77197919 T C 0.056318 8.2335e-06
5:77200561 C G 0.901687 2.7803e-06
5:77201362 T C 0.252713 8.5645e-06
5:77207569 G A 1.371686 -5.6876e-06
5:77211019 G A 0.352711 -1.1209e-05
5:77211819 T G 0.077200 -2.7778e-05
5:77218073 T G 0.042583 1.7534e-05
5:77219131 C T 1.030949 9.1851e-06
5:77221319 T C 1.006208 -1.6657e-05
5:77223246 T C 0.224531 -8.0034e-05
5:77224165 T C 0.048138 1.2001e-05
5:77224827 A G 0.054305 -4.3928e-05
5:77225324 A G 0.068428 -4.3201e-05
5:77228136 T G 0.678329 -2.4154e-06
5:77237401 G T 0.082507 -2.8845e-05
5:77238852 G A 0.200188 5.3653e-07
5:77240537 C T 1.943600 -8.4302e-06
5:77248582 A G 0.039581 -2.1741e-05
5:77249399 T C 0.099003 -1.0125e-05
5:77251453 T G 0.058334 2.7960e-06
5:77251570 T C 1.553444 -9.9428e-06
5:77258532 C T 0.125950 2.3719e-05
5:77260703 A G 0.081116 3.4009e-05
5:77262282 T C 0.160067 -9.7627e-06
5:77265227 G A 0.127657 -7.4478e-06
5:77274151 G C 0.565244 -5.5264e-06
5:77277441 A G 0.033063 -3.7157e-05
5:77278194 C T 0.085115 -1.1302e-05
5:77278872 A C 0.699779 1.5513e-06
5:77282521 G T 0.496343 8.8662e-06
5:77282683 G A 0.450473 1.1363e-05
5:77282810 C T 0.044177 -2.9748e-06
5:77285142 T C 1.450558 2.2859e-06
5:77290229 C G 0.024798 -8.1955e-06
5:77290890 T C 0.037952 -7.4452e-06
5:77291940 A G 0.076493 6.9220e-06
5:77292714 C T 0.588336 -1.1082e-05
5:77292802 A C 0.475295 9.5631e-06
5:77306390 T C 0.520424 4.2988e-06
5:77309710 A G 0.580319 -1.2514e-07
5:77319532 A G 0.020151 -8.1031e-06
5:77346011 T C 0.420164 2.3287e-05
5:77349804 C T 0.452370 2.0356e-05
5:77351738 T C 0.414234 2.6980e-05
5:77353199 T C 0.050501 -1.7007e-05
5:77359088 A G 1.815386 6.0108e-06
5:77362710 C G 0.044555 -1.5497e-05
5:77369227 C T 0.033699 2.7084e-05
5:77389213 A G 0.178610 3.3935e-05
5:77397682 A G 0.485875 1.0500e-05
5:77408476 G A 0.272877 2.2346e-05
5:77412068 T C 0.152972 -8.5378e-06
5:77425028 T A 1.872193 5.2126e-08
5:77438686 T C 0.471991 3.1150e-06
5:77443909 G A 1.961606 6.6524e-06
5:77482300 A G 0.048206 9.9867e-06
5:77487128 A G 0.021616 1.5497e-05
5:77487352 C T 0.065933 1.1646e-05
5:77493611 A G 0.109328 -8.2021e-06
5:77499748 C T 0.047336 7.2318e-06
5:77500097 T C 0.075466 -1.6872e-05
5:77519555 G T 0.035212 -1.5181e-05
5:77533703 G A 0.124858 -5.2483e-06
5:77535910 T C 0.663156 1.2354e-05
5:77541742 G A 0.037772 3.0888e-06
5:77544512 A C 0.646973 -3.2479e-06
5:77556030 A G 0.499441 -5.6420e-06
5:77574504 A G 0.100611 -3.8685e-06
5:77579205 T C 1.109393 -1.4061e-05
5:77583726 G A 0.557799 -1.5491e-05
5:77585433 C T 0.057437 1.3776e-05
5:77590012 A G 0.022320 2.1897e-05
5:77610900 G T 1.142327 -9.3680e-06
5:77618179 T C 0.523926 -1.0193e-05
5:77619682 T C 0.069690 8.2419e-06
5:77620758 A G 0.036878 -4.1757e-05
5:77621877 A G 1.072593 -1.1541e-05
5:77622868 G A 0.518538 -1.2713e-05
5:77625418 C G 0.247174 -1.7139e-05
5:77630013 C T 1.912849 -6.6862e-06
5:77630854 A G 1.221223 9.7794e-06
5:77637023 C T 0.646248 -9.2325e-06
5:77647720 G A 1.036650 8.1242e-06
5:77654083 T C 0.079284 -4.4404e-05
5:77654827 T G 1.916932 -7.3452e-06
5:77656112 C A 0.511755 -2.1883e-06
5:77664758 T C 0.048869 -5.3096e-06
5:77690103 C T 0.993999 -6.2239e-06
5:77691916 G A 0.046040 -1.7507e-05
5:77695183 C T 0.028824 8.8001e-06
5:77696631 C T 0.157062 -8.1814e-06
5:77702206 G A 0.118674 3.3819e-05
5:77713821 T G 1.900440 -1.8415e-05
5:77720198 A G 0.040988 -1.3613e-06
5:77720720 C A 0.037548 -1.4883e-05
5:77739154 C T 1.588916 -2.3727e-06
5:77741082 A G 1.515277 -1.1752e-05
5:77745432 C T 0.064586 2.6461e-05
5:77745585 T C 0.039662 -1.9887e-05
5:77759121 T G 0.518381 2.8570e-07
5:77763157 G A 0.054574 2.1827e-05
5:77784433 C T 0.078142 1.9436e-05
5:77792462 C A 1.585344 -4.9025e-06
5:77800176 A G 0.044364 -1.6753e-05
5:77801359 G A 1.479375 7.6217e-07
5:77803191 A C 0.054560 7.2313e-06
5:77804355 T C 0.174078 -1.9520e-05
5:77804737 G T 1.761026 -2.9292e-05
5:77811561 T G 0.702400 -2.8121e-05
5:77823273 A G 0.036483 -9.9146e-06
5:77828919 C T 0.084873 -2.3024e-05
5:77829598 G T 0.035651 -9.4295e-06
5:77834944 A G 0.080698 -1.4803e-05
5:77843056 A G 0.045486 1.2142e-05
5:77845968 T C 0.041267 -3.7626e-06
5:77852998 C T 0.316666 -1.7371e-05
5:77860608 G A 0.032009 -7.1508e-06
5:77862235 C T 0.058283 -1.2251e-05
5:77864156 T C 0.020508 1.4246e-05
5:77874205 A G 0.932979 -1.0731e-05
5:77901235 T G 0.910714 -7.4850e-06
5:77901292 T C 0.077904 1.6225e-05
5:77903262 C T 0.393346 -1.3025e-05
5:77909923 A G 1.402859 7.5354e-06
5:77916348 A G 0.044694 -2.4819e-06
5:77919743 C T 0.121887 2.9127e-05
5:77921199 C T 0.632064 -1.5243e-05
5:77926281 A G 0.636440 -1.4536e-05
5:77932214 C A 0.689134 -1.0501e-05
5:77934738 C T 0.811347 -1.9372e-05
5:77937453 C T 1.160914 -1.5103e-05
5:77942707 C T 0.050433 -1.7281e-05
5:77949565 T C 1.001890 -5.6868e-08
5:77961474 G A 0.626094 1.4073e-05
5:77963060 A G 0.023744 6.7188e-06
5:77971879 T G 0.578969 7.1739e-06
5:77987524 G A 0.575801 1.3938e-05
5:77988915 T C 0.200083 3.0650e-06
5:77992165 C T 0.329926 -1.0593e-05
5:77992555 C T 1.001884 8.9203e-06
5:77993923 A G 0.382147 -1.5204e-05
5:78004317 G A 0.385975 -1.3459e-05
5:78012193 G A 1.681175 7.5905e-07
5:78013758 A G 0.491285 -1.3560e-05
5:78015833 G A 0.165711 2.2853e-06
5:78016716 T C 0.116230 6.8709e-06
5:78017349 G A 0.035447 5.0124e-06
5:78017768 C G 0.064127 -4.1380e-06
5:78019111 A G 1.696304 -9.7675e-06
5:78020166 G T 0.800702 -7.3924e-06
5:78021241 T C 0.916266 1.4317e-05
5:78024366 C T 1.403127 2.0796e-05
5:78024610 G A 0.704273 -7.6179e-06
5:78027330 G T 0.079508 -1.4710e-06
5:78029909 A G 0.429234 -3.1968e-05
5:78034521 T C 1.015983 1.2208e-05
5:78034784 G A 0.176328 2.3774e-05
5:78035321 A G 0.068455 1.4262e-05
5:78037138 A C 0.365348 -2.6248e-06
5:78042215 C A 0.104375 1.1377e-05
5:78046282 A G 1.820146 -1.9676e-05
5:78052733 G A 0.020746 -1.6480e-05
5:78060388 A C 1.822043 -1.9592e-05
5:78061140 T G 1.780388 -1.2860e-05
5:78062371 C T 0.602530 -3.4940e-05
5:78064511 A G 1.050232 -2.5874e-05
5:78064999 A C 0.247419 9.2091e-07
5:78065001 G A 0.043028 -1.8617e-06
5:78065726 G C 0.093539 1.2380e-05
5:78067984 T C 1.244447 -4.6913e-05
5:78069012 T C 0.565608 2.0224e-06
5:78070320 T C 0.099142 -3.7403e-06
5:78073025 C T 0.111745 -2.8051e-05
5:78074198 C A 0.809593 -1.8767e-05
5:78074963 G T 0.715520 -2.1568e-05
5:78081862 C T 0.294278 9.3273e-06
5:78084051 G A 0.201004 9.0676e-06
5:78086357 G C 0.071247 1.8263e-05
5:78087642 A G 0.046105 1.4755e-05
5:78089433 C T 0.373804 2.0797e-05
5:78091400 G C 0.050402 2.6242e-05
5:78093093 T C 0.073701 1.6694e-05
5:78094813 G A 0.085149 -1.4982e-06
5:78097950 T C 0.242370 1.0801e-05
5:78098724 A G 0.062761 2.7257e-05
5:78099716 C T 0.155341 3.6334e-05
5:78100407 A C 0.061482 2.6784e-05
5:78106062 A G 0.230841 -1.6718e-05
5:78112157 A C 0.064423 8.8870e-06
5:78115511 G A 0.257305 -8.1545e-06
5:78116136 G C 1.612505 -1.9103e-05
5:78118066 C A 0.754951 -2.1451e-06
5:78123484 C T 0.527272 1.6105e-05
5:78124029 C T 0.333206 5.2246e-06
5:78125685 G T 0.111535 -8.6568e-06
5:78126281 T C 0.954633 -1.1986e-05
5:78132396 G A 0.857605 -3.7356e-08
5:78136097 G A 0.322776 1.8296e-05
5:78141494 C T 0.026315 -2.5776e-05
5:78151640 C T 0.589495 -3.6099e-05
5:78153499 A G 0.125535 6.1153e-06
5:78175033 C G 0.062730 1.7064e-06
5:78175145 T G 1.934094 8.3850e-06
5:78178963 A G 1.978115 -1.2297e-05
5:78180736 C T 0.400536 -3.3540e-06
5:78181423 T C 0.340370 2.7768e-05
5:78181477 T C 0.881741 -4.5751e-05
5:78185148 T C 0.092258 3.0895e-06
5:78188027 G A 0.141674 -6.1297e-06
5:78190368 C T 0.152455 1.3502e-05
5:78195812 G A 1.295703 -3.9417e-05
5:78202968 T C 0.167564 3.8667e-05
5:78205075 G A 1.424634 5.0849e-05
5:78221794 A G 0.074232 -2.3058e-06
5:78223317 C G 0.051596 1.3851e-05
5:78228931 C T 0.057460 -1.1105e-05
5:78234278 T C 0.127891 1.2687e-05
5:78252522 T C 1.614729 -1.5697e-05
5:78257251 G A 0.877192 -2.9825e-05
5:78259645 C A 0.375551 8.2593e-06
5:78269464 T C 0.530607 2.0047e-05
5:78271916 T G 0.306878 -5.1371e-05
5:78272942 C T 1.520724 6.5313e-06
5:78282670 A G 1.640350 2.5471e-06
5:78286867 T C 0.054503 1.5294e-05
5:78290682 C T 1.068466 -1.9054e-05
5:78295854 G T 0.373637 1.6564e-05
5:78296755 G T 0.161339 -2.0686e-06
5:78300027 C T 0.159166 8.3434e-07
5:78301838 C A 0.063526 -4.7930e-05
5:78302196 T C 0.467357 -1.3952e-05
5:78304314 A G 0.135837 2.7245e-06
5:78306692 C G 0.385550 2.4768e-05
5:78307265 G A 1.409237 2.5046e-05
5:78322603 T C 0.033362 7.3316e-07
5:78323434 G A 0.356461 -2.5630e-06
5:78326750 C G 0.566193 -5.4022e-06
5:78331823 C T 1.018563 -4.4198e-06
5:78332027 C T 0.098836 1.8433e-05
5:78338202 C T 0.020338 1.3229e-05
5:78340286 G A 1.042579 -6.0313e-06
5:78365087 A G 1.624078 -1.2723e-05
5:78366326 G T 1.570929 -1.1066e-05
5:78368763 A G 0.067466 -8.9076e-06
5:78370378 C T 0.342498 5.3312e-06
5:78377334 G A 1.022119 -1.5016e-05
5:78387164 C T 0.055859 1.4198e-05
5:78391629 T A 0.026250 -4.3140e-06
5:78398838 T C 1.239963 -2.0505e-05
5:78403322 C T 0.213199 -2.6692e-06
5:78407072 C T 0.049474 8.7038e-06
5:78411426 C T 0.079726 6.6300e-07
5:78413504 C T 0.075105 -3.6110e-06
5:78418772 G T 0.091343 -3.3723e-06
5:78419076 G A 0.041723 -1.2550e-05
5:78420732 A C 1.350892 -1.2883e-05
5:78421959 A G 0.585477 -2.0481e-05
5:78424484 T A 0.043341 -5.6450e-06
5:78430058 C T 0.723329 5.2435e-06
5:78435217 G A 0.041148 -1.2610e-05
5:78440172 C T 0.087073 -3.8690e-05
5:78440369 C T 0.702811 1.5037e-06
5:78440426 T C 0.066113 -5.0356e-06
5:78441775 G A 0.114968 1.6912e-05
5:78463512 A G 0.024373 1.2134e-05
5:78463972 A G 0.051582 2.3519e-05
5:78463980 T C 0.034277 9.5813e-06
5:78469204 G T 0.067843 -4.7715e-06
5:78478551 C A 0.041437 -1.4768e-05
5:78492518 T C 0.550091 1.0592e-05
5:78501909 G A 0.041532 -1.7202e-05
5:78502553 A G 0.020552 8.8992e-07
5:78521044 G A 0.113972 -1.2078e-05
5:78525247 A C 0.024594 1.2942e-05
5:78552248 T C 0.205393 5.8998e-06
5:78573790 T A 1.223413 -2.6012e-06
5:78586460 T C 0.071461 -9.1059e-06
5:78589856 A T 0.031873 1.0456e-05
5:78610174 G A 0.024241 1.1897e-05
5:78610361 T C 0.063719 -1.4765e-06
5:78613097 C A 0.022299 -1.4316e-05
5:78625882 A G 0.022803 9.9616e-06
5:78630902 A G 0.041461 -1.6338e-05
5:78638798 C T 0.045449 -3.2353e-07
5:78639376 T C 0.460880 -2.8331e-05
5:78639579 G A 0.221264 -1.5807e-05
5:78644821 G T 0.025434 1.1220e-05
5:78651071 T G 0.086621 -5.2470e-06
5:78653323 G A 0.043977 -4.8159e-06
5:78655779 G A 0.103470 -2.7135e-05
5:78657016 A G 0.102800 -1.7491e-05
5:78661084 C T 0.028786 2.5213e-05
5:78663243 T C 0.058436 -2.9734e-06
5:78668842 C T 0.044772 -2.6388e-05
5:78670802 G A 0.686764 -1.0274e-05
5:78686176 T C 0.137615 -3.5494e-06
5:78694007 A G 0.441355 -2.7817e-05
5:78694487 C T 0.044337 -4.6331e-06
5:78697675 C A 0.116169 -1.7988e-06
5:78705937 C T 0.098204 3.8025e-05
5:78708407 G T 0.085910 -1.5170e-05
5:78710209 T C 0.046142 5.4267e-06
5:78713923 C T 0.040145 3.2223e-06
5:78714154 T C 0.111844 1.2903e-05
5:78719450 A G 1.506400 1.7748e-05
5:78728025 C T 0.358763 -2.3408e-06
5:78747114 C T 0.028259 2.0900e-07
5:78753715 G A 0.900817 -1.9049e-05
5:78756778 C T 0.449742 -2.5516e-05
5:78759026 T C 0.331374 5.5082e-06
5:78768998 A C 0.853376 -2.0161e-06
5:78773437 C T 0.020277 -4.1743e-06
5:78777247 T C 0.124947 3.1769e-06
5:78778205 A G 0.022514 -1.4468e-05
5:78781813 C T 0.439148 1.8999e-06
5:78787853 G A 0.079617 -1.3235e-05
5:78794367 T C 0.020290 -9.1551e-06
5:78797451 T C 0.036025 1.8743e-05
5:78798283 G A 0.280924 -2.1256e-05
5:78805906 G A 0.025903 -2.7737e-05
5:78805988 C G 0.029650 2.1454e-06
5:78815100 G A 0.400659 -3.5200e-06
5:78829249 G A 0.748107 -8.3997e-06
5:78830329 C T 0.021837 -1.0220e-05
5:78841693 T C 0.074225 6.5818e-06
5:78842918 T C 0.074613 -1.3759e-05
5:78842971 A G 0.032407 -1.9296e-05
5:78845631 C T 0.766490 6.4020e-06
5:78845711 C T 0.131420 -1.4319e-05
5:78848049 G A 0.066059 1.7237e-05
5:78849803 G A 0.037548 -9.4808e-07
5:78856775 C T 0.167237 2.7259e-05
5:78857898 T C 0.026896 -1.1230e-06
5:78858778 C T 0.156552 -7.4342e-06
5:78864236 C T 0.701727 1.5860e-05
5:78870399 G A 0.174907 2.3523e-05
5:78881863 G A 0.032057 -1.5857e-05
5:78885615 A G 0.062312 -2.9713e-05
5:78889137 C T 0.242951 5.9579e-06
5:78921373 T C 0.185875 5.0421e-05
5:78922655 G A 0.210803 6.3147e-07
5:78940783 T C 0.136771 1.7151e-05
5:78943092 T G 0.562006 7.4038e-06
5:78947658 C T 0.066093 -7.6144e-07
5:78963323 A C 0.162600 -2.8876e-05
5:78965463 T G 0.032455 2.6988e-06
5:78966108 T C 0.084710 -2.4486e-07
5:78971264 C T 0.047608 -7.6346e-06
5:78981520 G A 0.042549 1.9047e-05
5:78983513 G A 0.195286 4.1267e-05
5:78989108 C T 0.051820 -1.4450e-06
5:78990925 G A 0.311587 2.9181e-05
5:78993484 T C 0.386978 -7.6167e-06
5:78995703 T C 0.119388 -1.8559e-05
5:78998903 T C 0.176407 -2.7794e-05
5:79006389 C T 1.122445 -6.9148e-06
5:79007395 G A 0.158602 -9.8005e-06
5:79010573 T C 0.710910 -8.4076e-08
5:79012486 A C 0.099285 4.8550e-06
5:79015581 T G 0.708863 -2.2869e-07
5:79025157 G A 0.266985 4.7266e-07
5:79025634 A G 0.160509 1.2650e-06
5:79026187 G A 0.046238 -2.6194e-06
5:79027734 T C 0.040968 1.5325e-06
5:79028472 T C 0.740206 2.1540e-05
5:79028726 G A 0.319019 2.6734e-05
5:79029594 C T 0.321735 2.5930e-05
5:79030045 G A 0.741923 2.3534e-05
5:79030338 G A 0.131577 -1.5496e-05
5:79030346 G A 0.162943 -2.3092e-06
5:79031372 C G 0.160757 2.3383e-06
5:79031558 A G 0.261559 2.2955e-06
5:79033306 C A 0.162790 2.9141e-06
5:79033391 A G 0.049294 1.0017e-05
5:79034662 G C 0.131224 -1.4125e-05
5:79038927 C T 0.274121 -5.0056e-07
5:79041057 G A 0.231521 -8.3419e-06
5:79044242 A G 0.029568 2.4408e-05
5:79046391 C T 0.030303 1.2421e-05
5:79047407 G T 0.927642 2.3432e-05
5:79048562 T C 0.203275 -3.9898e-06
5:79049271 A G 0.338010 -1.2068e-05
5:79049641 G A 0.040587 -5.2167e-06
5:79059417 C T 0.380872 1.3804e-06
5:79067033 G T 0.244505 -6.5178e-06
5:79071781 G A 0.077785 1.5014e-05
5:79073212 G A 0.029289 2.3787e-06
5:79074229 C T 0.697395 -1.1896e-05
5:79082258 A G 1.800655 -3.6150e-06
5:79082347 A G 0.369136 -2.0112e-05
5:79084949 C G 0.249571 3.8436e-06
5:79086619 A G 0.037401 1.1992e-05
5:79086883 A G 0.367147 1.9732e-05
5:79086973 T C 0.086916 2.3857e-07
5:79088995 G A 0.182968 -1.2230e-05
5:79089528 T C 0.600004 3.5084e-05
5:79094855 C A 0.021222 -1.6116e-06
5:79095299 G A 0.040563 2.5779e-05
5:79095417 T C 0.241789 -1.0836e-06
5:79097289 G A 0.555446 7.6428e-06
5:79099047 G A 0.353257 1.8055e-05
5:79099464 C A 0.752245 -2.1257e-05
5:79105021 G A 0.273781 1.9882e-06
5:79105507 A G 0.297059 1.9490e-05
5:79107001 G A 0.077958 3.8432e-06
5:79108476 C T 0.554423 3.2111e-06
5:79111606 T C 0.024115 9.9369e-06
5:79117067 C A 0.273968 3.1755e-05
5:79117472 T C 0.139672 -2.4100e-06
5:79121129 G A 0.734773 -3.4135e-05
5:79125096 T C 0.237943 7.8272e-06
5:79125550 G A 0.059510 -1.4023e-05
5:79125717 C T 0.034624 1.5711e-05
5:79126120 G A 0.237114 1.2129e-05
5:79133829 A G 0.843431 -4.1927e-05
5:79135171 C T 1.420157 -2.5539e-05
5:79136410 C T 0.078573 -1.9516e-05
5:79137453 T C 1.977741 6.0772e-06
5:79137556 A C 1.336599 -2.1955e-05
5:79138739 T C 0.585851 1.3085e-05
5:79138895 G A 0.076734 5.9669e-06
5:79139144 G A 0.033767 -1.1452e-06
5:79146095 C T 0.678822 -2.5202e-05
5:79158432 C T 0.451398 1.7393e-05
5:79160435 T C 1.528451 -4.7077e-06
5:79161503 G A 0.411708 2.6895e-06
5:79174830 G T 0.087607 8.5711e-06
5:79177031 G A 0.352976 -2.4369e-05
5:79180247 T C 0.525160 -2.5155e-05
5:79181095 G A 1.475829 -1.5921e-05
5:79189682 G A 0.207321 7.0326e-06
5:79192601 C T 0.077581 7.1322e-06
5:79198057 G A 0.121129 -1.7630e-05
5:79218998 G A 0.451775 1.4957e-05
5:79221143 A G 1.475132 1.7219e-05
5:79225426 T C 1.933309 -8.4261e-06
5:79225650 G A 0.163593 -8.7092e-06
5:79234148 C T 0.053765 1.8472e-05
5:79242663 G A 0.486450 2.6257e-05
5:79243678 C T 0.236519 1.2996e-05
5:79248052 C T 1.045496 -1.2211e-06
5:79248526 G A 0.070264 -2.0577e-05
5:79248549 A G 0.049658 -9.8850e-06
5:79256562 A C 0.860944 -2.5244e-06
5:79260382 T C 1.239096 -8.8552e-06
5:79264844 G A 0.028572 8.6280e-06
5:79266437 A G 0.046741 2.6139e-06
5:79271616 C A 0.263809 -2.3016e-06
5:79278218 G A 0.022874 2.2485e-06
5:79280604 G A 0.170477 4.8379e-06
5:79282798 C G 0.297665 1.9138e-05
5:79289094 C T 0.252875 -8.2752e-06
5:79298854 A G 0.251284 -1.1931e-05
5:79310499 C T 0.355458 -1.5975e-05
5:79314821 C T 0.076207 5.5385e-06
5:79327109 A G 0.346235 -1.6205e-05
5:79335267 G A 0.115162 5.1801e-06
5:79337366 A G 0.063318 -1.5389e-05
5:79352610 C T 1.018607 -1.8907e-05
5:79355523 G T 0.021718 -2.6589e-05
5:79357338 G C 0.073474 -8.4683e-06
5:79360175 A G 0.192386 -4.4574e-05
5:79361265 C G 0.466068 1.6261e-05
5:79362172 C T 0.023877 5.2622e-06
5:79363860 T C 0.038472 -1.2458e-05
5:79365671 A G 0.042318 -2.0434e-06
5:79370247 T G 0.191294 -2.3209e-05
5:79375575 C T 0.661146 1.9112e-05
5:79378528 G A 1.870844 -1.2784e-05
5:79379538 A C 0.271054 -1.3327e-05
5:79387580 C T 1.255367 -4.1045e-05
5:79388729 A C 0.234357 -7.3562e-06
5:79390376 T C 0.734620 -9.6090e-06
5:79393691 T A 0.124230 -1.1036e-05
5:79395836 T C 0.311475 5.7232e-06
5:79398415 G A 0.936080 -2.5390e-05
5:79400554 T C 0.244862 -3.0800e-06
5:79400912 T G 0.033794 -2.3187e-06
5:79400931 T C 0.141885 -4.4281e-06
5:79401290 G A 0.555361 4.7448e-06
5:79412328 C T 0.756478 -4.1369e-05
5:79413074 A G 0.341074 5.5505e-06
5:79415586 C G 0.467455 3.3733e-05
5:79418376 C T 1.692024 1.1948e-05
5:79420583 A G 0.150541 -4.8389e-06
5:79422099 T C 0.036473 5.8968e-06
5:79422429 G A 0.638130 -3.8748e-05
5:79424449 T C 0.033957 -1.0146e-05
5:79426479 A G 0.029701 -3.2936e-06
5:79435683 T C 0.216402 -1.0623e-05
5:79437621 C A 1.123254 -2.1414e-05
5:79446102 A G 0.405293 -2.2446e-05
5:79446912 C T 0.025828 -3.1190e-06
5:79454634 G A 0.066885 9.3867e-06
5:79461427 C T 0.312855 -1.2405e-05
5:79461802 C T 0.094634 -4.1719e-06
5:79468617 C G 0.172167 -2.9358e-07
5:79472714 G A 0.562834 -3.5227e-05
5:79475153 C T 0.271187 -2.6876e-05
5:79478076 T C 0.038112 2.6977e-05
5:79479020 C T 0.880398 1.6942e-05
5:79486397 T A 0.038010 4.3472e-06
5:79488573 C T 0.644467 4.8277e-06
5:79490620 G C 0.398323 6.9995e-06
5:79492300 C T 0.096344 -6.9851e-06
5:79494021 C T 0.607450 2.0352e-06
5:79494150 T C 0.111735 -4.1884e-06
5:79500875 C A 0.273761 7.6290e-07
5:79501160 A G 0.205757 -1.1043e-05
5:79511469 G T 0.269650 9.8586e-07
5:79517579 C T 0.281199 -1.0718e-05
5:79519069 A G 0.071488 -2.7440e-06
5:79522257 T C 0.045612 -3.2560e-05
5:79522458 T C 1.153261 -1.3043e-05
5:79526298 G A 0.877287 -9.4227e-06
5:79529992 C T 0.579306 -2.0707e-05
5:79530306 T C 0.259515 9.1885e-07
5:79535101 C A 0.843088 5.6468e-06
5:79535394 C T 0.026549 1.4653e-05
5:79543369 T C 0.057732 8.2403e-06
5:79544498 T A 0.083625 -1.2938e-05
5:79547600 G A 1.299174 -1.0661e-05
5:79549207 A C 0.678231 -1.1369e-05
5:79550946 G T 0.098238 2.9300e-06
5:79552184 G A 1.246246 -8.6752e-06
5:79553250 T C 0.292959 -1.0121e-05
5:79565071 C T 0.775187 1.7850e-06
5:79566181 A G 0.227292 1.6550e-06
5:79569505 C T 0.341077 -2.6084e-05
5:79571202 G A 0.236954 9.5180e-06
5:79576004 G A 0.215964 6.3670e-07
5:79577762 G A 0.044476 -2.3773e-05
5:79585970 A G 0.125841 -1.7629e-05
5:79588050 A G 0.083326 3.2461e-07
5:79590864 C T 0.117212 4.7037e-06
5:79593776 C T 0.495215 -3.0493e-06
5:79596021 C T 0.337766 -2.2926e-05
5:79612188 T C 1.289138 -8.4361e-06
5:79616059 A G 0.049950 -1.3518e-05
5:79616083 C G 1.294506 -7.0258e-06
5:79616278 G A 0.028650 -1.5240e-05
5:79616936 C A 0.341240 -1.0046e-05
5:79617357 C T 0.302370 1.3882e-06
5:79618649 T C 0.265564 -1.0101e-05
5:79623184 G A 0.057148 6.2286e-06
5:79637358 T C 0.074942 9.8679e-06
5:79637799 T C 0.495320 -1.1806e-05
5:79639334 T C 0.293925 -8.5548e-06
5:79644333 A G 0.076204 1.0144e-05
5:79647088 C T 0.045605 1.0101e-05
5:79647483 C T 0.202541 -7.5438e-06
5:79666192 A G 0.080963 3.5072e-06
5:79666462 A G 0.075595 2.9952e-05
5:79667925 C T 0.217745 -1.1687e-05
5:79669697 C T 1.070013 7.2819e-07
5:79675356 A G 0.103093 -1.4725e-05
5:79675915 C T 0.162797 1.1390e-06
5:79680718 A G 1.035253 8.5131e-05
5:79685564 C T 0.103718 1.5301e-05
5:79695370 G T 0.176903 1.8091e-05
5:79698296 C T 0.030204 -3.9536e-06
5:79703254 A G 1.896057 -1.6026e-05
5:79706299 G T 0.052548 1.9807e-06
5:79731284 A G 0.057943 -1.2002e-05
5:79733079 C T 1.828656 -1.1312e-05
5:79735832 T C 0.039639 9.0979e-06
5:79735858 G A 1.827619 -1.1215e-05
5:79737770 A G 0.078199 -2.1055e-05
5:79740970 A G 0.344953 1.8903e-05
5:79745469 G A 1.895768 -1.6625e-05
5:79747806 A G 0.029021 -2.1544e-06
5:79757298 G A 1.483050 -2.3528e-05
5:79807322 T C 0.023551 1.8800e-05
5:79811777 C T 0.041539 1.0794e-05
5:79812476 G A 0.028212 -4.8670e-06
5:79813356 A G 0.318526 1.5363e-05
5:79815658 C T 1.569769 -1.8661e-06
5:79815914 A G 0.106204 3.0158e-05
5:79831299 T C 0.061986 -1.1209e-05
5:79833301 A G 0.569463 -2.6516e-05
5:79842977 C T 0.067799 3.3157e-05
5:79843156 A C 0.151778 -2.1462e-05
5:79855372 G A 1.693690 1.2438e-05
5:79857629 A G 0.158768 1.5985e-06
5:79859806 C T 0.272220 6.2119e-06
5:79870334 A C 0.111256 -1.2845e-05
5:79878235 G A 0.189435 -4.7105e-06
5:79879289 C T 0.023418 1.1782e-05
5:79884837 A G 1.070087 1.0708e-05
5:79888450 A G 0.334604 4.5832e-06
5:79889117 A G 0.248313 9.8798e-06
5:79892124 A G 0.033621 -4.8881e-06
5:79908731 G T 0.196721 -3.5443e-06
5:79912085 G T 0.050144 4.7410e-06
5:79914619 A G 0.112956 -3.5086e-05
5:79915020 A G 0.648146 -6.5449e-06
5:79919170 T C 1.326492 -5.4246e-06
5:79920073 T C 0.484669 -7.1249e-06
5:79927651 A G 0.036589 -6.4802e-06
5:79933927 T C 0.074184 2.3975e-05
5:79945140 C T 0.199753 8.2209e-06
5:79949040 T G 0.027739 1.5079e-05
5:79950781 G A 1.515542 2.3733e-06
5:79951491 C T 0.540364 8.0518e-06
5:79956397 C T 1.907549 -1.1098e-05
5:79965068 T C 0.024319 -1.1107e-05
5:79965555 C T 0.090156 2.4865e-05
5:79965707 T C 0.067643 -1.8181e-05
5:79967129 G C 0.190451 9.6513e-06
5:79971294 A G 0.118854 -7.8742e-06
5:79973270 A G 0.131390 1.5730e-06
5:79999145 A C 0.092975 -7.1033e-07
5:80000152 G A 1.402692 2.1387e-05
5:80016874 C T 0.623752 2.8323e-05
5:80029479 G A 0.032550 1.4885e-05
5:80035580 T C 0.033281 -4.5360e-06
5:80035750 T A 0.662869 -1.2870e-06
5:80038569 A G 0.102110 1.6490e-05
5:80039310 G C 0.032547 1.3266e-05
5:80055141 G A 0.042117 2.7426e-05
5:80055860 T C 0.040767 -1.3900e-06
5:80066135 G A 0.176335 -9.9656e-06
5:80102444 A G 0.134443 -2.0073e-05
5:80103664 C A 0.042450 -1.2742e-05
5:80107937 T C 0.036171 -4.3291e-07
5:80117156 A G 0.259825 -1.5537e-06
5:80117918 C T 0.604686 -2.2236e-06
5:80123834 T C 0.028606 -6.0186e-06
5:80129745 G A 0.132643 1.7370e-05
5:80132177 T C 0.191794 1.6909e-06
5:80143497 G T 0.144516 1.6554e-05
5:80149981 G A 1.688610 -6.8628e-06
5:80165443 G A 0.027899 4.2343e-06
5:80168937 A G 1.427140 -4.8211e-06
5:80169170 A G 0.058919 -3.6097e-05
5:80172571 A G 0.024033 1.1502e-05
5:80187590 A G 0.079342 5.4438e-06
5:80192579 A G 0.029136 -2.1319e-06
5:80198108 T G 0.663615 7.7561e-06
5:80200376 A G 0.239371 -7.5941e-06
5:80213816 G A 0.255952 3.0969e-06
5:80215220 A G 1.389582 -2.9790e-06
5:80224525 G A 0.033526 8.7109e-06
5:80226025 C T 1.827422 9.9807e-07
5:80229479 G A 0.102243 -2.4963e-05
5:80231611 A G 0.192325 -1.6516e-05
5:80232068 G A 0.607803 2.3610e-05
5:80235615 C G 0.062638 4.1884e-05
5:80243603 C A 0.446604 2.1814e-05
5:80243659 C T 0.057613 7.2899e-06
5:80249439 G A 0.184491 6.9337e-06
5:80249650 T G 0.067575 -1.8914e-06
5:80251416 A G 0.027151 -4.0233e-06
5:80252378 G T 0.087736 -2.1359e-05
5:80255305 A G 0.296427 -7.9043e-06
5:80255674 A G 0.251685 7.9192e-06
5:80261557 A G 0.500352 -1.7334e-05
5:80266639 A G 0.132263 2.8579e-05
5:80269281 G A 0.610421 -7.0126e-06
5:80269489 C A 0.385679 2.1699e-05
5:80272426 T C 0.025560 3.5603e-06
5:80277045 T C 1.317214 1.3103e-05
5:80282698 C A 1.484519 4.4818e-05
5:80285254 T C 1.085529 -3.2945e-05
5:80290785 C T 0.741460 -1.6074e-05
5:80294230 A G 0.048794 2.6083e-06
5:80296487 G A 0.719127 -5.4933e-06
5:80298875 A G 0.350549 2.4182e-06
5:80301652 A G 1.649934 6.6701e-06
5:80304998 A G 0.636063 -2.5701e-05
5:80305176 C T 0.095668 -8.7062e-06
5:80309150 A G 1.048651 -2.4808e-05
5:80316844 A C 0.149453 7.1685e-06
5:80317313 C T 0.122292 -2.4782e-05
5:80322231 C T 0.407431 -1.5450e-05
5:80322472 G A 0.080885 1.3719e-06
5:80336741 A G 0.328443 2.3590e-05
5:80339672 A G 0.030789 -9.8470e-06
5:80340972 T C 0.105775 8.8312e-06
5:80344689 A G 1.845920 -1.2764e-06
5:80345557 G A 0.081460 5.8405e-07
5:80348238 T C 0.793743 -9.7159e-06
5:80356070 T C 0.070478 1.5774e-05
5:80360495 T G 0.019977 3.1473e-06
5:80360703 G A 0.491941 -1.1492e-05
5:80366202 A G 0.339986 5.1615e-06
5:80368156 T C 0.043259 -3.2132e-06
5:80381725 G A 0.023360 -6.8365e-06
5:80388554 T C 0.913536 -1.1303e-05
5:80389870 T C 0.471515 -4.2017e-06
5:80396105 C T 0.034994 1.8867e-06
5:80404346 C T 0.091877 -1.1299e-05
5:80405669 T C 1.402899 1.1393e-05
5:80408866 C T 0.030248 8.9371e-06
5:80409526 C T 0.152635 1.6279e-05
5:80411221 A G 0.613107 1.5193e-05
5:80411340 A G 0.075367 2.0666e-05
5:80416108 G A 0.057165 2.3575e-05
5:80421896 C T 0.034763 3.4775e-06
5:80426583 T G 0.049879 -2.7889e-06
5:80427691 A G 0.057790 2.6512e-05
5:80428272 G A 0.557183 -5.4360e-06
5:80433460 A G 0.411902 -2.6443e-06
5:80441588 T C 0.390334 1.8400e-05
5:80441781 A G 0.841381 1.2497e-05
5:80442983 A G 1.394172 9.3228e-08
5:80446828 T C 0.036745 -1.0807e-05
5:80447380 G A 0.945837 2.6095e-06
5:80448345 G A 0.113595 1.1403e-05
5:80448546 A G 0.054703 6.5482e-06
5:80456616 T G 0.084438 -1.0666e-05
5:80458973 T G 1.697174 3.3323e-05
5:80462963 A G 1.406568 5.6746e-06
5:80467069 T G 1.655540 2.0989e-05
5:80470351 A C 0.304879 -5.0480e-05
5:80472887 G A 1.713599 -1.6117e-06
5:80475534 G A 0.145169 1.0909e-05
5:80475866 A G 1.108822 1.8690e-05
5:80477513 A G 0.023102 -4.7178e-06
5:80477960 G A 0.106561 -1.3086e-05
5:80479910 C T 0.994550 7.5418e-06
5:80480372 A G 1.629705 1.4003e-06
5:80480761 T C 0.205009 -3.7690e-05
5:80482561 A G 0.161135 -5.0465e-06
5:80482875 G A 0.860322 -1.5601e-06
5:80483574 T C 1.160179 -3.5989e-05
5:80484330 T C 1.090738 1.5698e-05
5:80487844 G A 0.022973 -5.2136e-06
5:80488122 A G 0.252437 -6.2856e-06
5:80489844 G T 0.146237 1.4130e-05
5:80492568 A T 0.177767 -1.7919e-05
5:80498858 T C 0.064484 5.2660e-06
5:80499626 G A 0.309935 1.5372e-05
5:80500114 A C 0.409141 2.0008e-05
5:80501337 T C 0.039197 -1.5434e-05
5:80501981 C T 0.728412 2.1174e-05
5:80502903 C T 0.131859 -6.2354e-06
5:80508670 T C 0.881907 4.7588e-05
5:80512632 C G 0.101828 1.1754e-05
5:80516195 T C 0.790721 3.8003e-05
5:80518217 T G 0.036303 2.1994e-05
5:80519771 A G 0.218034 2.4228e-05
5:80523870 G A 0.023965 1.1431e-06
5:80530054 T C 0.135133 -1.3538e-05
5:80531899 T C 0.262222 3.3471e-06
5:80534752 A C 0.038391 -8.8771e-06
5:80545616 T G 0.580843 1.2785e-05
5:80552871 A G 0.397789 3.6432e-05
5:80561943 C T 0.073327 -1.8680e-05
5:80580894 C T 0.032764 1.6147e-05
5:80581716 G T 0.037792 -1.8064e-06
5:80593392 A G 0.571293 1.9029e-05
5:80596222 G A 0.045003 -5.0028e-06
5:80599314 A G 0.028599 2.9040e-06
5:80599928 G T 0.149854 2.1690e-05
5:80600619 G C 0.189489 1.5342e-05
5:80605681 T C 0.073110 7.9048e-06
5:80606713 C T 0.762131 3.5544e-05
5:80611560 G A 0.043001 9.0918e-06
5:80616526 G A 0.831070 3.5726e-05
5:80619232 T C 0.024509 2.1469e-06
5:80625353 T C 0.184056 2.0588e-05
5:80625946 T C 1.060479 2.8958e-05
5:80628975 T C 0.077547 1.5632e-05
5:80630832 A G 0.033451 -4.4980e-06
5:80631511 A G 0.767411 -1.6327e-05
5:80632973 A G 0.044065 -2.1575e-05
5:80633037 G T 0.192899 8.4728e-06
5:80635119 T C 0.037758 -6.6777e-06
5:80639501 C T 0.334172 2.9261e-05
5:80641345 C T 0.052792 -7.0300e-06
5:80641789 T C 0.060350 2.0741e-05
5:80642243 T C 0.023289 2.9751e-05
5:80646011 T G 0.188129 2.2058e-05
5:80646386 A G 0.110838 -1.0722e-08
5:80647124 T C 0.033216 1.4657e-05
5:80649128 A T 0.035273 1.3865e-05
5:80650186 C T 0.900134 -1.5990e-05
5:80652150 T C 0.337915 -4.0647e-06
5:80654966 G T 1.794175 -2.8670e-05
5:80657729 C T 0.497965 -1.9135e-05
5:80663467 A G 0.239834 6.2240e-06
5:80663510 G A 0.554960 -1.4788e-05
5:80665371 T C 0.047570 -4.1697e-06
5:80675496 A G 0.840351 3.2953e-06
5:80680501 A G 0.191750 -1.5572e-05
5:80697644 T C 0.028093 -1.4327e-05
5:80700424 C T 0.417447 2.0685e-06
5:80701218 A G 0.186354 6.6419e-06
5:80701572 G A 0.920101 -9.2937e-06
5:80710820 C T 0.163161 3.6115e-06
5:80712566 C T 0.063835 4.1154e-07
5:80723322 T C 0.043253 -9.7225e-06
5:80724256 G A 0.216562 3.6455e-06
5:80745698 G A 0.066973 1.9036e-05
5:80746328 T C 0.694363 -3.7246e-05
5:80754434 T C 1.234316 -9.0774e-06
5:80754816 A G 0.020079 -1.9262e-05
5:80757688 C A 0.616248 -4.6147e-05
5:80776035 G A 0.253110 1.8422e-05
5:80776203 T C 0.591872 -3.3271e-05
5:80778341 A G 0.660759 -3.8460e-05
5:80795221 T C 0.026155 -1.4085e-06
5:80799975 C T 0.679329 -2.3994e-05
5:80808859 C T 0.066589 2.4375e-06
5:80818639 C T 0.487684 -3.6871e-05
5:80819553 C T 0.195826 1.0534e-05
5:80819669 A G 0.155834 5.1308e-06
5:80830681 T G 0.051963 -5.6098e-06
5:80837062 G C 0.030445 -1.2696e-05
5:80842785 C G 0.616180 6.8774e-06
5:80864372 C G 0.221893 5.9337e-06
5:80874847 C T 0.059847 2.2817e-05
5:80875563 C T 1.801403 6.0957e-06
5:80894982 C A 0.520737 9.6790e-07
5:80897807 C T 0.216681 1.9794e-05
5:80898688 G C 0.041291 -3.7116e-06
5:80900719 T G 1.238987 -5.3892e-06
5:80904164 T C 0.033495 -6.1733e-06
5:80905157 T C 0.081300 8.6210e-06
5:80931909 T G 0.048189 -4.0641e-06
5:80934634 C T 0.048838 -9.7845e-06
5:80940436 T C 0.175332 1.2499e-06
5:80950123 G A 0.049263 -7.2961e-07
5:80969036 C T 0.068214 1.6683e-05
5:80972255 A G 0.030632 4.0897e-06
5:80991969 A C 0.027573 1.8093e-05
5:80992495 C T 0.742851 9.9444e-06
5:81003743 T C 0.033553 1.1493e-05
5:81006061 T C 0.617962 -4.7949e-05
5:81017141 G A 0.077292 4.1106e-06
5:81017202 G T 0.217150 1.4943e-05
5:81020434 T C 0.069635 -1.2666e-05
5:81024498 C T 0.027406 -4.3332e-06
5:81034420 C T 0.205414 3.4824e-05
5:81034560 G A 0.932575 1.6156e-06
5:81038863 G A 0.117556 6.2592e-06
5:81048591 A G 0.039686 -7.1868e-06
5:81049231 T C 0.047788 2.0778e-05
5:81057444 T C 0.352885 -4.8916e-05
5:81062170 G T 0.392802 -4.3715e-05
5:81063390 T C 0.152009 1.9792e-05
5:81066793 G T 0.242696 2.9989e-06
5:81067074 A G 0.293592 2.9169e-05
5:81067667 A G 0.449953 -4.6321e-05
5:81068980 T C 0.592222 2.7301e-05
5:81072532 G A 0.035950 2.3317e-05
5:81073531 G A 1.459540 -6.4416e-05
5:81073893 A G 0.029527 -2.1559e-05
5:81079336 T C 0.051844 -6.1309e-06
5:81079462 C T 0.028922 1.9592e-05
5:81086933 C T 0.271557 3.3074e-06
5:81087534 T G 1.089300 -3.5020e-05
5:81088473 C G 0.068129 -1.9135e-05
5:81091400 A G 0.658879 -9.1211e-05
5:81096450 C A 0.088310 -2.1538e-05
5:81098921 A C 0.994584 2.7551e-06
5:81106956 G A 0.939143 7.5032e-06
5:81110866 C T 0.582441 -1.8060e-05
5:81127856 G T 1.615495 3.1760e-05
5:81129278 C T 0.028477 9.9546e-07
5:81131322 A G 0.034260 1.3292e-05
5:81133093 A G 0.028511 3.2354e-06
5:81137405 G A 0.053551 -2.9152e-06
5:81142461 C T 0.045411 -2.6534e-05
5:81152782 C T 0.027960 -3.1607e-07
5:81164301 T C 0.052497 1.0377e-05
5:81165704 T C 0.458238 -2.9146e-05
5:81167030 G A 1.814431 6.6074e-06
5:81167772 G A 0.699496 5.6627e-06
5:81175458 G A 1.131947 4.1155e-06
5:81175847 C T 0.213784 4.1751e-05
5:81176020 G A 0.060010 -7.9156e-06
5:81185243 G A 0.085278 -1.1729e-05
5:81198141 C T 0.306222 -4.2565e-05
5:81203463 A G 0.753203 -1.4079e-05
5:81205621 G T 0.220016 -2.3840e-05
5:81214775 G T 0.980148 -1.0277e-05
5:81220990 T C 0.044170 8.5042e-06
5:81225899 T C 0.070679 9.3606e-06
5:81228070 A G 0.082949 6.4373e-06
5:81234220 C T 0.138393 1.9035e-05
5:81244347 T G 0.136795 1.6872e-05
5:81255228 T C 0.375884 3.7328e-05
5:81259757 T C 0.199981 1.4635e-06
5:81260436 G A 0.108033 3.1112e-05
5:81263522 A T 0.508617 1.9584e-05
5:81276087 C T 1.406503 -8.3474e-06
5:81297077 G A 0.508389 2.1674e-05
5:81320836 G A 0.020875 1.5080e-05
5:81326622 A G 0.506754 2.3227e-05
5:81337545 G A 0.392917 2.5171e-05
5:81341271 A G 0.081871 -1.6798e-05
5:81351582 A G 0.023316 3.1154e-06
5:81354389 C T 0.391721 2.0819e-05
5:81362480 C A 0.200902 -2.3447e-05
5:81367681 A G 0.057267 -5.9339e-06
5:81372044 G A 0.733287 -1.8428e-05
5:81394533 G A 0.027226 -7.2730e-06
5:81407916 G T 0.425855 -2.8993e-05
5:81409401 G A 0.045694 -3.2103e-05
5:81416305 G A 0.425841 1.4728e-05
5:81416903 G A 0.116896 1.0011e-05
5:81417221 G A 0.142085 -1.3211e-05
5:81438449 G A 0.029113 -6.8031e-06
5:81447995 G A 0.507913 2.2193e-05
5:81461758 T C 0.047047 -7.0745e-06
5:81462884 T C 0.052677 -6.6234e-07
5:81464881 A G 0.161777 -3.1649e-05
5:81475020 G A 0.026848 1.2426e-05
5:81480371 T C 1.179031 -1.3201e-05
5:81487567 G A 0.149837 5.9821e-06
5:81504841 T C 1.505992 -1.8674e-05
5:81522105 T C 1.594775 -1.5968e-05
5:81525747 T C 0.022143 4.1020e-06
5:81534331 A C 0.092445 -2.2132e-05
5:81546252 A G 0.046275 -4.5978e-06
5:81549216 T C 0.898322 -7.1435e-06
5:81549240 A C 1.092557 -2.0749e-05
5:81550902 G A 0.032625 3.5585e-07
5:81556746 G A 0.131461 2.7271e-06
5:81571846 A G 1.121884 -2.8158e-05
5:81572150 T G 0.040536 2.2183e-05
5:81574182 T C 0.606426 4.2384e-05
5:81593600 A G 0.466054 1.1835e-06
5:81595662 G A 0.039122 -2.5796e-05
5:81609453 A G 0.268188 -1.9205e-06
5:81617131 T G 0.091904 -4.1066e-06
5:81619662 A G 0.030792 -1.1464e-05
5:81620244 T C 0.101641 1.5649e-06
5:81620922 A G 0.175196 -6.8461e-06
5:81633165 G A 0.020583 7.7386e-06
5:81633209 G A 0.045928 -1.1519e-05
5:81636073 T C 1.096283 -5.7772e-06
5:81638942 T G 1.106843 -4.1295e-06
5:81655315 T C 0.031391 4.4141e-06
5:81683886 G A 0.050144 -2.7432e-05
5:81685978 G A 0.129333 -3.2266e-05
5:81690230 T C 0.062938 -5.5703e-06
5:81696503 C A 0.675171 1.6844e-05
5:81705886 C T 0.963785 9.9307e-06
5:81708478 A G 0.211483 -4.1548e-05
5:81710769 T C 0.111657 -2.1730e-05
5:81714463 T C 1.881305 -1.0414e-05
5:81714877 T C 0.945695 3.0803e-05
5:81716909 A G 0.048651 8.3376e-06
5:81717062 T C 0.991908 6.4296e-06
5:81718153 T C 1.056811 1.2616e-07
5:81718414 C A 1.071685 -1.4605e-06
5:81720379 T C 1.043453 -2.8170e-06
5:81721838 G A 0.398571 8.1614e-07
5:81732583 G T 0.143741 -5.4697e-06
5:81733989 T C 0.481374 -4.0869e-06
5:81736062 T C 1.454322 1.7172e-06
5:81741235 G A 0.250669 1.0435e-05
5:81743184 G T 0.118317 -8.7563e-06
5:81743961 C A 0.927451 8.7300e-06
5:81755020 T C 0.026100 -1.3679e-05
5:81758064 G A 0.927652 6.9546e-06
5:81764585 A G 0.029884 1.1224e-05
5:81771626 A G 1.956492 1.2705e-05
5:81774007 C T 0.065586 9.4141e-06
5:81775518 G A 0.020440 8.2145e-06
5:81805260 G A 0.040604 1.6109e-05
5:81809982 G A 0.389453 -4.1741e-07
5:81811307 A G 0.025822 9.2743e-06
5:81816057 T C 0.482496 6.0630e-06
5:81830571 C T 0.472939 -5.3054e-06
5:81842729 A G 0.077319 2.5569e-06
5:81868187 G T 0.025281 -3.0985e-06
5:81869391 G T 0.474020 -4.1508e-06
5:81872978 A C 0.038156 -1.4515e-05
5:81880351 T C 0.046248 2.6531e-06
5:81883162 C T 1.380648 1.1040e-05
5:81884723 G A 0.047261 -2.4360e-06
5:81889425 T C 0.045486 -9.4105e-06
5:81894069 G A 0.056485 -4.6014e-06
5:81902064 T C 0.835710 2.1538e-05
5:81905703 T C 0.316928 2.4035e-05
5:81910293 A G 0.645008 3.1258e-06
5:81916224 G C 0.256003 -3.1296e-06
5:81917702 G A 1.490217 1.8403e-05
5:81918504 A G 0.038846 -2.5771e-06
5:81919081 G A 0.094814 -2.1723e-05
5:81920484 A G 0.691181 -5.0212e-07
5:81927255 T G 0.024761 9.0218e-06
5:81930239 G A 0.253753 6.9667e-06
5:81930464 C A 0.544145 4.8290e-06
5:81930819 T C 0.120745 -1.0550e-05
5:81935517 G C 0.038336 2.3953e-07
5:81937093 T C 0.438645 3.5343e-05
5:81937864 C G 0.026080 1.1950e-05
5:81939318 A G 0.140385 -9.2675e-06
5:81940767 T C 0.042913 -1.5404e-05
5:81941314 A C 0.142986 -4.7964e-06
5:81944204 G C 0.592745 -2.6410e-05
5:81944343 T C 0.750946 -3.3201e-05
5:81944378 C T 0.049246 -3.3959e-06
5:81950252 T C 0.627437 3.2606e-05
5:81954445 A G 0.602863 4.0883e-05
5:81958957 A G 0.135626 -6.9961e-06
5:81959462 C T 0.085859 2.0729e-06
5:81960140 A G 0.972907 2.0122e-05
5:81962506 G A 0.174452 -1.1337e-05
5:81962768 G A 0.142544 5.0243e-06
5:81963141 A G 0.225847 -7.0246e-06
5:81966262 A G 0.195184 -1.1794e-05
5:81966774 T G 0.148446 1.4660e-05
5:81967412 G T 0.899165 -3.0330e-06
5:81967815 T C 1.160849 -3.4396e-05
5:81970708 C A 0.198155 -2.4897e-05
5:81975979 G A 0.335821 3.6356e-07
5:81977723 C T 0.122768 2.1623e-06
5:81980321 C T 0.031816 -7.5623e-06
5:81982077 G A 0.048036 -3.0315e-05
5:81989625 G T 1.633509 -1.2576e-05
5:81998898 A C 0.319427 -3.8514e-05
5:82001368 C T 1.012114 -1.2279e-05
5:82002743 A G 1.667858 1.5011e-05
5:82003582 G A 0.209847 4.0484e-05
5:82021619 A G 0.123665 1.0426e-05
5:82022150 C G 1.048111 8.8416e-06
5:82024341 A C 0.077353 1.0441e-05
5:82030285 T C 0.812680 2.2577e-05
5:82033945 C A 0.040264 -3.4711e-06
5:82034413 A G 0.037174 -9.9168e-06
5:82040197 A G 0.343552 -4.9412e-07
5:82041125 C T 1.859407 3.9851e-06
5:82042339 C T 0.020273 1.2729e-06
5:82043220 G C 0.025794 -1.9075e-05
5:82043870 T C 0.029062 -9.4531e-06
5:82044105 G A 0.348937 -1.0407e-05
5:82044615 G A 0.306569 8.2873e-06
5:82050030 C T 0.070625 3.3832e-06
5:82051309 G A 0.116505 -8.0397e-06
5:82062722 T C 0.209035 -3.1140e-06
5:82067792 T C 0.145387 -2.2362e-06
5:82068106 G A 0.806516 -1.2842e-05
5:82070555 A G 0.231572 1.2194e-05
5:82071045 C T 0.779416 -8.3283e-06
5:82075330 T C 0.037242 -5.0933e-06
5:82079650 A C 0.656927 1.3933e-06
5:82080848 C T 0.383796 -6.7265e-07
5:82082648 C A 0.959892 -1.0337e-05
5:82087711 T C 0.742025 1.1494e-05
5:82097516 A G 0.066001 -2.2902e-05
5:82114513 G T 0.270415 -1.3338e-05
5:82116913 A G 0.023034 9.2232e-06
5:82118380 A C 0.076754 2.7522e-05
5:82119515 A G 0.063026 -1.7282e-05
5:82122180 G A 0.597196 1.4240e-05
5:82122319 A G 0.190251 -1.8781e-05
5:82126315 A G 0.447702 1.4249e-06
5:82131875 C T 0.151673 -2.5125e-05
5:82132009 T C 0.030129 -5.4253e-06
5:82136077 G A 0.225942 1.2455e-05
5:82137386 A G 0.104834 4.1871e-06
5:82152508 T C 0.054890 2.8790e-07
5:82155539 A G 1.819609 3.6805e-05
5:82156551 A G 0.641866 -5.3372e-06
5:82157210 T C 0.081099 5.0719e-05
5:82159705 G C 0.427069 -1.5295e-05
5:82159879 G A 0.938283 -3.5049e-07
5:82162360 G A 0.804337 3.9472e-05
5:82169078 T C 1.545808 3.9544e-05
5:82169620 A G 1.320532 -2.0592e-05
5:82169963 G A 0.206223 1.5553e-05
5:82172377 A G 1.625771 -1.5463e-06
5:82177857 A G 0.312603 2.7653e-05
5:82182959 T G 1.163324 -3.1174e-05
5:82183075 C T 0.152234 1.7647e-05
5:82187179 C T 0.117154 -6.7616e-06
5:82195168 T C 1.197870 -2.4459e-05
5:82206758 G C 0.041818 5.3431e-06
5:82207969 C T 0.083384 -4.9805e-05
5:82208803 G A 0.040091 -7.4541e-07
5:82209052 A G 0.032482 7.7090e-06
5:82209237 C T 1.057124 1.1796e-05
5:82211341 A G 0.254419 1.4051e-05
5:82213565 C T 0.833086 -7.2124e-06
5:82215336 G T 0.410039 -7.7862e-06
5:82216210 A G 1.599304 2.6422e-06
5:82220268 T C 0.664023 -3.1276e-06
5:82220546 C T 1.954136 -2.4054e-05
5:82221062 T C 0.072233 1.3881e-05
5:82222004 A C 1.607137 -9.1019e-06
5:82222245 G A 0.150650 6.7932e-07
5:82223683 C G 1.731737 -2.9142e-05
5:82234773 C T 0.025811 -1.9957e-05
5:82234797 A G 1.232636 -1.6854e-05
5:82246671 C T 0.158313 2.0434e-05
5:82250664 G A 0.032438 3.9200e-06
5:82251766 T C 0.442582 -7.3463e-06
5:82257462 T C 0.041519 5.5944e-06
5:82257885 G A 1.085094 1.8032e-06
5:82258320 G C 1.947837 -9.3122e-06
5:82261320 G T 0.073661 -7.1323e-07
5:82264985 A G 1.481071 -1.9212e-05
5:82272364 C T 0.308034 1.6149e-05
5:82285005 C T 0.203629 -2.5072e-05
5:82290833 T C 0.071672 4.8379e-06
5:82300416 G T 1.075989 -7.7729e-06
5:82307301 C T 0.077941 3.8605e-06
5:82310229 A G 0.093740 -1.4684e-05
5:82311564 T C 0.829326 6.3334e-06
5:82315988 T C 0.033573 -1.3608e-05
5:82317688 T C 0.048009 6.1365e-05
5:82332254 G A 0.062904 4.7936e-06
5:82332592 T G 0.140409 5.5095e-06
5:82332890 A C 0.097667 6.7057e-06
5:82336172 T C 0.030816 -1.2389e-05
5:82341716 T C 0.223892 -1.9875e-05
5:82362674 G T 0.827466 8.2491e-06
5:82364500 A G 0.921597 4.9053e-06
5:82372827 A G 0.045636 -3.9222e-06
5:82373669 T C 0.196938 5.8801e-06
5:82390883 G C 0.901014 1.0359e-05
5:82395874 T C 0.537179 2.3006e-05
5:82396769 G A 0.093006 -1.3473e-05
5:82421036 T C 0.899491 1.2295e-05
5:82451069 A G 0.051157 3.7865e-07
5:82452495 T C 0.876498 1.1191e-05
5:82459849 G A 0.021721 3.2984e-07
5:82466002 T G 0.081014 1.9470e-05
5:82474083 C A 0.055995 1.3309e-05
5:82477540 A G 0.145506 3.3169e-05
5:82479614 A G 0.051382 3.7235e-05
5:82486280 A G 0.056087 1.2171e-05
5:82491674 C T 0.073440 -4.1065e-06
5:82499713 T G 0.100985 -2.7561e-06
5:82500295 C T 0.059218 1.6513e-05
5:82510283 G A 1.826238 8.8448e-06
5:82515337 T C 1.942529 2.0400e-08
5:82541462 G A 0.068965 1.2397e-06
5:82547566 A G 0.080525 3.0071e-06
5:82557269 C A 0.077020 8.2275e-06
5:82564928 G A 0.054363 -4.1815e-05
5:82578931 T C 0.023316 -7.5248e-07
5:82585516 C T 0.058698 3.3142e-05
5:82589173 A G 0.073358 4.6831e-06
5:82589432 G A 0.126851 2.9395e-05
5:82591389 C T 0.082021 -7.1604e-07
5:82591499 G A 0.218173 -2.1122e-05
5:82598101 A G 0.040624 -1.2320e-06
5:82602955 T C 1.678129 1.3950e-05
5:82607038 T C 0.040954 -4.2881e-06
5:82620494 T C 1.934356 3.7712e-06
5:82625172 T C 0.031856 5.7817e-06
5:82625291 T C 0.028232 -7.0522e-07
5:82626018 A C 0.146689 -8.8836e-06
5:82633951 A G 0.028963 1.0376e-06
5:82636407 A G 0.045612 -2.6275e-06
5:82641370 A G 0.060017 -1.2274e-05
5:82643703 C T 0.117416 -1.8615e-05
5:82648943 A G 0.216987 -8.5881e-06
5:82657114 G A 0.068289 5.6699e-07
5:82658664 A G 0.101675 -1.3797e-05
5:82665095 A G 0.022432 -1.6954e-05
5:82668519 T C 0.060184 -4.6495e-05
5:82673405 C T 0.102222 -2.4184e-05
5:82680255 G A 0.143476 2.7620e-05
5:82700583 A G 0.056692 3.3303e-05
5:82702969 T C 0.106493 6.7941e-06
5:82717101 A G 0.170426 3.7555e-05
5:82717664 G A 0.240184 3.4328e-05
5:82720422 T C 0.376415 -5.5036e-06
5:82726050 T C 0.591386 1.1279e-05
5:82737093 G A 0.238266 2.8235e-05
5:82742425 A G 0.028868 -7.4522e-06
5:82747765 A C 0.818786 3.3443e-06
5:82759792 T C 0.199546 -3.6035e-07
5:82760017 C T 1.404800 1.0632e-05
5:82764630 C T 0.061275 3.8511e-07
5:82769197 T G 0.241588 1.2781e-05
5:82771383 G A 0.746547 1.9183e-05
5:82778257 G A 1.477233 3.5927e-05
5:82791345 C T 0.033804 -6.1710e-06
5:82792625 C A 0.074412 -5.1209e-06
5:82794036 T G 0.600517 1.4754e-05
5:82812442 G A 0.399574 -7.5845e-06
5:82815170 G A 0.082347 -1.5428e-05
5:82815408 A G 0.227635 -1.0604e-04
5:82823683 C G 0.043952 5.7418e-06
5:82826254 T C 0.352497 4.8825e-05
5:82833369 G A 0.963608 1.2949e-05
5:82837631 T G 0.755468 1.3907e-05
5:82837897 A G 0.076057 1.0879e-05
5:82838532 A G 1.185885 2.0212e-05
5:82839960 T C 0.030775 -2.3752e-06
5:82842910 A G 0.024594 3.8087e-05
5:82843609 A G 1.597175 5.5558e-06
5:82846981 C G 0.066394 1.8245e-05
5:82850207 G A 0.065766 2.3376e-05
5:82858828 G A 0.392414 1.9627e-05
5:82861365 A G 0.058491 -4.7645e-06
5:82864466 A C 1.580849 -1.1172e-05
5:82868173 A G 0.611162 -2.1174e-05
5:82875800 T C 1.923150 -3.2212e-05
5:82878221 G A 0.258023 8.3245e-06
5:82885781 C A 0.111116 3.7976e-06
5:82886028 A G 0.089694 9.8140e-06
5:82889910 A G 1.331085 2.1477e-05
5:82900450 A C 0.672485 3.0911e-06
5:82901447 A C 0.026117 -4.0289e-06
5:82908273 C T 0.390827 1.9055e-05
5:82921714 C G 0.124753 -3.0738e-05
5:82925897 T C 0.112602 -1.5704e-05
5:82930922 C T 0.041185 -5.3584e-06
5:82940506 A G 0.111076 6.9995e-06
5:82944037 C A 1.189214 3.0680e-05
5:82944720 T C 0.052106 5.8829e-06
5:82948855 A G 1.891148 -1.8493e-05
5:82949719 G A 0.045881 -1.8689e-06
5:82951780 T C 0.029867 -1.9432e-05
5:82952600 A G 0.038217 -6.2924e-06
5:82956721 T C 0.353663 -9.4532e-07
5:82956805 A C 0.032308 7.3601e-06
5:82960734 G A 0.128659 -3.2146e-05
5:82960870 C T 0.670073 1.0816e-05
5:82965732 C T 0.031091 -1.7242e-06
5:82968045 G T 0.130478 -2.9915e-05
5:82969556 A C 0.208732 -1.8673e-05
5:82970935 A G 0.056998 -3.2258e-06
5:82971356 G A 1.169984 9.3908e-06
5:82971417 A G 0.785815 1.5281e-06
5:82971512 A G 0.960113 -1.0241e-06
5:82971868 G A 0.024503 9.0836e-06
5:82972131 T C 1.072800 1.1395e-06
5:82973396 C T 1.566053 5.0819e-06
5:82978273 T C 0.154576 2.3642e-06
5:82981695 G A 0.019984 -9.8645e-06
5:82981812 G A 0.039356 -1.8976e-06
5:82982013 A G 0.107995 2.0601e-06
5:82986259 A G 0.069560 -4.5389e-05
5:82987397 T C 0.055434 -1.8477e-05
5:83000417 G T 0.038119 6.7345e-06
5:83007027 G A 0.662571 1.0115e-05
5:83010183 T A 0.200477 1.3767e-05
5:83011185 A G 0.073372 1.6890e-05
5:83013082 C T 0.030728 2.1829e-05
5:83020963 T C 0.069016 -1.5978e-05
5:83021939 T G 0.525130 -1.9737e-05
5:83024710 C T 1.556259 2.7380e-06
5:83026432 A G 0.202113 1.3294e-05
5:83032374 A G 0.591678 -4.5592e-05
5:83034011 C A 0.496323 -2.9877e-05
5:83034117 T C 0.049440 6.1718e-06
5:83034211 T C 1.425814 -4.9002e-05
5:83047195 T C 1.354948 -5.1030e-06
5:83060654 T G 0.181544 -6.4015e-07
5:83065235 A G 0.039870 4.2023e-06
5:83080228 G C 0.093852 -6.6284e-06
5:83083067 G A 0.436357 1.8788e-05
5:83084128 A G 0.405191 -1.4665e-05
5:83097653 C G 0.066779 1.9578e-06
5:83105748 T C 0.026158 -2.0215e-05
5:83110298 A G 0.034950 9.5241e-06
5:83119719 T C 0.020909 -5.0379e-06
5:83130917 C T 0.277276 -1.0484e-06
5:83140909 T C 0.132831 1.1099e-05
5:83146559 C T 0.274559 1.7076e-05
5:83160213 G A 0.040849 2.1058e-05
5:83162470 T C 0.327056 5.6079e-06
5:83163554 T C 0.298926 -1.2898e-05
5:83167481 C T 0.209269 -1.6348e-05
5:83170993 T C 0.246582 5.6101e-06
5:83173593 T C 1.510579 -3.8768e-05
5:83200466 T C 0.133620 3.5105e-06
5:83201018 A C 0.545638 2.2817e-06
5:83207611 A G 0.026335 -2.7741e-06
5:83207766 A G 0.292150 -1.9029e-06
5:83213618 G A 0.692850 -5.0059e-07
5:83214565 C T 0.057532 -8.4206e-06
5:83214676 T C 0.059001 -4.0039e-06
5:83220837 G A 1.648258 1.6294e-06
5:83230032 G A 0.066154 -3.8874e-05
5:83233019 A G 0.712219 1.1047e-04
5:83234525 T C 0.070322 1.5466e-05
5:83248159 G A 0.027678 -2.7099e-05
5:83251450 T C 0.177699 1.1839e-05
5:83260938 A G 1.147110 2.3604e-05
5:83267688 T C 0.151646 -1.5954e-05
5:83273467 A G 0.036953 9.0801e-06
5:83276027 C T 0.121632 -1.6618e-06
5:83277952 G A 0.043460 -1.8158e-05
5:83279863 C A 1.606552 -3.6457e-05
5:83280624 G A 0.565462 -2.9112e-06
5:83291167 C T 0.093213 1.2625e-05
5:83292653 A G 0.049909 1.6994e-06
5:83299687 A C 0.064563 1.2492e-05
5:83306512 T C 0.393019 7.2959e-06
5:83306867 C T 0.037854 2.2848e-06
5:83306914 C G 0.074687 3.1739e-06
5:83307574 C T 0.191131 1.7619e-06
5:83307766 T C 1.802882 9.4253e-06
5:83312085 C T 1.851907 7.3318e-06
5:83325708 C T 0.586639 -1.0770e-05
5:83329010 T C 0.100268 -6.5846e-06
5:83338527 A T 1.973702 1.4813e-06
5:83338583 T C 0.484913 -7.1817e-06
5:83353246 G A 1.111671 -1.9980e-05
5:83358802 G A 0.447814 -2.0394e-05
5:83360520 T C 0.100706 -5.0674e-06
5:83374067 G C 1.180422 -3.7252e-05
5:83374496 A C 0.051212 -1.6525e-05
5:83376382 G T 0.549551 -1.2043e-05
5:83378780 T C 0.182414 -9.8062e-06
5:83382675 T C 0.022058 1.1180e-05
5:83384640 T C 1.710033 -1.6904e-05
5:83407510 C T 0.023071 8.3108e-06
5:83408439 A G 1.520999 -2.6914e-05
5:83416826 G T 0.026631 -3.8978e-05
5:83420242 G C 0.053863 -1.9648e-05
5:83426558 C T 0.025934 -4.1042e-05
5:83427050 T C 0.729952 -9.2313e-05
5:83431211 A G 0.184128 -9.4431e-08
5:83435076 C A 0.520251 -6.7298e-06
5:83437836 G T 0.455372 2.8160e-05
5:83439166 A G 0.728827 1.4364e-05
5:83442303 A G 0.050838 3.2940e-06
5:83450922 A G 0.279601 -2.1433e-05
5:83453368 G A 1.178729 7.5214e-06
5:83464348 T C 0.782694 -3.8023e-06
5:83466021 T G 0.108550 1.0172e-05
5:83469544 C G 0.225925 -3.2844e-07
5:83474899 T G 0.020511 1.6816e-05
5:83477654 T G 0.814016 -2.4854e-06
5:83480790 A G 0.095049 2.1805e-05
5:83481399 C T 0.129700 9.7029e-06
5:83482227 G A 0.118453 -1.1208e-05
5:83488642 C T 0.078651 8.6414e-06
5:83499643 C T 1.088586 3.6478e-05
5:83507550 C T 0.064828 2.5240e-06
5:83511558 G A 0.313865 1.2204e-05
5:83516184 A G 0.563330 3.6487e-05
5:83521340 C A 0.271255 1.9207e-06
5:83527970 T C 1.493681 3.8123e-05
5:83528509 C T 0.208130 5.1400e-06
5:83540019 C A 0.032343 -8.8039e-06
5:83548396 C T 0.047251 2.1251e-05
5:83552172 C T 0.056386 -4.6391e-06
5:83556980 T C 0.320270 1.8957e-05
5:83564529 G A 0.278156 1.1058e-05
5:83570726 C T 1.511367 3.4804e-05
5:83600377 C T 0.891760 -4.7324e-06
5:83601182 G A 0.033753 -1.5469e-05
5:83603715 A G 0.713534 -1.9756e-05
5:83619200 C T 0.892712 -5.3366e-06
5:83623706 A G 0.073701 -1.0907e-05
5:83624096 T C 0.025985 -2.8430e-05
5:83629549 C T 1.950468 -1.6431e-05
5:83651801 A G 0.932928 -1.4647e-06
5:83654790 T C 0.062315 -3.5986e-06
5:83660322 C T 0.170284 2.1687e-05
5:83662282 A G 0.032176 -1.8203e-05
5:83668509 C A 0.110249 1.4990e-06
5:83677857 G T 0.040726 1.8748e-05
5:83681165 T C 0.192736 4.1263e-05
5:83686405 A G 1.192954 3.8261e-05
5:83687864 A G 0.040604 -9.4670e-06
5:83691018 A G 0.445955 6.1427e-05
5:83698426 G A 0.041587 -1.1999e-05
5:83699363 G A 0.090911 -5.0132e-05
5:83718078 C T 0.068207 -1.5808e-07
5:83727103 G A 0.342825 6.1784e-06
5:83735291 T G 0.035773 1.1112e-05
5:83759582 C T 0.041733 -1.5222e-05
5:83766429 T C 0.065243 -1.4610e-05
5:83778480 A C 0.031088 1.5367e-06
5:83787691 A G 1.566118 3.5835e-05
5:83791229 A G 0.113455 3.5778e-06
5:83797850 C T 0.027902 -3.6874e-05
5:83799423 G A 0.172218 2.4735e-05
5:83803637 C A 0.034960 3.6690e-06
5:83804409 T G 0.263289 -7.6192e-08
5:83807125 G C 0.038748 7.9478e-06
5:83820992 A G 0.029871 1.8330e-05
5:83836636 T C 0.150320 7.3670e-06
5:83839479 G A 0.332843 -4.0271e-06
5:83846799 C T 0.408662 -1.1801e-05
5:83855826 G A 1.620981 3.2227e-06
5:83856805 T C 0.031040 -1.4791e-05
5:83856911 G A 0.359093 -2.7043e-06
5:83868551 T C 0.021092 -8.7939e-06
5:83871199 A G 0.342298 -2.3842e-05
5:83873963 G T 0.022820 -9.3589e-06
5:83893254 A G 0.116240 1.7994e-05
5:83895996 C T 0.394165 -3.8627e-05
5:83898525 T G 0.113289 1.5845e-05
5:83902432 T C 0.308034 -1.1120e-05
5:83905762 C T 0.040366 1.2167e-05
5:83907654 A G 0.448562 1.0616e-05
5:83907772 C A 0.566652 2.0579e-05
5:83908638 C T 0.098112 4.4332e-06
5:83917917 C T 0.640197 1.9246e-05
5:83921380 A G 0.095909 8.0730e-06
5:83925542 G A 0.114608 -6.4521e-06
5:83929767 C T 0.286350 1.7939e-06
5:83934048 T C 0.035202 -1.5153e-05
5:83956922 G T 0.189982 1.9802e-06
5:83958603 T C 0.023751 -1.2469e-05
5:83963326 C T 0.326128 -1.6655e-06
5:83963568 G A 0.070689 3.8042e-05
5:83968659 T C 0.046309 -2.1655e-06
5:83974068 A G 0.067129 1.4478e-05
5:83975407 A G 1.856925 -7.7004e-07
5:83975929 C T 0.081470 1.4806e-05
5:83981802 G T 0.647085 1.1935e-05
5:83983772 C T 0.772100 1.6944e-05
5:83993112 C T 0.343583 8.4939e-06
5:84002635 A C 0.501538 7.6870e-06
5:84003041 A G 0.030792 -1.1098e-05
5:84003322 T C 1.496262 -8.4440e-06
5:84009361 T G 0.154651 -6.7960e-07
5:84009750 T C 0.577548 4.2691e-05
5:84011549 T C 0.028246 -9.6523e-06
5:84012912 A G 0.026053 4.4640e-06
5:84021105 C T 0.274138 -1.9629e-05
5:84027643 T C 0.124121 -3.6014e-06
5:84037142 G A 0.602989 3.2311e-05
5:84043060 C T 0.245760 -1.3180e-05
5:84046533 C T 0.847759 1.8211e-05
5:84058470 C G 0.032941 -2.1768e-05
5:84059538 A G 0.619645 8.1972e-06
5:84061023 C T 0.313141 5.3386e-06
5:84064636 C T 0.678849 1.3915e-05
5:84071466 T C 0.038330 -2.0315e-05
5:84071853 A G 0.112912 1.7613e-05
5:84084665 C T 0.151374 -2.5482e-05
5:84085657 G A 0.278554 1.8964e-05
5:84086484 G A 0.145404 3.3605e-05
5:84088736 A G 0.059075 7.2182e-06
5:84089278 A G 0.267814 2.0435e-05
5:84091283 T C 1.625887 4.5573e-06
5:84094720 G A 0.030823 3.0701e-06
5:84097825 G A 0.189105 -9.9019e-06
5:84099468 C A 1.140226 -3.1269e-05
5:84105549 G A 0.428398 -1.1602e-05
5:84110786 C T 0.029769 -4.7315e-06
5:84111810 G T 1.711127 -4.4674e-07
5:84138612 C T 0.670292 -1.8383e-05
5:84139840 A G 0.294748 2.0340e-05
5:84143380 T C 0.411086 -1.8315e-05
5:84147260 G A 0.312495 4.3109e-06
5:84152839 T C 0.169760 7.7594e-06
5:84155207 C T 0.400938 -1.2671e-05
5:84160703 A G 0.160886 -1.6825e-05
5:84163069 T G 1.127408 1.2875e-05
5:84164561 C T 0.072134 -2.0807e-05
5:84169583 A G 0.070964 -2.3560e-05
5:84170267 C T 1.485899 2.4900e-05
5:84178888 C T 0.022595 1.0345e-06
5:84182546 A G 0.969534 2.4678e-05
5:84196952 G A 0.130563 -1.6485e-05
5:84198818 A G 0.105993 -3.0778e-06
5:84199424 A C 0.441662 7.9260e-06
5:84207597 A G 0.026236 1.3870e-05
5:84219158 A G 0.072627 9.7846e-09
5:84226297 A C 1.664723 2.8605e-05
5:84236839 A G 0.513040 -9.0552e-06
5:84246350 G T 0.045139 -4.9065e-07
5:84253907 T C 0.139151 -9.1679e-06
5:84261903 G A 1.398714 2.8093e-05
5:84266766 C T 1.915385 1.7794e-05
5:84275545 G T 0.057046 9.7397e-06
5:84285262 C T 0.055455 -8.3132e-06
5:84291756 C T 0.744711 -4.2753e-06
5:84300216 G A 0.044092 -8.6847e-06
5:84312644 G T 0.648877 3.2119e-05
5:84320466 A C 0.069098 -7.2567e-06
5:84323348 C T 0.056145 1.9155e-05
5:84329644 T C 0.195082 -1.0161e-05
5:84336676 T C 0.024176 5.4199e-06
5:84338415 G A 0.034080 6.0209e-06
5:84345955 A C 0.533847 -1.8415e-05
5:84352118 T C 0.192777 -3.1987e-05
5:84352281 T C 1.394876 -7.6650e-06
5:84365197 A G 0.727225 -5.3396e-05
5:84365268 T C 0.251774 -2.2214e-05
5:84367855 A G 0.043038 -3.0889e-06
5:84370860 C A 0.174764 -7.1733e-06
5:84380156 A G 0.056396 1.9921e-05
5:84383320 G A 0.091333 1.7444e-05
5:84387741 G A 0.554361 9.4707e-06
5:84395488 T C 1.045432 1.4690e-05
5:84395963 C A 0.074402 -1.0864e-05
5:84400576 G A 0.416822 -1.0781e-05
5:84401061 T G 0.259151 1.9786e-06
5:84402782 G A 0.028412 -7.2260e-06
5:84407111 A G 0.039887 -4.0672e-06
5:84408596 C T 0.667688 3.3367e-05
5:84427831 A C 0.083054 -1.9424e-05
5:84429871 G A 0.060068 -2.7942e-06
5:84430568 T C 0.291950 -1.3894e-05
5:84431698 T G 0.327216 -1.3626e-05
5:84432883 A G 0.262381 -6.9992e-07
5:84444186 A G 0.103627 -3.7336e-06
5:84454379 T C 0.957533 -1.4678e-05
5:84455953 A G 0.021011 -3.3959e-06
5:84459545 G T 0.102159 -3.2336e-06
5:84459665 C T 0.334743 2.0696e-05
5:84472754 G T 0.060204 -7.9457e-06
5:84473995 T C 0.939456 -1.7294e-07
5:84502958 C T 0.094175 7.5011e-06
5:84505686 C A 0.826949 2.2642e-06
5:84506498 T C 0.939065 9.8668e-07
5:84514809 T C 0.046771 -4.7911e-06
5:84522010 A G 0.072430 -3.3447e-06
5:84522441 T C 0.073470 -8.7660e-06
5:84527030 T C 0.032533 4.6023e-06
5:84536473 C T 0.798751 2.5471e-06
5:84539023 T C 0.200926 -2.8342e-06
5:84549618 T C 0.033165 -1.0478e-05
5:84562486 C T 0.387920 -1.1793e-05
5:84568757 C T 1.580387 -6.2646e-07
5:84571550 G T 0.135150 1.6548e-05
5:84573926 A G 0.097130 -1.0003e-05
5:84582353 C T 0.045986 -7.0178e-06
5:84603195 G A 0.033203 -1.8283e-06
5:84606528 C T 1.706408 1.7486e-05
5:84608662 T C 0.195558 1.5839e-05
5:84609229 C T 0.038843 -5.8208e-06
5:84611045 T G 0.976381 2.2969e-06
5:84629900 C T 0.037180 -1.0533e-05
5:84633554 T C 1.655272 2.5912e-05
5:84642309 A C 0.382738 -9.3262e-06
5:84658397 A G 0.050695 -3.7067e-07
5:84661150 T C 1.670693 2.3869e-05
5:84665145 A G 0.349539 6.1459e-05
5:84665715 A G 0.054666 2.1996e-05
5:84670391 A G 0.036711 5.5483e-06
5:84670394 G C 0.027110 5.7386e-06
5:84680232 T C 0.057811 -6.3841e-08
5:84698310 C T 0.051065 6.3644e-06
5:84710607 G A 0.043433 2.5654e-05
5:84711163 A G 0.047118 -6.2350e-06
5:84713385 T G 0.274417 2.2363e-05
5:84722713 C T 0.457735 3.8869e-05
5:84724388 T G 0.163025 1.9422e-05
5:84726623 C T 1.188354 7.2750e-06
5:84733892 A G 0.068765 -1.9264e-05
5:84735828 A G 0.036477 -3.1837e-06
5:84737724 G A 0.362129 -2.8144e-05
5:84744380 A C 0.103522 -5.3221e-06
5:84744821 T C 0.220642 2.9520e-05
5:84745738 C T 0.054567 -2.0057e-05
5:84748969 C T 0.315215 -2.5583e-05
5:84776277 T C 1.592133 -3.6577e-07
5:84776707 T C 0.022306 -3.8580e-06
5:84801152 T C 0.091748 -7.6048e-06
5:84805387 T C 0.071583 -2.6073e-06
5:84818250 A G 0.410192 -2.8521e-06
5:84826485 C T 1.275341 2.1278e-05
5:84837910 A G 0.558448 8.4383e-06
5:84840020 T C 0.036691 -1.0861e-05
5:84841885 G A 0.071808 9.1786e-06
5:84844316 C G 0.163052 -1.2664e-05
5:84864022 C A 0.627937 1.7158e-05
5:84865422 G A 0.398792 -3.0825e-05
5:84887618 A G 0.049790 -1.1333e-05
5:84899719 G A 0.034229 -3.0439e-05
5:84917966 T C 0.564544 8.7588e-05
5:84918617 T C 0.050270 -2.2865e-06
5:84922728 C T 0.657196 -2.2646e-06
5:84933467 A G 0.097813 -1.2482e-05
5:84964212 G A 0.034569 -2.7364e-05
5:84964282 G C 0.091591 -2.8546e-05
5:84985113 C G 0.133664 -1.4273e-05
5:84986701 A C 0.034359 3.7696e-06
5:84995714 C T 0.098190 -1.4418e-05
5:84997931 G A 0.036769 -3.4169e-06
5:85001893 C T 0.036164 -2.5199e-05
5:85013271 T C 0.822981 1.4595e-05
5:85013823 A G 0.046384 -2.2414e-05
5:85015303 T C 0.156708 7.1253e-05
5:85015445 C T 1.371006 2.2410e-05
5:85042123 A G 0.021575 -1.4176e-05
5:85043444 A G 1.696046 2.6773e-05
5:85048330 C T 0.073321 1.2156e-05
5:85051118 G T 1.446023 1.2263e-05
5:85058579 T C 0.095032 1.0455e-05
5:85067920 G A 0.032186 -1.3065e-05
5:85070141 A G 1.583032 1.1221e-05
5:85071684 T C 0.102161 -6.1982e-06
5:85075542 C T 0.047332 -2.2810e-06
5:85080826 G A 0.043970 1.9611e-05
5:85083487 A C 0.027420 7.8708e-08
5:85084523 C G 0.039659 -3.1159e-06
5:85084897 C T 0.569225 2.6108e-05
5:85113313 G A 0.879174 -1.1693e-06
5:85113746 T C 0.045146 -1.0661e-05
5:85117257 A G 0.051711 -4.2279e-07
5:85119980 C A 0.076860 -3.2761e-06
5:85123006 G C 1.240388 1.7336e-06
5:85124107 T C 0.361561 4.0733e-07
5:85133968 A G 0.024768 -2.3122e-06
5:85134904 G A 0.094624 8.4908e-06
5:85157637 G A 0.356067 3.9846e-06
5:85158491 G A 0.039455 -6.4460e-06
5:85160892 T C 0.227418 2.0574e-05
5:85168242 A C 0.039469 -5.8592e-06
5:85188465 G C 0.027178 2.3000e-06
5:85194705 C T 0.042450 1.2171e-05
5:85195169 G A 0.099033 -5.9479e-06
5:85210441 C T 0.035430 -7.4051e-06
5:85211913 T G 0.825154 -1.0939e-05
5:85224348 C T 1.160519 1.8550e-06
5:85227531 T C 0.278602 2.2222e-05
5:85229512 C T 0.027396 -8.8628e-06
5:85231262 A T 0.026876 -2.1219e-05
5:85232314 A G 0.025478 -2.2605e-06
5:85232631 G T 0.075530 6.2307e-06
5:85232663 G A 0.694159 4.6242e-06
5:85233652 G A 0.914875 2.6265e-05
5:85236213 G A 0.075745 1.0237e-05
5:85259508 T C 0.112201 -4.6702e-06
5:85268492 A C 0.025692 1.1361e-06
5:85269069 A G 0.671706 -4.8248e-06
5:85273328 T C 0.289046 1.7855e-05
5:85273977 C T 0.105150 -1.7792e-05
5:85275849 A G 0.112217 -1.1432e-07
5:85276406 C T 0.070835 -1.4042e-05
5:85281542 C T 1.508103 3.3695e-05
5:85283029 A G 0.031479 -5.8709e-07
5:85299174 G A 0.224327 1.0448e-05
5:85304250 G A 0.027943 -1.3649e-05
5:85315500 G A 1.724013 1.3344e-05
5:85316591 G A 0.365845 3.1465e-06
5:85318356 G T 0.060187 -1.0099e-05
5:85321133 A G 0.094083 -1.0693e-05
5:85325273 C T 0.608466 -1.4730e-07
5:85328363 T C 0.058831 -8.2880e-06
5:85366648 G T 0.036800 6.8774e-06
5:85372505 A G 0.754594 -1.0136e-07
5:85379405 G A 0.027984 -9.6577e-07
5:85383721 G C 0.022796 1.1190e-05
5:85383871 G A 0.329293 1.6250e-05
5:85384061 T C 0.070917 -8.1558e-06
5:85384094 C T 0.110348 -2.1048e-05
5:85385805 G A 0.126960 3.2760e-05
5:85387218 G A 0.215709 -2.0645e-06
5:85389865 A G 0.168883 2.2883e-05
5:85392394 A G 0.165517 2.1881e-05
5:85393840 G A 0.085166 -2.0960e-06
5:85397395 T G 0.652878 -3.6128e-06
5:85399659 C T 0.168118 4.5896e-05
5:85400347 C T 0.074354 9.5967e-07
5:85412640 G T 0.437540 8.8410e-06
5:85422405 G A 0.100954 2.0963e-05
5:85430196 G A 0.182900 -2.3825e-06
5:85441996 T C 0.098224 1.6959e-05
5:85444506 C T 0.104973 -2.4335e-05
5:85447859 G A 0.032448 1.4890e-06
5:85452639 A G 0.029126 -2.4667e-05
5:85457734 G C 0.050715 -8.1160e-06
5:85457799 T C 0.028259 2.2992e-07
5:85458710 T G 0.072175 2.1995e-05
5:85465408 A G 1.337718 -7.7135e-06
5:85486384 T C 0.047839 5.1023e-07
5:85489244 T C 0.021225 -3.2454e-05
5:85498020 G A 0.123308 -2.7241e-05
5:85506147 T C 0.233031 -8.7260e-06
5:85508287 C T 0.033060 -2.8872e-07
5:85511883 C T 0.083166 -5.1849e-06
5:85514822 C A 0.084421 -4.5894e-06
5:85520723 G T 0.062536 -6.3439e-06
5:85526762 C T 0.069027 -1.7188e-06
5:85528609 A G 0.029031 -2.6198e-06
5:85532164 T G 0.946293 6.6517e-06
5:85538853 A G 0.898322 1.7250e-05
5:85544991 C T 1.941067 8.4091e-06
5:85548523 A G 0.054268 -1.8765e-05
5:85551862 C T 0.104793 -2.4273e-05
5:85558902 G A 0.133831 -4.2195e-07
5:85559001 A G 1.967753 -8.9225e-07
5:85577284 T C 0.194885 1.2273e-05
5:85595156 T C 0.092254 1.0728e-05
5:85605444 G A 0.242475 -8.8540e-06
5:85610835 C T 0.096936 -5.7144e-06
5:85611175 T C 1.818837 8.2158e-06
5:85629581 A G 0.120344 -4.1105e-06
5:85630535 T C 0.128663 -4.5318e-06
5:85634119 T C 0.265207 -5.4052e-06
5:85634432 T C 0.047353 6.7522e-06
5:85643383 T C 0.114441 -1.9958e-05
5:85646283 C T 0.029109 -1.9496e-06
5:85646836 T C 0.053962 7.9616e-07
5:85651283 G A 0.053404 1.8900e-06
5:85654510 C A 0.083112 -2.3632e-06
5:85654774 T C 0.079178 -1.4160e-05
5:85657781 G T 0.031102 -4.4301e-06
5:85662432 G A 1.730792 -3.8720e-06
5:85681088 T C 0.081773 -7.5634e-06
5:85697235 T G 1.975712 1.2800e-05
5:85703501 A G 0.032825 4.6250e-06
5:85705162 T C 0.027641 -6.4418e-06
5:85712303 G A 0.063159 -1.0799e-05
5:85712362 T C 0.042617 -1.9940e-05
5:85720929 A G 0.264697 -8.8856e-06
5:85724465 T C 0.061901 1.8567e-05
5:85728150 C T 0.071583 -1.0320e-05
5:85746871 G A 1.860495 2.3154e-05
5:85747064 C A 0.197989 2.3961e-05
5:85747761 A G 0.054292 -1.4270e-06
5:85754530 G A 0.615405 -1.1944e-06
5:85759913 T C 0.221396 -1.1252e-08
5:85767390 T C 1.809607 3.5826e-05
5:85776542 C T 1.199580 3.0945e-05
5:85789565 C T 0.187881 7.7698e-06
5:85806437 A G 0.065851 2.4296e-05
5:85817688 T C 0.090326 1.1030e-05
5:85821731 C T 0.028402 -4.6055e-06
5:85822213 T C 0.029500 -2.1404e-05
5:85829994 T C 0.073052 3.0399e-06
5:85830537 G A 0.081137 -6.8532e-06
5:85833612 A G 0.066018 -1.9715e-05
5:85836907 G T 0.756522 -2.5456e-06
5:85839927 G C 0.107591 -1.6948e-05
5:85847842 G A 0.040104 -1.2615e-05
5:85867680 A G 0.119296 -2.4052e-05
5:85879965 A C 0.066368 2.5239e-05
5:85892800 G T 0.075388 1.4536e-05
5:85910124 G A 0.343729 -6.9152e-06
5:85916034 G A 0.042977 -2.7000e-05
5:85917570 G T 0.094573 -1.1510e-05
5:85922934 T C 0.032271 -1.5604e-05
5:85935350 C G 0.101675 1.7249e-05
5:85942744 C T 0.047944 -3.1651e-05
5:85945655 C T 0.123975 1.1955e-05
5:85972213 C T 0.044850 -2.8785e-05
5:85974043 C T 1.171702 2.1719e-05
5:85976699 G A 0.053948 -8.0618e-06
5:85994976 T C 0.105731 1.9122e-05
5:85998660 G C 1.109709 1.6091e-06
5:85998840 G T 0.073382 1.5683e-05
5:86003548 A G 0.732794 -4.1444e-06
5:86003712 G C 1.942829 1.5183e-05
5:86012253 C A 0.568991 1.4489e-05
5:86015632 C A 0.101678 -2.0334e-05
5:86020505 G A 0.178283 1.1305e-05
5:86035093 T C 0.074069 1.1959e-05
5:86036032 A G 0.247493 1.6352e-05
5:86042743 C A 1.110198 -2.1724e-05
5:86045272 C T 0.027039 -1.7362e-05
5:86045819 C T 0.022473 -1.1999e-05
5:86076638 A G 0.226537 1.3964e-05
5:86079769 T C 0.070152 -6.2845e-06
5:86079953 A G 0.019372 3.5519e-06
5:86080131 C A 0.954514 3.7239e-06
5:86087631 C T 0.373861 6.6659e-06
5:86095649 G A 1.926669 -2.3115e-05
5:86095825 C T 0.096229 1.0009e-05
5:86099942 A G 0.041743 -5.2807e-06
5:86107502 A C 0.529029 -1.4962e-06
5:86121078 A G 0.901718 9.8731e-06
5:86130835 G A 0.431995 6.2035e-06
5:86141428 C T 0.321236 2.5883e-06
5:86149650 A G 0.165248 2.4415e-06
5:86151620 G T 0.577215 3.3709e-05
5:86155113 C T 1.146277 2.5246e-05
5:86162971 G A 1.266033 4.8605e-05
5:86163751 G A 1.607980 -1.4919e-06
5:86169433 T C 0.337565 1.9165e-05
5:86175820 A G 0.039169 2.0782e-05
5:86175847 G A 0.071206 -1.5425e-05
5:86176744 A G 1.342855 -2.2589e-06
5:86177146 A G 0.035348 6.7527e-07
5:86180477 A G 0.023853 -7.2731e-06
5:86180557 G A 0.335155 1.6786e-05
5:86181703 A G 1.531419 4.0368e-08
5:86185823 A C 0.066898 5.0126e-06
5:86186993 C A 0.034811 -4.8694e-06
5:86203238 G C 0.048366 2.1887e-05
5:86218365 T C 0.081932 -3.4718e-06
5:86219302 G A 0.473837 -3.3973e-08
5:86223846 C A 0.112123 -2.5830e-05
5:86230844 G A 0.090303 3.7489e-05
5:86258961 T C 0.082429 3.3621e-06
5:86261458 G A 0.044687 1.5345e-05
5:86266939 G A 0.767051 -3.0344e-05
5:86275816 T C 0.193715 -7.8121e-06
5:86296021 A G 0.034430 -8.1333e-06
5:86297195 A C 0.031625 7.4184e-07
5:86302534 T C 0.021310 -1.7220e-05
5:86304071 C T 0.170314 1.1860e-05
5:86306619 A G 1.512989 -2.5055e-05
5:86310484 T C 0.040329 1.9521e-05
5:86340740 T C 1.725719 -2.1679e-05
5:86360115 T C 0.051072 -9.0696e-06
5:86378336 G A 1.686747 -1.1223e-05
5:86389009 C A 1.514815 -2.3573e-05
5:86393085 C A 0.169366 -2.3030e-05
5:86408502 T G 1.683021 -1.3017e-05
5:86413263 T G 0.021419 1.4005e-05
5:86418092 C T 0.036490 3.5020e-06
5:86418751 G A 0.497877 -2.1510e-05
5:86423782 A C 1.276718 -9.4283e-06
5:86432617 C T 0.446580 -2.5702e-06
5:86435602 G A 0.207314 1.3657e-05
5:86436444 G T 1.740573 -1.2734e-05
5:86438310 A C 0.083952 1.0393e-05
5:86456215 A G 1.113636 -8.5766e-06
5:86459993 A G 0.019361 -1.2250e-05
5:86463066 C T 0.195758 7.7918e-06
5:86465225 C T 0.082697 -5.1645e-06
5:86465251 C T 0.068024 -1.7611e-05
5:86466342 C T 0.049964 1.7141e-05
5:86467051 A G 0.070665 9.3949e-06
5:86471345 A C 0.203874 -1.3088e-05
5:86478799 T C 0.026097 4.3560e-07
5:86480160 C T 0.091890 -6.3477e-06
5:86484621 T C 0.056155 -5.3399e-06
5:86486929 A G 0.153635 -9.1191e-06
5:86487388 T G 0.287540 1.4142e-05
5:86494757 T C 0.961089 7.3004e-06
5:86505459 G A 1.955003 -9.5124e-06
5:86511850 C T 0.024972 -1.1075e-05
5:86518243 G A 0.525031 -7.8691e-06
5:86518681 T G 0.092145 6.7089e-06
5:86522570 A G 0.352086 2.2571e-05
5:86524315 A G 0.030507 -8.3322e-07
5:86540308 C A 0.466048 2.4355e-06
5:86545415 G A 0.210867 7.7698e-06
5:86578741 T C 0.028813 6.0082e-06
5:86586566 T C 0.356220 3.0768e-05
5:86592349 G A 0.040267 6.2612e-06
5:86592962 G T 0.054805 -4.9467e-06
5:86609320 T C 0.032186 -1.1022e-06
5:86616843 G A 0.094308 1.4155e-05
5:86628922 T C 0.094631 -1.1675e-05
5:86657088 G A 0.024690 -1.1143e-05
5:86677220 A G 0.803031 8.6661e-06
5:86685558 C A 0.415152 9.0118e-06
5:86686797 G A 0.032438 1.2005e-05
5:86688123 A G 0.024846 1.6750e-06
5:86689858 G A 0.030082 3.4978e-06
5:86695274 G A 0.410413 -7.8842e-07
5:86712398 T C 0.040016 4.7982e-06
5:86715247 T C 0.025128 -2.7643e-06
5:86717954 C A 0.023500 3.4635e-06
5:86721223 G A 0.079692 8.1006e-06
5:86721304 A C 1.863218 -4.1331e-06
5:86724682 G A 0.033502 -1.6126e-05
5:86727576 A G 0.072916 1.2754e-05
5:86727646 T G 0.092856 1.0799e-05
5:86728041 T G 1.954599 -4.7496e-06
5:86789980 A C 0.043916 4.2023e-06
5:86811592 A G 0.026043 -1.5896e-05
5:86824976 G T 0.041240 -1.4105e-05
5:86826633 T C 0.103552 -7.8101e-06
5:86827989 C T 0.040618 -7.2688e-06
5:86836591 G A 0.025502 1.4019e-05
5:86842791 G A 0.384646 1.0239e-05
5:86847553 T C 0.025050 -2.0183e-06
5:86854366 C G 0.044731 3.3683e-06
5:86872754 G A 0.039948 -5.3500e-06
5:86883374 A G 0.055220 -1.5112e-05
5:86904436 T C 0.181268 -1.6625e-07
5:86905677 G T 0.128792 -4.3408e-06
5:86920273 A C 0.030048 -1.0757e-05
5:86944185 T C 0.438149 -3.2767e-05
5:86946203 C T 0.040737 1.7736e-06
5:86951508 C T 0.197574 9.4935e-06
5:86974614 A T 0.056712 -6.8742e-06
5:86980333 T G 0.035277 -9.0348e-06
5:86980958 A G 0.208885 7.7522e-06
5:86997487 A G 0.146475 -3.4934e-06
5:86998366 T C 0.428993 3.1852e-05
5:87015311 A C 0.125678 -2.1116e-06
5:87017898 G A 0.069258 1.1500e-05
5:87024072 C T 0.587925 -6.1623e-06
5:87027391 T C 0.180347 3.5607e-06
5:87031411 A G 0.102154 2.0881e-05
5:87040738 C T 0.095249 -1.9196e-05
5:87042917 T C 0.266641 4.6770e-06
5:87050376 G T 0.044718 2.0480e-05
5:87054925 A G 0.849633 -2.7730e-08
5:87064180 G C 0.563439 -1.3417e-05
5:87068432 T C 1.074409 -9.9724e-06
5:87070639 G A 0.190523 -5.2602e-06
5:87080371 C A 0.085982 1.7128e-05
5:87081822 A G 0.534374 -7.7317e-06
5:87083961 C T 0.273458 -1.6674e-05
5:87087119 A G 0.026927 1.3092e-05
5:87087913 A G 0.382983 -6.1497e-06
5:87092436 C T 0.022211 -6.4224e-06
5:87094544 G T 0.067779 2.2560e-05
5:87096545 T C 0.755029 -1.0619e-05
5:87097864 C T 0.217803 8.6762e-07
5:87098789 A G 0.056736 -1.1591e-05
5:87100609 G A 0.180031 2.5811e-05
5:87110077 T C 0.140895 -1.4128e-05
5:87142040 A G 0.061955 -1.8806e-05
5:87143483 C T 0.099486 -6.9256e-07
5:87144603 C T 0.065052 2.1032e-06
5:87148592 A G 0.063040 -3.5330e-06
5:87177060 C T 0.323524 -2.0275e-06
5:87182652 A C 0.043062 6.8554e-06
5:87183053 C G 0.116209 2.2199e-05
5:87183345 T G 0.109675 -7.5167e-06
5:87192117 T G 0.496024 9.5271e-06
5:87212185 C T 0.069999 -2.4359e-06
5:87212420 T C 0.038200 1.8051e-05
5:87220944 A G 0.039941 -1.3691e-05
5:87222557 G T 0.033968 7.4007e-06
5:87234341 C T 1.910489 -9.3558e-06
5:87235577 A C 0.042848 3.5765e-06
5:87236071 T C 0.026794 1.7277e-05
5:87249313 C T 0.360589 -1.1401e-05
5:87253181 C T 1.524089 -3.8572e-06
5:87255834 G A 0.264561 -2.1544e-05
5:87277558 T C 0.124967 2.1912e-06
5:87281655 G A 0.063978 -2.6494e-06
5:87293461 A G 0.072195 5.5593e-06
5:87303552 A G 0.050117 6.8218e-07
5:87328903 G A 0.035987 2.8233e-06
5:87345211 C T 1.850428 -3.1684e-05
5:87356324 C T 1.879833 -2.0965e-05
5:87357228 T G 0.035532 1.3554e-06
5:87376496 T C 0.023850 1.1232e-05
5:87391401 G A 0.050589 1.6881e-06
5:87391462 T C 0.356964 -2.7000e-05
5:87407156 T C 0.045513 1.1588e-05
5:87413212 T C 0.062621 -1.5940e-05
5:87423413 T C 0.198580 -2.0718e-05
5:87427129 A G 0.026335 -1.7796e-06
5:87430593 A G 0.036392 2.3649e-05
5:87437764 T C 0.117063 7.6403e-06
5:87449155 T C 0.039207 2.7206e-05
5:87479450 T C 1.255383 -4.6465e-06
5:87495337 T C 0.451908 -1.8980e-05
5:87495504 A G 1.745527 -1.6165e-05
5:87498379 C T 0.034559 -8.3073e-06
5:87499250 G A 0.058654 6.3540e-06
5:87506623 A G 0.138992 -1.6672e-05
5:87547369 A G 0.027715 -1.1004e-05
5:87555392 T C 0.093084 1.5903e-05
5:87560958 T C 0.038173 7.6759e-06
5:87585527 C T 0.055468 -1.7875e-05
5:87586985 C A 0.072644 -6.0679e-06
5:87634748 T C 0.116770 -9.2676e-06
5:87638126 C T 0.043922 -1.6570e-05
5:87650742 T G 0.502201 -5.0122e-06
5:87654927 G A 0.424111 -8.9976e-06
5:87688421 T C 0.132590 -8.8021e-06
5:87697715 C T 0.031598 4.5291e-06
5:87698429 T C 0.067194 -1.0355e-05
5:87709219 G A 0.039713 2.2521e-07
5:87711619 C G 0.042032 2.2171e-05
5:87720471 T C 0.109240 1.9488e-05
5:87729711 C A 0.928597 -8.9949e-06
5:87731769 G A 0.456936 8.6983e-06
5:87752141 T C 0.358909 -8.3061e-06
5:87778100 C T 0.046275 4.3607e-06
5:87780432 C T 0.174071 -7.0751e-06
5:87782440 T C 0.028297 5.5305e-06
5:87806780 G A 0.196398 7.6099e-06
5:87810867 A G 0.029334 3.0188e-05
5:87821941 G T 0.179147 4.7978e-06
5:87847433 A G 0.062601 -1.7483e-05
5:87847545 A C 0.042760 -1.9174e-06
5:87847586 G T 0.149698 -5.7863e-06
5:87859155 T C 0.075442 9.3049e-06
5:87859583 A G 0.155844 -2.3311e-06
5:87860846 T C 0.142680 2.2525e-05
5:87861100 A G 1.493773 -2.2845e-05
5:87869485 T C 0.089732 -3.5252e-06
5:87870432 G A 0.102137 1.5979e-05
5:87889197 A G 0.029793 -7.1728e-06
5:87895185 C T 0.095559 3.2876e-06
5:87907314 T C 0.821013 -2.1241e-05
5:87925054 C T 0.047768 2.9893e-06
5:87950290 A G 0.583600 2.4965e-06
5:87957572 A G 0.020909 -5.0295e-06
5:87959023 A G 0.313878 -1.6241e-05
5:87975764 C T 0.043586 -4.1469e-06
5:87992343 T C 0.074242 -3.7918e-07
5:87996170 C G 1.368063 1.3589e-05
5:87997616 T C 0.090765 1.5780e-05
5:88005254 A G 0.732036 1.7653e-05
5:88027323 A G 0.021636 1.8186e-06
5:88029208 C T 0.069849 -1.8122e-05
5:88037781 T C 0.024863 4.2215e-06
5:88044196 G T 0.094117 1.7124e-05
5:88063940 A G 0.268430 -3.1632e-05
5:88064012 T C 1.156368 4.2200e-05
5:88072841 G T 0.078985 -9.9977e-06
5:88085484 A G 0.033651 2.3159e-05
5:88088439 C G 1.396997 -1.1051e-05
5:88099951 C G 0.257220 1.9733e-05
5:88112542 C T 0.111735 -8.9174e-06
5:88129711 A G 0.066242 1.4033e-05
5:88135462 C T 0.608650 -1.1675e-05
5:88146320 G A 0.050841 -6.5504e-06
5:88147815 T C 0.036507 -4.1930e-06
5:88153874 T C 0.946004 -9.7593e-06
5:88156970 T C 1.795110 6.8378e-06
5:88159091 C T 0.078862 -6.6200e-06
5:88159173 A T 1.551866 -2.5550e-05
5:88161670 C T 0.032295 1.8249e-05
5:88168955 A C 0.952297 2.4450e-05
5:88171287 C T 0.039326 -2.6675e-06
5:88176861 A G 0.051184 -5.6145e-06
5:88180277 T A 0.018206 -1.8572e-06
5:88186469 T G 0.029123 -6.8298e-06
5:88186954 G A 0.462342 1.0779e-05
5:88187764 C A 1.026808 1.8277e-05
5:88188300 A C 0.034282 -4.2063e-06
5:88188367 A G 0.123764 2.7150e-05
5:88215594 G A 1.148263 -7.5569e-06
5:88219964 G A 0.334291 1.4414e-06
5:88226422 G A 0.347156 -1.3825e-05
5:88228378 G T 0.098466 -3.4976e-06
5:88248730 C A 0.164976 1.5657e-05
5:88248971 A G 0.039482 1.0947e-05
5:88251336 A G 0.070893 -1.2666e-05
5:88253916 A G 1.152519 5.9971e-07
5:88274628 C G 0.065977 4.9337e-05
5:88293805 C T 0.172476 -1.7464e-05
5:88300954 A G 0.775833 2.6015e-05
5:88308777 G A 0.237916 8.3130e-06
5:88316044 C A 0.021864 -8.4471e-06
5:88331378 A G 0.040050 1.4479e-05
5:88333275 T C 0.050470 -2.4446e-06
5:88336799 G A 0.147535 -1.6012e-05
5:88354675 C T 0.935033 1.1527e-06
5:88354934 A G 0.455869 -9.6888e-06
5:88356421 T C 0.072974 -1.2561e-05
5:88361042 T C 0.128829 1.1097e-05
5:88363518 T C 1.793753 1.8436e-05
5:88367164 T C 0.049216 -1.0956e-07
5:88376061 C A 0.938535 1.5996e-06
5:88378600 C T 0.123988 1.3170e-05
5:88386696 A G 0.067303 4.6722e-06
5:88388122 T A 0.058198 -9.6061e-06
5:88398306 A G 0.059069 7.1640e-06
5:88416354 T C 0.768329 2.2130e-05
5:88416942 C T 0.083585 -1.0793e-05
5:88427276 T G 0.033369 -2.8549e-06
5:88427381 A G 0.042824 5.3436e-06
5:88429024 A C 0.677860 -1.9799e-05
5:88429077 C T 1.247901 -1.8983e-05
5:88454229 G A 0.041315 -1.9017e-05
5:88462557 A C 0.020277 -4.5797e-07
5:88472953 G A 0.032812 1.2341e-05
5:88473181 C G 0.022857 6.8375e-06
5:88473328 T C 0.265482 -5.7253e-05
5:88474003 T C 0.634342 1.2301e-05
5:88474722 T C 0.127395 -3.5880e-06
5:88526231 T C 0.163341 2.5715e-05
5:88538809 T C 0.062424 -5.7850e-07
5:88538943 A G 0.378635 3.3659e-05
5:88542892 G A 0.064889 2.8403e-05
5:88552414 C T 1.781820 3.4595e-06
5:88553062 G A 0.020865 6.7879e-06
5:88571238 G A 0.201110 -4.3305e-06
5:88580401 G A 0.042729 -3.6494e-06
5:88586274 C G 0.059113 -2.2992e-05
5:88589673 A G 0.020022 1.8645e-08
5:88593555 G A 0.203153 -1.1174e-05
5:88597047 T C 0.048152 1.1888e-05
5:88597219 A G 0.062567 2.7252e-05
5:88597924 G A 1.900674 -1.4952e-05
5:88611039 A C 0.020317 9.3822e-06
5:88617915 C T 0.049624 -7.2935e-06
5:88623563 G A 0.045058 -1.7655e-05
5:88623737 T C 0.492539 -1.1834e-05
5:88644971 G A 0.096606 4.3383e-07
5:88666081 T C 0.031455 -5.9076e-06
5:88672576 G T 0.058491 -4.9675e-06
5:88673472 G T 0.198805 -1.4277e-06
5:88684376 C A 1.269722 -3.5172e-07
5:88692362 C A 0.058946 3.6779e-05
5:88694631 A C 0.029939 -9.8912e-06
5:88696577 C A 0.459285 -7.6945e-07
5:88724448 C A 0.198516 -8.6686e-06
5:88726723 C G 0.069720 4.1655e-05
5:88729651 G A 0.048505 -2.3533e-05
5:88738190 G A 0.032682 1.0976e-05
5:88746331 G A 0.271598 -1.8719e-05
5:88747297 T C 0.215753 -1.1849e-05
5:88752584 A G 0.668888 -2.2285e-05
5:88759223 A G 0.536410 1.2628e-05
5:88774382 G A 0.046160 -7.5862e-06
5:88778471 G C 0.046013 1.9650e-05
5:88780604 C G 0.054897 4.6613e-06
5:88787183 C A 1.836720 1.1595e-05
5:88791932 A G 0.043195 1.3923e-05
5:88795864 G A 0.133164 -5.0791e-06
5:88797740 G A 0.137230 2.6153e-05
5:88806635 T C 0.736157 -1.1312e-06
5:88808900 G A 0.031214 -7.9001e-06
5:88809484 A C 0.229420 -9.6414e-06
5:88820486 A G 0.039458 5.6671e-06
5:88825791 T C 0.254776 -3.2714e-05
5:88828462 A G 0.174248 -3.3981e-06
5:88833051 G A 0.868794 -2.0216e-06
5:88836614 T C 0.085329 -8.2249e-06
5:88840299 G A 0.057987 -1.1787e-05
5:88847897 G T 0.044667 -7.9182e-08
5:88849820 C A 0.078471 1.0509e-06
5:88855770 G A 1.937032 3.1522e-06
5:88863349 A G 0.083982 1.8317e-06
5:88864648 C T 0.043270 9.8985e-06
5:88866209 T C 0.165741 9.4137e-06
5:88866292 T C 0.029827 1.0565e-05
5:88871300 A G 0.026950 -5.9520e-06
5:88871745 T C 0.640700 9.6909e-06
5:88874624 G A 0.063570 1.4637e-06
5:88878796 A G 0.038452 -1.3960e-05
5:88880147 G A 1.006188 7.4172e-06
5:88880332 A G 0.028800 2.0635e-05
5:88889955 A G 0.701516 2.5193e-05
5:88890359 A G 0.033328 1.5913e-05
5:88891173 C T 1.017122 4.0591e-06
5:88891980 T C 1.409298 -3.1479e-05
5:88894192 T C 0.452149 -1.6998e-05
5:88894239 G C 0.048832 5.8593e-06
5:88894560 T G 1.718012 -2.5540e-05
5:88898940 C T 0.076809 3.1573e-05
5:88902825 G A 0.367449 1.5726e-05
5:88910057 T C 0.027035 -1.5152e-06
5:88912685 G A 1.373746 -3.9725e-05
5:88933164 T G 0.056474 5.4989e-06
5:88934701 G T 0.299589 1.0105e-05
5:88935919 A G 0.235849 -2.0301e-05
5:88940875 A G 0.046812 -1.4942e-05
5:88945419 T C 0.022177 2.0568e-05
5:88947993 C T 0.041794 1.1117e-05
5:88948546 T C 0.068659 -8.9782e-07
5:88958320 A G 0.508539 -2.3571e-06
5:88962341 A G 0.124369 8.5051e-06
5:88963394 A G 0.020725 -2.6493e-06
5:88964308 G T 0.058117 -9.4908e-06
5:88965946 A G 0.073817 1.6708e-05
5:88971560 G A 0.036280 9.3678e-06
5:88971655 C T 0.040662 -7.7019e-06
5:88981362 A G 0.048390 -1.2913e-05
5:88987216 C G 0.090445 6.5355e-06
5:88991647 G T 0.157289 -1.7861e-05
5:88992181 G A 0.054877 -8.2777e-07
5:88992435 G C 0.029929 1.5064e-05
5:88993391 G T 0.907674 -1.7667e-05
5:88994068 A G 0.092798 -2.5664e-05
5:89001243 G A 0.146427 2.3503e-05
5:89003078 T C 0.042811 7.8891e-06
5:89003146 T C 0.299793 7.8689e-06
5:89005730 C A 1.825372 -2.8355e-06
5:89015829 A G 0.039268 5.4465e-06
5:89015995 C A 0.049954 -1.2264e-06
5:89023793 G A 0.070417 4.3445e-08
5:89028204 C T 0.246038 6.8906e-06
5:89046222 T C 0.380178 -1.8065e-05
5:89049087 C T 0.427201 -4.6871e-06
5:89051159 G A 0.033903 -5.5094e-06
5:89056202 C T 0.023432 -2.3028e-05
5:89076902 G A 0.025767 1.9687e-06
5:89091485 T G 0.657900 -2.5106e-05
5:89092732 T C 1.186684 -1.6911e-05
5:89103155 C T 0.527442 3.0118e-06
5:89109750 T C 0.262048 1.2207e-06
5:89113647 G T 0.037313 1.9634e-06
5:89125286 C T 0.029007 1.6931e-05
5:89134969 A G 0.073827 8.2557e-06
5:89147395 C T 0.047431 1.2172e-05
5:89149140 G A 0.085958 1.0548e-05
5:89150852 C T 0.034607 -5.6874e-06
5:89154731 A G 0.077961 5.5342e-07
5:89165678 T C 0.227577 6.3491e-06
5:89173618 C T 0.636073 3.7137e-07
5:89179240 T C 0.134966 -7.3558e-06
5:89179702 C T 0.865139 6.8952e-06
5:89188949 T C 0.082320 -1.7947e-06
5:89195061 C T 0.267729 -4.8710e-06
5:89199470 T C 0.184736 1.3092e-05
5:89206610 T G 0.162892 -1.6629e-05
5:89220411 C T 0.650311 7.7246e-06
5:89225198 C A 0.030330 -9.9066e-06
5:89226699 A G 0.052486 2.2736e-05
5:89230643 T C 0.592759 -1.6074e-05
5:89241660 C T 0.291239 5.1141e-06
5:89248084 A C 0.086393 6.4659e-06
5:89249834 C G 0.148525 6.8998e-06
5:89249889 G A 0.062108 -2.9461e-05
5:89251005 T C 0.021572 -6.2614e-06
5:89260057 C T 0.846423 -9.3295e-07
5:89271778 C T 0.053833 -3.0065e-05
5:89280195 G T 0.047326 -5.2154e-06
5:89286399 A G 0.118905 1.9894e-05
5:89288154 A C 0.030935 -6.5323e-06
5:89290875 C T 0.027386 2.4608e-05
5:89290947 T C 0.050875 -5.3305e-06
5:89291625 C T 0.106061 -5.9334e-06
5:89312487 A G 0.046255 1.7049e-05
5:89319485 C T 0.316707 7.6350e-06
5:89335338 C A 0.032635 -3.9906e-07
5:89342997 C T 1.703185 5.9373e-06
5:89356513 C T 0.296162 7.9609e-06
5:89357810 G C 0.058620 1.5699e-05
5:89389697 T C 1.972176 -1.2097e-05
5:89404049 T C 0.583726 -7.7406e-06
5:89412916 C T 0.065195 2.4578e-05
5:89413053 T C 0.618659 1.8779e-05
5:89416121 C T 0.040720 -2.4081e-05
5:89419031 A G 0.093974 1.5971e-05
5:89419754 T G 0.326941 -3.7448e-06
5:89430151 A C 1.787154 2.7071e-05
5:89434524 G T 0.845951 5.5202e-06
5:89434751 G A 0.938300 1.2619e-05
5:89450138 T G 0.052578 1.9214e-05
5:89451814 C T 0.086039 3.3369e-05
5:89456841 G A 0.601629 -7.6762e-06
5:89457120 A G 0.958002 1.9962e-06
5:89457629 A G 0.387502 -3.2159e-06
5:89457697 C A 0.027035 -5.1783e-07
5:89463587 T G 0.052786 2.1404e-06
5:89464679 G A 0.245838 -2.4956e-05
5:89467824 G A 0.105823 -6.4965e-06
5:89481315 A G 0.066762 2.1022e-05
5:89481384 G A 0.171198 -2.0060e-05
5:89496708 G A 1.619869 6.8952e-06
5:89513043 T G 0.043572 -3.0861e-06
5:89520538 A G 1.767054 -9.3389e-06
5:89523000 G T 0.089086 2.2771e-06
5:89524409 G T 0.152652 2.3973e-05
5:89527228 T C 0.231110 -5.9235e-06
5:89529319 T C 0.141854 1.0665e-05
5:89531824 A G 0.047295 1.0422e-05
5:89541484 T C 0.026345 -8.3398e-06
5:89546109 G A 0.477706 -3.2599e-06
5:89546394 A C 0.084356 -8.9548e-06
5:89562052 T C 0.091601 -6.5833e-06
5:89573928 C T 0.852489 -1.3837e-05
5:89575714 G A 0.051223 -2.2139e-06
5:89578210 T C 0.038799 -7.4038e-06
5:89587251 C T 0.114003 -2.2260e-05
5:89587531 C A 0.391034 -9.0833e-06
5:89587551 G A 0.580074 9.2667e-06
5:89588140 G A 0.445288 6.6215e-06
5:89588410 T C 0.028463 1.0716e-06
5:89590751 C T 1.928985 3.1767e-05
5:89591122 G A 0.036623 2.5199e-05
5:89591809 T C 0.042994 -6.7640e-06
5:89593992 G A 0.800900 1.1176e-05
5:89602186 C T 0.053401 -1.8267e-05
5:89627324 G A 1.656305 -3.6576e-06
5:89628552 T C 0.036266 -5.2675e-06
5:89630255 G A 0.340173 -3.1673e-05
5:89633125 A C 0.024965 -1.0517e-05
5:89635054 A G 1.139332 1.0175e-05
5:89646476 A G 0.026226 1.8068e-05
5:89650677 A T 0.212669 -2.0100e-05
5:89650974 C T 0.032326 -1.8275e-05
5:89656563 A G 0.128333 2.4403e-05
5:89662823 G A 0.043875 -2.3113e-05
5:89665401 C T 0.060238 2.4211e-06
5:89668829 G A 0.568369 1.3425e-05
5:89677777 T C 0.908460 -2.8939e-06
5:89681007 G T 0.089592 -4.3015e-05
5:89687267 T C 1.783122 1.3553e-05
5:89721448 T C 0.589862 6.5140e-06
5:89722504 A G 0.068129 -3.5095e-06
5:89732047 A G 0.817552 1.2264e-05
5:89746946 C T 0.039829 -8.6794e-06
5:89769999 A G 0.209259 9.9851e-06
5:89770768 A G 0.590383 6.7958e-06
5:89780254 C A 0.155664 -8.2796e-06
5:89780971 T C 1.553926 -1.8258e-05
5:89788891 G A 0.331255 -2.7044e-06
5:89791258 G A 1.282059 2.6670e-05
5:89803970 G T 0.042083 1.2949e-06
5:89809679 T C 0.126025 1.7061e-06
5:89822992 A C 1.087341 5.4489e-06
5:89828927 T A 0.053051 4.4600e-06
5:89835255 C T 0.855045 1.3930e-05
5:89840736 T C 0.100618 -1.6535e-05
5:89867373 G A 0.382058 5.1861e-06
5:89882327 G A 0.674028 4.3840e-06
5:89893336 T C 0.036579 7.2759e-06
5:89894201 T C 0.182346 3.1763e-05
5:89895019 A T 0.963479 -9.6573e-06
5:89910061 A G 0.045809 -8.8175e-06
5:89923101 A G 0.024101 1.0206e-05
5:89927187 T G 1.947245 -7.8528e-06
5:89937327 G T 0.855783 -1.3968e-05
5:89943571 T G 1.268192 1.0812e-05
5:89943655 G A 0.143513 -6.0203e-07
5:89953849 T C 0.149704 2.2660e-05
5:89966759 T C 0.945858 -2.1364e-05
5:89972543 T G 0.051470 -1.9034e-05
5:89978368 A G 0.074908 5.2417e-07
5:89978530 A G 0.073494 5.4321e-06
5:89979518 T C 0.149657 1.8772e-05
5:89979589 A G 1.263435 1.0186e-05
5:89979750 T G 0.252427 9.1414e-06
5:89981611 T C 0.022412 1.1464e-05
5:89988504 G A 0.691255 -3.7209e-05
5:89989752 T C 0.022704 1.1164e-05
5:89992204 T C 0.230906 6.0037e-06
5:89996060 G A 0.057229 5.9555e-06
5:89997538 G T 1.267641 1.0645e-05
5:89999954 C T 1.117678 -4.0267e-06
5:90000210 T C 0.125052 4.1675e-06
5:90001237 A G 0.040451 3.6122e-07
5:90005703 T C 0.031707 1.1400e-05
5:90012379 A G 0.172997 3.8012e-05
5:90016871 A G 0.231528 5.8493e-06
5:90022341 C T 0.097235 -1.5089e-08
5:90024005 G T 0.058419 1.2127e-05
5:90024735 A G 1.351725 1.1329e-05
5:90036089 G A 1.290559 1.2004e-05
5:90039078 C T 0.381831 1.8369e-05
5:90040890 C T 0.068333 3.2812e-05
5:90041510 G A 0.098394 -1.2747e-05
5:90047357 G C 0.048634 2.2521e-05
5:90052289 A G 0.723540 -1.3375e-05
5:90053280 C T 0.883991 -6.7487e-06
5:90060782 G A 0.090038 2.8600e-05
5:90079972 T C 0.114951 2.0911e-05
5:90082594 T C 0.453951 1.4808e-05
5:90089314 G A 0.732478 -1.5600e-05
5:90090399 G A 0.257761 -1.1242e-05
5:90107108 G A 1.953280 9.2055e-06
5:90111521 G A 0.033580 4.0442e-06
5:90111593 C T 0.061374 -1.3956e-05
5:90121507 T G 1.899797 -6.1351e-06
5:90123701 G A 0.028627 9.2989e-06
5:90146334 C A 0.037201 9.9379e-06
5:90147936 G A 0.274811 4.8873e-06
5:90148010 A G 0.172283 -5.3338e-07
5:90151589 A G 1.098459 1.1839e-05
5:90172331 T C 0.139610 4.3777e-05
5:90174955 C G 0.087413 2.5129e-05
5:90182427 T C 0.026733 7.5447e-06
5:90186457 A C 0.021687 -1.3113e-05
5:90193468 C T 0.557098 -1.0253e-06
5:90193789 G A 0.374671 -2.3686e-06
5:90209824 T C 1.347234 2.5787e-05
5:90209848 C T 0.052843 4.1096e-06
5:90212008 T C 0.036718 -1.3491e-05
5:90217845 T G 0.048016 2.0118e-05
5:90217889 C T 0.663690 5.3574e-06
5:90218356 A G 0.080535 1.1551e-06
5:90218724 T G 0.031663 -4.5253e-07
5:90228095 C A 0.219102 2.4247e-06
5:90238905 A G 1.067976 -5.5452e-06
5:90239135 G A 0.210571 -1.9995e-05
5:90250833 G T 0.188612 5.5855e-06
5:90252429 G A 0.087029 2.4339e-05
5:90272798 G T 0.741800 1.8626e-05
5:90287938 T C 0.027046 1.0237e-06
5:90294975 A G 0.069452 -1.7921e-05
5:90299223 C G 0.110045 4.1905e-06
5:90300049 G T 0.360170 -2.5082e-06
5:90305238 C T 0.049182 -4.6530e-06
5:90305586 C T 1.065617 -5.7320e-06
5:90308280 G A 0.051684 3.7394e-07
5:90313045 T C 1.298413 1.9825e-05
5:90322671 G C 0.586643 -4.5229e-06
5:90337957 G C 0.772691 -2.4493e-06
5:90361061 A G 1.351154 -1.2007e-05
5:90361677 G A 0.091340 2.1465e-06
5:90366431 C A 0.131832 -5.7245e-06
5:90367850 C A 0.109440 1.1233e-05
5:90370635 T C 0.055573 -7.2059e-08
5:90374560 G A 0.030099 -9.5249e-06
5:90374713 C T 0.208328 9.0986e-07
5:90386168 G C 0.061598 8.6485e-06
5:90392390 T C 0.028375 -8.8573e-06
5:90406575 C A 0.043667 7.8017e-06
5:90406998 G A 0.189462 2.7673e-07
5:90410424 C T 1.292738 -1.6490e-05
5:90411825 G A 0.024061 1.9843e-05
5:90419908 G A 0.087464 1.8728e-05
5:90421627 A G 0.043334 1.3886e-05
5:90423894 T G 0.028113 5.1989e-06
5:90424279 T C 0.202806 -4.3184e-06
5:90431974 G A 1.582896 1.0172e-05
5:90453586 T C 0.073164 6.8376e-06
5:90459521 T G 0.028225 -5.8192e-06
5:90472637 G A 1.526850 3.1357e-05
5:90474497 T C 0.051722 -5.7025e-06
5:90478113 T G 0.039849 7.9161e-06
5:90478805 T C 1.931966 1.6420e-05
5:90479481 C T 0.081871 -1.5642e-06
5:90480420 A C 0.043620 8.6059e-07
5:90482854 G T 0.296247 4.0953e-06
5:90483340 C T 0.045561 2.7680e-06
5:90486566 A G 0.157929 1.3397e-06
5:90487856 C T 0.361139 2.0117e-08
5:90488667 G A 0.130852 2.1292e-06
5:90490070 C T 0.392972 1.7219e-05
5:90493653 T C 0.261528 1.9095e-05
5:90494075 G T 1.575998 -6.4282e-06
5:90510663 T C 0.081871 -1.2441e-05
5:90520510 C T 1.557238 -7.7491e-06
5:90523669 C T 0.119844 5.2678e-06
5:90523771 C A 0.138050 -1.6783e-05
5:90531090 T G 0.165549 1.5224e-05
5:90531531 G A 0.106870 3.8902e-06
5:90532681 C G 0.029864 7.2238e-06
5:90536321 C T 1.868706 1.1613e-05
5:90536955 T C 0.120493 4.6458e-06
5:90537638 G A 0.059432 -1.7325e-05
5:90542114 A C 0.293065 3.1288e-05
5:90553394 C T 0.067316 -2.8586e-06
5:90553428 T C 1.597862 -1.3684e-05
5:90554924 G C 0.089361 1.7524e-05
5:90554950 G A 0.062978 1.4226e-05
5:90555231 T C 0.065338 2.8276e-06
5:90557228 G A 0.087379 1.6466e-05
5:90559433 C A 0.155171 -1.0663e-05
5:90566214 G T 1.692700 -4.2507e-06
5:90567180 A C 1.755118 5.7409e-06
5:90576958 A G 1.722880 9.5210e-07
5:90577436 A G 0.030275 1.3823e-06
5:90583574 C T 0.071559 -9.1210e-06
5:90588751 A G 0.117335 1.4318e-05
5:90598362 C T 0.030734 1.2256e-05
5:90599185 A C 0.141062 -2.3180e-05
5:90604035 T G 1.885943 -1.0679e-05
5:90609178 T C 1.785237 -2.1015e-05
5:90609868 G T 1.869151 -1.5261e-05
5:90620309 G A 1.702856 8.9423e-06
5:90631097 C T 0.046122 4.1686e-06
5:90636293 G A 0.050627 -2.5504e-05
5:90637173 T G 0.506720 1.6638e-05
5:90639328 T C 0.136238 1.2979e-06
5:90645137 G A 0.795208 2.2248e-05
5:90645601 C A 0.234108 -7.2574e-06
5:90647228 G A 0.025084 2.4558e-05
5:90649677 C G 0.029463 1.3359e-06
5:90650327 A G 0.130319 1.2319e-05
5:90650690 A G 0.042739 -2.3238e-05
5:90654579 T C 0.178599 -9.5202e-06
5:90659072 T C 0.097619 -1.7885e-05
5:90665025 A G 0.093179 7.8941e-06
5:90674719 A G 0.049025 -1.5994e-05
5:90677770 C A 0.117406 2.8813e-06
5:90697270 C T 1.768203 9.2751e-06
5:90698051 C T 0.068105 -5.1415e-06
5:90724466 G T 0.095708 9.2302e-06
5:90725065 G C 0.031387 2.0565e-05
5:90733524 T C 0.686224 3.4275e-05
5:90746447 T C 0.118637 1.6773e-06
5:90750056 C T 0.161396 3.1160e-05
5:90751032 T G 0.021062 1.6769e-05
5:90755735 T G 1.058868 2.4772e-05
5:90762748 A G 0.302482 -2.4962e-06
5:90781070 G A 0.116104 9.1781e-07
5:90787171 G A 0.061873 2.1495e-06
5:90795928 G A 0.915708 2.8204e-05
5:90795984 C T 0.261093 2.6235e-05
5:90798611 A C 1.796680 3.8352e-05
5:90811511 T C 0.028242 -3.1070e-06
5:90816996 C G 0.182128 8.3952e-06
5:90858989 A C 0.049780 2.6166e-06
5:90866581 T C 0.442385 3.6120e-05
5:90877141 T C 1.904870 4.5464e-05
5:90882168 C T 0.159390 -1.0668e-05
5:90892361 T C 0.582515 2.5392e-05
5:90913233 A G 0.044102 -2.8337e-07
5:90927164 G A 0.084373 1.1814e-05
5:90949682 A G 0.963843 3.7651e-05
5:90961680 G T 0.046615 -6.5465e-06
5:90964636 A G 0.040227 6.1497e-06
5:90979289 C T 0.331146 -3.3721e-05
5:90980572 C T 0.022038 -2.1216e-05
5:90983352 A G 0.038238 -2.0819e-07
5:90984475 G T 0.434293 -3.1205e-05
5:91001109 G A 0.616864 -2.8153e-06
5:91021614 T C 0.027165 -4.5498e-06
5:91022215 A C 0.050504 7.2765e-06
5:91025423 A G 0.048951 -1.4804e-06
5:91032400 G A 0.055635 4.0750e-06
5:91035641 A G 1.123964 -4.7109e-05
5:91038510 A G 0.043518 -6.7658e-06
5:91047885 A G 0.076119 7.9869e-07
5:91049328 C G 0.106418 1.4744e-05
5:91050659 T C 0.209358 -1.4669e-06
5:91051704 G A 0.497139 -4.7711e-05
5:91051759 T C 0.039418 6.5313e-06
5:91053616 T C 0.105055 1.3569e-05
5:91057945 C T 0.046142 -7.1184e-06
5:91067204 A G 0.079875 2.2749e-07
5:91069370 T C 0.793665 1.1510e-05
5:91069848 T C 0.087046 2.5508e-06
5:91083207 G T 0.122536 -5.1211e-05
5:91085999 C T 0.058579 -8.3144e-06
5:91087217 G A 0.758300 3.7613e-06
5:91099474 C T 0.725437 6.6648e-06
5:91113384 C T 0.109957 3.1556e-07
5:91116477 A G 0.038901 -8.1355e-06
5:91122735 G T 0.021099 -2.4180e-06
5:91126261 T C 0.508641 9.2137e-06
5:91131395 T C 0.039377 -1.9022e-05
5:91131445 T C 0.074007 -6.2276e-06
5:91138656 G A 0.546066 -1.4864e-05
5:91143066 A G 0.357614 -1.8564e-05
5:91143102 A G 0.048390 1.1250e-05
5:91143298 T C 0.024934 1.5613e-05
5:91143582 T C 1.789670 -2.2508e-05
5:91145965 C T 0.190710 1.9634e-06
5:91147879 C A 0.045877 1.2629e-05
5:91158893 T C 0.041536 3.5845e-06
5:91165354 C T 0.202697 -1.2783e-05
5:91166756 A G 1.700302 -1.3102e-06
5:91180694 T C 0.108393 -2.3780e-06
5:91183870 G A 0.025594 -8.7114e-06
5:91187059 T C 0.053391 -1.5049e-05
5:91210575 A G 0.110351 1.0791e-05
5:91211300 G A 0.044500 -1.1349e-05
5:91237737 G C 0.158486 -2.1779e-05
5:91239268 T G 0.024958 -9.0598e-06
5:91241210 T G 0.440233 -2.0487e-06
5:91245656 C T 0.043487 -6.7664e-06
5:91246468 A G 1.913274 3.7320e-05
5:91247250 G A 0.043610 -2.2134e-05
5:91253311 G A 0.063845 -4.1900e-06
5:91264339 C G 0.067633 1.0509e-05
5:91269846 C T 1.929056 -1.0288e-05
5:91275431 C T 0.283239 -7.8970e-06
5:91297698 C T 0.102661 -1.6183e-05
5:91306767 C T 0.063458 3.6912e-06
5:91309219 G A 0.255653 -9.6687e-07
5:91313509 G A 0.365675 -4.8262e-06
5:91318813 A C 0.109607 -3.0344e-08
5:91320093 G T 0.036327 -9.1372e-06
5:91324286 C T 0.060119 4.7919e-06
5:91327624 A G 0.235026 6.5482e-06
5:91330979 C T 0.043219 -1.1564e-05
5:91334299 C T 0.105789 1.4855e-05
5:91345470 A G 0.094107 1.6481e-05
5:91364374 G A 0.059463 -6.1259e-06
5:91380595 C T 0.054101 -3.9602e-06
5:91383848 C T 0.190451 1.6132e-05
5:91394224 T C 0.045779 7.7874e-06
5:91395255 T C 0.043531 -5.6069e-06
5:91408304 C A 1.224912 8.8933e-07
5:91414856 G A 0.231839 -1.9535e-05
5:91422168 C T 0.061170 -9.1599e-06
5:91440747 G A 0.093233 -2.2830e-06
5:91440859 C T 0.771189 -1.2187e-06
5:91440911 T C 0.044769 4.9367e-06
5:91460771 G A 0.949424 1.2522e-05
5:91475746 T C 0.523743 8.6596e-06
5:91480140 C T 0.977099 1.4383e-05
5:91512856 C T 0.021993 1.9686e-07
5:91514921 T G 0.024805 -3.7800e-07
5:91518721 A G 0.128010 8.6146e-06
5:91544002 G A 0.444306 2.6186e-05
5:91544284 A G 1.359860 2.1873e-05
5:91552977 A G 1.835863 1.8629e-05
5:91561713 A G 0.566006 2.8350e-05
5:91567488 C T 0.652093 2.2479e-05
5:91572013 C T 0.137428 -1.7466e-05
5:91592585 C T 0.061418 -1.0136e-05
5:91607148 G A 0.444806 2.0494e-05
5:91625093 G T 0.476907 2.8404e-05
5:91628575 T C 0.110627 1.2684e-05
5:91631524 C T 0.046139 -5.0195e-06
5:91690498 G T 0.037663 9.7954e-06
5:91711784 A C 0.327179 1.0763e-05
5:91715646 C T 0.148487 6.0780e-06
5:91724768 A G 0.039618 8.4438e-07
5:91727160 G A 0.040424 -3.7645e-06
5:91742473 A G 0.087168 1.5206e-05
5:91749154 G A 0.070213 -1.0340e-05
5:91762032 G T 0.258050 6.4777e-06
5:91762846 A G 0.058783 1.3608e-06
5:91764440 T C 0.186225 -1.1761e-05
5:91767526 A G 0.070448 -1.0513e-05
5:91768742 C T 1.181282 -2.1336e-05
5:91801950 G A 1.904108 -3.0945e-06
5:91804564 G T 0.523321 4.6629e-06
5:91824851 T G 1.723275 8.3496e-06
5:91830518 T C 0.059657 -8.3910e-06
5:91838359 T C 0.851241 -6.6325e-06
5:91839971 G A 0.058950 1.9079e-05
5:91848833 C T 0.051864 3.7974e-06
5:91856399 G T 0.064852 -8.7253e-06
5:91870002 T C 0.125610 5.4559e-05
5:91874315 A G 0.042834 1.6786e-06
5:91880087 T C 1.858904 1.8567e-05
5:91893792 T C 0.097609 -1.4235e-05
5:91895374 C T 0.048403 1.8572e-05
5:91896008 C G 0.723231 3.2154e-05
5:91903948 C T 0.307837 -8.2363e-06
5:91912953 T G 1.054588 1.8975e-05
5:91916901 A C 0.032849 -1.2910e-05
5:91923368 A G 0.091265 2.0123e-06
5:91928058 A G 0.070118 -1.0241e-05
5:91936232 G A 0.069057 -1.0840e-05
5:91936311 C T 0.054744 1.4137e-06
5:91936401 A C 0.130193 1.5116e-05
5:91938390 G A 0.970190 2.3751e-05
5:91965961 A G 1.252882 -7.0945e-06
5:91966755 T C 0.738424 2.4165e-05
5:91975293 G A 0.080555 -4.0603e-06
5:91976443 C G 0.369598 -1.2718e-04
5:91976800 C T 0.904159 3.4725e-05
5:91982717 G A 1.402056 -2.4705e-05
5:91992606 A G 0.394005 -1.1976e-05
5:91998600 G A 0.366032 3.0719e-06
5:92000165 A G 0.282457 -2.1832e-05
5:92004896 T G 0.051048 -1.1917e-05
5:92005506 A G 0.043623 1.0744e-06
5:92005876 T C 0.030768 6.5796e-06
5:92009599 C G 1.959542 1.0635e-05
5:92012438 G A 0.295176 1.7645e-05
5:92028940 G T 1.348519 -4.1664e-05
5:92031461 A G 0.029164 -1.4457e-05
5:92033685 T G 0.618849 -1.9819e-05
5:92034070 G A 1.936624 -3.8791e-06
5:92034663 T C 0.179959 -1.3670e-05
5:92035797 C T 0.183060 -3.3123e-05
5:92039056 C T 1.369999 -2.8132e-05
5:92044896 G A 0.060517 7.0583e-06
5:92047615 T C 1.119874 -2.9180e-05
5:92049990 T C 0.237709 1.5588e-05
5:92051598 C T 0.204040 4.2795e-06
5:92056369 A G 0.050722 3.5110e-06
5:92063559 G T 1.765140 -7.2555e-06
5:92066059 G A 0.274434 1.0034e-05
5:92067034 T G 0.230991 1.6699e-05
5:92067052 A G 1.386730 -1.1801e-05
5:92067858 C T 0.517249 -1.3040e-05
5:92068517 A G 0.151785 2.3423e-05
5:92081207 A G 0.125715 -5.4525e-06
5:92081573 G A 0.123615 5.4029e-06
5:92083665 C T 1.709189 -2.8333e-05
5:92087555 C A 0.328256 -6.2411e-07
5:92087884 G C 0.078171 1.5771e-05
5:92093529 T C 0.334084 -9.8680e-06
5:92104978 C T 0.675467 2.8694e-06
5:92105793 C T 0.050790 -1.7898e-06
5:92121511 G C 0.037357 1.6655e-05
5:92125263 T C 1.706901 -3.7585e-05
5:92127760 C T 0.074296 -3.6636e-06
5:92130390 A G 0.061839 -1.6855e-06
5:92134949 A G 0.491805 -1.7207e-05
5:92137810 C G 1.803735 -8.5700e-05
5:92149000 C T 1.703440 -2.8757e-05
5:92154477 G A 0.069877 1.3669e-06
5:92154579 C T 1.086118 -1.1035e-06
5:92174674 T C 0.021585 -4.8190e-06
5:92184101 C T 0.152264 -2.2542e-05
5:92187932 T C 0.828248 3.7708e-05
5:92194417 C T 1.956112 -7.0224e-06
5:92196202 G A 0.055988 2.2703e-05
5:92196315 A G 0.065059 -2.2032e-06
5:92219340 A G 0.045224 6.1910e-06
5:92226214 G A 0.814091 -3.8314e-05
5:92242635 C A 0.412283 -5.8039e-06
5:92246357 T C 1.536512 9.6044e-06
5:92252081 C T 0.048815 2.8799e-06
5:92253770 C T 0.060683 -1.5768e-05
5:92259507 T C 0.071284 3.3788e-05
5:92281689 G A 0.084843 8.1398e-07
5:92289537 A G 0.025849 -8.4462e-06
5:92290203 T C 0.214056 5.6131e-05
5:92298111 A G 0.043378 -7.7973e-06
5:92299071 G A 0.052456 -1.3755e-05
5:92300699 A G 0.071440 -2.8404e-05
5:92319562 C T 0.188711 -3.6658e-05
5:92323823 G A 0.050195 3.3487e-07
5:92340293 T C 0.046299 -4.5252e-05
5:92341590 T C 1.096222 1.5277e-05
5:92341841 A C 0.050362 2.4795e-05
5:92352073 T A 1.616306 -3.4687e-06
5:92358163 G C 0.108475 7.9953e-06
5:92359348 T C 0.040198 -4.1927e-06
5:92361227 G A 1.154661 3.0740e-05
5:92368005 A G 0.362945 -1.1095e-05
5:92376261 G T 0.025757 -1.2168e-05
5:92395288 A G 0.032132 9.9183e-06
5:92398402 G A 0.161944 -8.2821e-06
5:92399933 A G 0.043661 -3.6925e-06
5:92403340 G A 0.027685 2.7959e-05
5:92413716 G A 0.559193 -1.0415e-05
5:92425626 G A 1.885314 -1.7508e-05
5:92431993 A C 0.023962 2.1912e-06
5:92434054 G C 0.033315 -9.7092e-07
5:92440860 G A 0.021698 -8.6098e-06
5:92451777 G A 0.933578 -3.3251e-06
5:92461038 A C 0.508838 1.0992e-05
5:92463597 T C 0.037942 -3.8603e-06
5:92482188 G T 0.259454 -1.3819e-05
5:92483482 C T 0.168679 -2.6475e-06
5:92486868 A C 0.131954 2.1574e-05
5:92496410 A G 0.095984 -1.0514e-05
5:92511651 C A 0.536557 -8.5764e-06
5:92511839 T C 0.276443 -1.9865e-05
5:92513445 C T 0.022945 -1.2859e-05
5:92520412 C T 0.049471 -7.7832e-06
5:92527438 T G 0.036021 -2.7473e-06
5:92528272 T C 0.833895 -2.6408e-05
5:92547093 T C 0.315721 -3.9154e-06
5:92560250 T C 0.247031 -2.1735e-05
5:92567539 G A 0.136822 2.3045e-06
5:92574633 A G 0.077400 -5.1200e-06
5:92574893 A G 0.247959 -8.7191e-06
5:92579505 C T 0.033849 9.2950e-06
5:92592055 A G 0.050443 2.3567e-05
5:92595939 T C 0.283613 1.3830e-05
5:92603187 T G 0.050280 2.7366e-05
5:92611208 C T 0.059249 -1.9800e-06
5:92611658 G A 1.865901 7.1620e-06
5:92617800 C T 0.035307 -7.8267e-06
5:92618253 T C 0.075272 -1.5929e-05
5:92618835 A G 0.024690 1.5510e-05
5:92621694 C T 0.059616 1.5169e-05
5:92621951 A G 0.093553 -1.0653e-07
5:92622029 C A 0.044861 8.5031e-06
5:92629522 T C 0.818885 1.2317e-05
5:92631654 A G 0.210881 8.8720e-06
5:92636705 T C 0.634560 -2.0953e-06
5:92653315 A G 0.040570 -1.1518e-05
5:92654571 T G 0.100557 1.3280e-05
5:92656725 T C 0.051939 1.0370e-05
5:92666066 T G 1.425042 -2.0604e-05
5:92670375 C T 0.043953 4.3447e-06
5:92671512 G A 0.052605 -1.3133e-05
5:92673947 G A 0.024435 -1.8267e-05
5:92676527 A G 1.437207 -2.6074e-05
5:92677720 G A 0.052823 -4.4310e-06
5:92679642 G C 0.030510 -1.4454e-06
5:92680028 G A 0.415992 3.8852e-05
5:92681319 C T 0.053581 -2.9462e-05
5:92683607 A G 0.094950 2.0788e-06
5:92694996 G A 0.126290 -2.1518e-05
5:92702340 A G 0.778665 4.7610e-05
5:92719166 A G 0.086678 1.2276e-05
5:92719714 A G 1.561715 1.7355e-06
5:92719781 G T 0.022136 -2.4419e-05
5:92722613 C T 0.100040 3.9572e-05
5:92738395 A G 0.050294 4.3213e-06
5:92739453 A G 0.104048 2.7512e-05
5:92745877 T C 0.028837 -7.5044e-06
5:92756059 A C 0.088416 2.7513e-05
5:92770087 G T 0.030778 -9.8960e-06
5:92776972 T C 0.341281 2.7509e-05
5:92788278 G A 0.096735 -3.8000e-06
5:92805573 T C 0.174329 -1.9660e-05
5:92843895 A G 0.051157 -3.5065e-05
5:92870799 T G 0.069754 -2.0506e-06
5:92891377 C T 0.074473 1.5427e-05
5:92898661 C T 0.785910 1.5218e-05
5:92900944 T C 0.039992 -6.5191e-06
5:92903582 T C 1.369731 1.0852e-05
5:92911081 G A 0.021939 -2.2367e-05
5:92919142 C T 0.059391 -2.3845e-06
5:92925186 A G 0.059296 3.6070e-05
5:92937146 T A 0.286085 -5.5856e-05
5:92942866 T C 0.049420 3.2962e-05
5:92945156 C T 1.669333 9.9810e-06
5:92950673 C T 1.051766 1.4681e-04
5:92956296 G A 0.052177 -2.8678e-06
5:92965344 G A 0.107696 -2.5120e-05
5:92966176 A G 0.059602 3.5465e-07
5:92969334 C T 0.288094 -5.0832e-05
5:92973984 G T 0.104194 1.1723e-05
5:92980856 T G 0.051052 -7.7475e-06
5:92988210 A G 0.048828 -5.4416e-06
5:92990810 G A 0.034308 -8.4173e-06
5:92994868 T C 0.039367 2.1268e-05
5:92995477 A C 0.351548 -5.1822e-05
5:93004790 A C 0.505581 -1.0761e-05
5:93008722 C T 0.545131 5.3875e-05
5:93015271 A G 0.069764 -1.9084e-05
5:93016919 T G 1.948353 2.6121e-05
5:93019574 C T 1.951009 2.4461e-05
5:93023293 C A 0.036099 -6.3155e-06
5:93038619 T C 0.050232 2.6998e-05
5:93043024 C T 0.033366 6.8233e-06
5:93043907 G A 0.263615 -6.4148e-05
5:93083030 A G 0.051065 -6.8113e-06
5:93090465 G A 0.051691 -1.3993e-05
5:93090727 T C 0.029694 -8.2919e-06
5:93109434 C T 0.090697 -8.5564e-06
5:93113639 A G 0.049610 -1.0128e-05
5:93115660 C A 0.042817 -1.8165e-06
5:93150312 A C 1.871548 7.2897e-07
5:93151611 C T 1.603706 4.8417e-05
5:93165396 A G 0.077438 -2.3419e-05
5:93178507 T C 0.054812 4.6191e-06
5:93178807 C G 0.042770 -2.9410e-06
5:93180544 A G 0.661636 -1.7697e-05
5:93181416 A G 0.109899 2.5789e-06
5:93206060 G T 0.039265 1.2493e-06
5:93209839 G A 1.871830 1.3383e-06
5:93212567 A G 0.044303 9.5699e-06
5:93222034 C T 0.268392 -6.5828e-05
5:93225559 C T 0.046948 3.1358e-05
5:93228046 C T 0.477961 4.9111e-05
5:93252792 C A 0.108074 -7.0131e-06
5:93260123 C G 0.106805 5.3550e-06
5:93263376 T C 0.095579 -3.0570e-05
5:93263985 G A 0.071641 -2.2064e-05
5:93267801 G A 0.251230 -8.8704e-06
5:93299458 A G 0.027430 -1.9141e-06
5:93300043 T C 0.071852 2.0797e-05
5:93301546 A G 0.042307 -7.6706e-06
5:93303044 A G 0.066966 -1.4747e-05
5:93340456 G A 0.064770 -2.1984e-06
5:93400076 C T 0.099499 4.2213e-06
5:93403619 T C 0.137570 3.5209e-05
5:93424582 T G 0.029347 1.9868e-05
5:93427036 C T 0.030877 -1.5468e-05
5:93427260 C T 0.538970 5.8092e-05
5:93448214 C T 0.056022 -1.3084e-05
5:93449815 A G 0.130625 1.7999e-06
5:93456247 C G 0.156949 -6.3053e-06
5:93475660 T C 0.086155 9.6937e-06
5:93496811 C A 0.578806 -5.5106e-06
5:93502022 G A 0.068965 5.8994e-06
5:93547926 C A 0.098037 6.0025e-06
5:93557702 G A 0.257407 -5.8806e-05
5:93565696 G C 0.032523 2.6752e-05
5:93567590 G C 0.039095 -4.0033e-06
5:93579380 A G 1.721014 2.4748e-05
5:93582993 C A 0.705538 3.1054e-05
5:93583602 C T 0.022942 1.3827e-05
5:93589609 T C 0.317445 3.5669e-05
5:93591823 C T 0.673933 -4.2111e-05
5:93600878 G A 0.051385 6.0854e-06
5:93604877 A G 0.080134 1.2876e-05
5:93618113 G A 0.108978 7.5563e-06
5:93624963 A G 0.055815 -6.7655e-06
5:93634720 A G 0.081497 -2.7423e-05
5:93643441 C G 0.138679 -5.1357e-06
5:93662390 A G 0.521441 6.8375e-06
5:93675622 A G 0.089487 1.3255e-06
5:93688984 G T 0.255245 -3.0758e-05
5:93697055 T C 0.037517 4.5045e-06
5:93699673 C A 0.723424 -2.4392e-05
5:93702111 T C 0.026580 -9.8943e-06
5:93702632 C T 0.020535 -1.6761e-05
5:93712476 G A 0.625493 -2.6135e-05
5:93717012 A G 0.290474 1.3769e-06
5:93726996 G A 0.313637 1.4961e-05
5:93733229 T G 0.114778 4.9248e-06
5:93739617 T C 0.052330 -1.3961e-05
5:93746810 C T 0.166411 4.0960e-06
5:93753017 T C 0.595934 -2.7158e-05
5:93773420 C T 0.916708 5.2994e-06
5:93778089 A C 0.046071 -4.9736e-06
5:93780422 T C 0.967768 8.6259e-08
5:93786723 G A 0.080066 8.6139e-06
5:93788579 T C 0.329025 -6.4740e-06
5:93798595 C T 0.273934 -2.5352e-05
5:93798670 G A 1.097555 -1.5159e-05
5:93800660 C T 0.036830 -8.4382e-06
5:93804566 C G 0.023523 2.4087e-06
5:93806378 C T 0.025414 -1.7738e-06
5:93807200 G A 0.027246 2.0105e-05
5:93810208 C T 0.381001 -7.7538e-07
5:93812885 T C 0.033896 1.7681e-05
5:93821297 G C 0.031319 2.6452e-05
5:93827337 C T 0.462080 -2.7862e-06
5:93830000 T C 0.029963 6.3229e-06
5:93830987 C T 0.189948 4.6981e-06
5:93832235 A G 0.198866 4.0436e-05
5:93835636 A G 0.090745 -6.1635e-06
5:93844809 G A 0.057868 -1.3324e-05
5:93862991 G A 0.678992 3.5308e-06
5:93874249 T G 0.594857 -6.3272e-06
5:93880740 G A 0.212390 1.2896e-05
5:93907889 G A 1.110147 -1.4174e-05
5:93913352 T C 0.173663 -1.6727e-05
5:93927315 C T 0.049484 2.4277e-06
5:93947037 C G 0.055536 -1.1539e-05
5:93954016 G A 0.040550 -1.8643e-05
5:93956937 G A 0.142085 4.7913e-05
5:93958945 A G 0.059303 -1.5651e-06
5:93966749 T A 1.055859 -1.4612e-05
5:93967506 G A 1.950794 -4.2549e-06
5:93967986 C G 0.024292 -1.5396e-05
5:93987532 A C 0.440029 -1.0930e-05
5:94008267 A G 1.679699 -6.1896e-06
5:94024235 C G 0.025859 9.9716e-06
5:94040908 C G 1.453724 -1.7941e-05
5:94044697 A G 0.263398 -1.9760e-06
5:94049046 C T 0.438054 -1.1010e-05
5:94050487 A T 0.893490 1.3407e-05
5:94062539 T C 0.588380 2.0726e-06
5:94069109 G C 0.357746 -1.3899e-06
5:94071404 A G 1.410144 -5.7241e-07
5:94072652 T G 0.101046 1.2810e-05
5:94083321 G A 0.590073 9.9886e-06
5:94083881 A G 0.030561 -7.6796e-06
5:94084286 A G 0.045129 2.4336e-06
5:94089268 C T 0.101957 8.3798e-06
5:94096010 G A 0.596876 1.9388e-06
5:94102863 A G 0.057780 -4.8561e-06
5:94108856 T C 0.039924 -3.3149e-06
5:94111315 G T 0.855521 -2.4474e-05
5:94124220 C T 1.572381 4.8322e-06
5:94130505 G A 1.829764 -1.0757e-05
5:94153669 A G 0.180660 -1.9498e-05
5:94154588 C T 0.588927 8.1258e-06
5:94167824 A G 0.117634 4.4821e-06
5:94175381 C T 1.721884 3.3061e-05
5:94176525 A G 1.798873 2.4740e-05
5:94176581 A G 1.395097 2.2103e-05
5:94188734 A G 0.585007 -6.3251e-06
5:94197477 C T 0.513778 -6.9177e-06
5:94197884 T C 0.821880 1.2314e-05
5:94198498 T C 1.567274 3.1010e-06
5:94208748 A G 0.115448 -1.4614e-05
5:94212620 C A 0.500478 -3.6800e-06
5:94213342 C T 0.176488 -1.0870e-05
5:94228968 T C 0.052031 -4.3466e-07
5:94230358 T C 0.222818 5.2932e-06
5:94248885 A G 0.030796 -2.7932e-05
5:94251510 C T 0.432838 5.5269e-05
5:94255381 T C 0.041794 -1.0093e-06
5:94255818 G A 0.111640 -1.1887e-06
5:94256562 A G 0.044221 -3.3422e-05
5:94257081 A C 0.067639 -9.7372e-06
5:94258186 C T 0.572279 3.0312e-06
5:94259682 T C 0.157680 1.5308e-05
5:94260503 T C 1.562939 4.9109e-06
5:94262589 A G 0.272955 2.7934e-05
5:94262643 T C 0.050991 -1.8058e-06
5:94268707 T A 0.049712 -2.9708e-05
5:94269748 G A 0.153322 2.9230e-05
5:94277497 G A 0.836870 1.9086e-05
5:94278154 T C 0.512788 -9.3507e-06
5:94297145 G A 1.635141 8.5464e-06
5:94297348 C T 0.748049 -1.5412e-05
5:94299401 G A 0.039289 1.6671e-05
5:94305796 T C 0.152533 2.5671e-05
5:94306756 G A 0.270279 1.8387e-06
5:94314818 T C 0.071192 -7.5102e-06
5:94321178 A G 0.342916 1.6007e-05
5:94322109 C T 1.647391 5.3475e-06
5:94323708 G T 0.095035 4.5818e-06
5:94327852 T C 1.554562 6.7010e-06
5:94329321 G A 0.026104 -3.4099e-06
5:94335664 A G 0.053799 1.8264e-05
5:94347002 T C 0.167468 1.4135e-05
5:94347049 T C 0.300334 -5.4213e-06
5:94352343 C T 0.038918 6.4657e-06
5:94356478 T C 0.035460 -1.4917e-05
5:94361726 G A 0.032156 2.5986e-05
5:94365306 A G 1.723360 -2.3806e-05
5:94366398 T C 0.151027 2.2164e-05
5:94372648 C T 0.045143 1.4301e-06
5:94375576 T C 1.406452 -7.1363e-06
5:94381157 G A 0.051552 -2.9225e-05
5:94381688 C T 0.052867 -6.4208e-06
5:94385063 A G 0.587013 1.0254e-06
5:94388741 C A 0.128360 3.8611e-05
5:94406197 G A 0.199213 -3.0926e-06
5:94407103 A G 0.064294 1.9205e-06
5:94408419 T C 0.158350 -1.3232e-05
5:94414563 G A 0.049763 -2.2145e-05
5:94423433 T C 0.103803 3.4415e-05
5:94424383 T C 0.076659 -2.0659e-06
5:94425114 C T 0.069666 -5.2047e-06
5:94431323 T C 1.264115 -3.0066e-06
5:94432974 C T 0.023323 -9.0725e-06
5:94439547 C T 1.438417 1.4811e-05
5:94439860 T G 1.757640 8.7090e-06
5:94440486 C A 0.068761 -1.4976e-05
5:94446289 A G 0.346702 -2.3116e-05
5:94449704 C T 1.641771 6.5934e-06
5:94466137 G A 0.330871 3.2679e-06
5:94471757 T C 0.044284 1.2417e-05
5:94472744 C T 0.563769 8.5693e-06
5:94484188 T C 0.068636 -1.1549e-05
5:94485500 G A 1.059833 -2.6274e-06
5:94489899 G A 0.146162 1.3300e-05
5:94493938 G A 0.377190 1.7237e-05
5:94500250 C A 0.099530 -5.1455e-06
5:94502005 C A 0.617122 -1.8391e-06
5:94502162 C T 0.094144 -2.6523e-05
5:94513346 T C 0.463940 -2.7148e-05
5:94538849 C T 0.099676 -2.6402e-06
5:94569892 A G 0.269807 -1.3604e-05
5:94572239 C T 0.131600 9.8504e-06
5:94574446 C T 0.384411 -2.1647e-05
5:94578715 A C 1.712538 -9.1927e-06
5:94580286 A G 0.111616 1.4137e-06
5:94591674 C T 0.041610 2.7873e-06
5:94604981 T C 0.035358 -2.9161e-06
5:94605372 T C 1.627393 2.2131e-05
5:94610224 T C 1.321546 1.9044e-05
5:94615156 A G 0.065049 -8.8060e-06
5:94643766 C T 0.211347 -1.5131e-05
5:94644440 C T 0.030456 2.8787e-06
5:94652749 C T 1.600055 2.1582e-05
5:94654658 T C 1.524440 2.9978e-05
5:94663767 C T 0.024033 1.9005e-05
5:94669899 C T 0.051463 -1.2916e-05
5:94671851 C T 0.209647 1.9146e-05
5:94683773 A G 1.355553 2.1807e-05
5:94692638 G A 0.024350 1.7569e-05
5:94709148 A G 1.359310 1.6091e-05
5:94713903 G A 0.034835 2.5365e-07
5:94734511 G A 0.759803 5.2181e-05
5:94735043 C G 0.801566 -2.5028e-06
5:94735667 T C 0.033172 6.7944e-06
5:94737617 G A 0.024254 1.3745e-05
5:94743198 G A 0.245464 -1.3283e-05
5:94748607 G A 0.581659 5.1483e-05
5:94749787 T C 0.050430 -3.0065e-05
5:94752796 T C 0.436258 -1.0326e-05
5:94755636 C T 0.352551 -1.9313e-06
5:94756010 T C 0.059164 1.5289e-05
5:94756496 G A 0.377989 -4.0159e-06
5:94756680 A C 0.370666 1.8593e-05
5:94756848 T C 0.020817 -7.2846e-06
5:94757310 C T 0.548725 5.7208e-05
5:94759566 C T 0.378421 -3.0803e-05
5:94762306 A C 1.409182 -5.2962e-05
5:94764006 G A 0.171616 1.4113e-05
5:94765602 C G 0.157670 -3.3307e-06
5:94786142 T C 0.243543 3.0088e-06
5:94790973 A G 0.149490 -1.1211e-05
5:94800234 T C 0.193722 1.8852e-05
5:94804396 C T 0.107237 2.9558e-05
5:94811454 T C 1.507386 4.7483e-06
5:94814409 C G 0.090976 -9.2214e-06
5:94819150 A G 0.283433 -1.2915e-05
5:94823402 T C 0.063532 -1.4620e-05
5:94824409 T C 0.020882 -9.5062e-06
5:94826655 A C 0.268606 1.1139e-05
5:94837043 A G 0.031105 5.8876e-06
5:94853659 C T 0.062125 -1.2698e-05
5:94854709 C G 0.054271 8.9534e-06
5:94861118 C G 0.278275 4.1036e-06
5:94862658 T C 0.054975 1.0314e-05
5:94866803 G A 0.054146 -1.0374e-06
5:94903970 G A 0.025091 -1.9319e-05
5:94905843 G A 0.049845 -1.1036e-05
5:94939193 G A 0.066028 -1.2685e-05
5:94949253 G A 0.733141 1.9368e-06
5:94954709 C A 0.040210 6.2011e-06
5:94955602 A C 0.391758 2.9383e-05
5:94955783 G A 0.094943 -2.7793e-05
5:94957903 C G 0.326886 1.8602e-05
5:94962981 G A 0.166646 4.4906e-05
5:94975592 T G 0.717815 -2.3223e-05
5:94983529 T C 0.083007 6.4196e-06
5:94987683 A G 0.249057 -8.1828e-06
5:94989702 A C 0.051198 -1.1409e-05
5:94991211 T C 0.073586 4.7472e-06
5:94993788 G A 0.077914 -1.0456e-06
5:94994999 G T 0.076816 -1.2337e-06
5:94996752 C A 0.048607 4.4210e-06
5:94999986 A G 0.077451 -7.6736e-07
5:95003106 A G 0.056257 2.3590e-05
5:95005535 G T 0.029548 2.3475e-06
5:95008129 C G 0.832280 1.1521e-05
5:95008736 A G 0.076809 -7.8887e-06
5:95011189 G A 0.030724 5.5817e-06
5:95012827 C T 0.829152 9.4128e-06
5:95013018 T C 0.089949 -1.1511e-05
5:95014441 A T 0.128551 -9.1937e-06
5:95016145 T C 0.038364 2.1694e-06
5:95017557 G A 0.116403 1.9154e-06
5:95017852 G T 0.082677 5.7224e-06
5:95018939 G A 1.025352 -6.3583e-06
5:95021229 A G 0.076907 -4.9733e-06
5:95022534 T G 0.274090 -2.9857e-05
5:95033841 C T 1.098268 6.9442e-05
5:95034918 T C 0.137628 -2.0684e-06
5:95044186 G A 0.756634 2.8937e-05
5:95054121 A C 0.084608 4.3062e-05
5:95059537 T C 0.086338 9.6957e-06
5:95062443 G A 0.051405 -4.8138e-06
5:95066296 G C 0.054054 2.3674e-06
5:95066700 T C 0.038965 -5.5868e-06
5:95079325 T C 0.074949 1.1022e-05
5:95082636 T C 0.146526 4.2465e-05
5:95085509 G A 0.042919 7.7091e-06
5:95091201 G A 0.812156 2.9468e-05
5:95095768 A G 0.054877 8.9717e-07
5:95100569 A G 0.108910 2.3724e-05
5:95101019 A G 0.065273 4.8099e-06
5:95105466 G A 0.025318 9.9044e-06
5:95108891 C T 1.106802 -4.0334e-05
5:95112506 C T 0.048121 -1.1150e-05
5:95112866 C T 1.058960 6.1200e-06
5:95115959 T C 0.183845 1.5375e-05
5:95116760 A C 0.106323 1.1631e-05
5:95117215 G T 1.518187 -1.8294e-05
5:95119842 A G 0.489262 -9.1142e-06
5:95122624 A G 0.044160 2.1652e-05
5:95125951 C T 1.337167 -2.1699e-05
5:95137427 T G 0.041791 4.7851e-06
5:95139224 T C 0.513713 -8.7444e-06
5:95143598 T C 1.111660 -6.1580e-06
5:95144589 T C 1.558740 -8.5877e-06
5:95144618 A C 0.195435 1.9445e-05
5:95145133 G A 0.080875 -1.0690e-06
5:95148129 G T 0.372590 1.6415e-05
5:95148260 A G 0.055754 3.6099e-06
5:95150245 A G 0.763593 -2.4288e-05
5:95154174 T C 0.245511 1.9014e-05
5:95154210 G C 0.479769 -9.6447e-06
5:95159822 T G 0.646102 1.1263e-05
5:95160697 T C 0.269589 1.0961e-06
5:95163833 G A 0.525252 4.8111e-06
5:95168422 A G 0.177484 1.3844e-06
5:95177641 A G 0.374501 -1.4821e-05
5:95179960 C T 0.817946 2.1159e-05
5:95185444 T C 0.098336 2.7626e-05
5:95191079 C T 0.203860 9.7447e-06
5:95193517 A G 0.222722 4.0329e-06
5:95194109 T C 0.021647 1.9913e-06
5:95194445 A G 0.039543 3.2791e-05
5:95194571 C T 0.995607 -4.9893e-06
5:95194593 T G 0.096589 7.4520e-06
5:95196856 C T 0.714962 7.8168e-06
5:95197339 T C 0.204710 1.0148e-05
5:95197615 A G 0.071328 1.5899e-05
5:95203378 G A 1.386475 -2.8708e-05
5:95205343 T C 0.071158 -3.2631e-06
5:95206522 C T 0.028450 3.3993e-06
5:95209382 T C 0.965512 -1.7176e-05
5:95209557 G A 1.561290 -5.5254e-06
5:95236474 T G 0.027107 1.1370e-06
5:95239573 T C 0.069254 -3.4787e-06
5:95245985 A G 0.071247 6.3422e-06
5:95252594 A C 0.533238 1.4028e-05
5:95254530 T C 0.103191 1.8538e-05
5:95257088 G A 0.030949 -5.0039e-06
5:95259832 A G 0.035409 2.7823e-06
5:95274207 C T 0.035107 2.5722e-06
5:95277555 G A 0.414656 1.4489e-05
5:95289291 T C 0.030078 -1.0806e-05
5:95294462 A G 0.040890 2.4087e-06
5:95302526 G A 0.041899 1.6200e-06
5:95304235 G A 0.035005 -1.8301e-06
5:95323166 A G 0.033169 2.2495e-06
5:95323806 C T 0.067656 9.3981e-06
5:95325513 C G 0.040910 -1.3067e-05
5:95335751 G T 0.089721 1.0488e-05
5:95344171 G T 0.026753 1.1640e-05
5:95356862 A G 0.083884 3.5893e-07
5:95357625 A G 0.111507 -5.3371e-06
5:95360775 G T 0.026277 -5.4626e-06
5:95371268 C T 0.027423 2.7388e-06
5:95383587 A G 1.237719 6.1299e-06
5:95391247 T G 0.039608 6.9264e-06
5:95393883 C T 0.189717 1.6601e-05
5:95407894 T G 0.603088 2.0209e-05
5:95409805 A C 0.044830 1.9848e-06
5:95414355 T C 0.041134 -1.1735e-05
5:95423823 C A 1.278095 9.9914e-06
5:95430519 T C 0.084890 1.2892e-05
5:95432672 C T 0.130614 6.1835e-06
5:95445781 G A 0.239891 -8.8754e-06
5:95445855 G A 0.039850 1.1995e-05
5:95450948 T C 0.075636 1.5044e-05
5:95453868 A G 0.045748 3.5203e-06
5:95454090 G T 0.045694 3.4465e-06
5:95486770 G T 0.650818 -1.5672e-05
5:95519405 A G 0.057943 -4.9571e-06
5:95539448 T C 1.378043 -3.4848e-06
5:95542726 A C 0.614086 2.4028e-06
5:95548515 T C 0.138958 1.4610e-06
5:95584430 G A 0.058198 -6.6773e-06
5:95595960 T C 0.023639 -7.9040e-06
5:95601564 T C 0.078441 -3.7305e-06
5:95603633 G A 0.028630 7.8454e-06
5:95619141 A G 0.652712 7.7816e-06
5:95627011 G A 0.023214 -3.6358e-06
5:95662100 C T 1.836730 5.1037e-07
5:95665720 G A 0.077717 1.7776e-05
5:95669854 G A 0.133215 -7.4377e-06
5:95709799 G A 0.027668 1.2304e-06
5:95717619 G A 0.163467 -9.4159e-06
5:95720575 G A 0.763138 3.9243e-06
5:95728974 C G 0.537294 6.7783e-06
5:95732457 T G 1.302727 4.6645e-06
5:95751785 C T 0.101808 7.7620e-06
5:95757293 G A 0.036263 1.1922e-05
5:95762477 G A 0.565571 1.1172e-05
5:95767920 C T 0.437690 4.2991e-06
5:95770421 G A 1.964696 7.1910e-06
5:95771295 A G 1.704066 7.1913e-06
5:95773631 G C 0.845787 8.9039e-06
5:95775511 A G 0.040662 1.7514e-05
5:95778610 A G 0.105095 -2.6112e-06
5:95778740 G A 0.462046 3.6595e-05
5:95781172 C A 0.149752 5.1117e-06
5:95782351 G A 0.342121 2.5358e-05
5:95782532 C T 0.040016 -3.0800e-06
5:95782574 T C 0.745550 8.7970e-06
5:95797956 G A 0.303169 9.9834e-06
5:95800821 A G 0.026100 6.9853e-06
5:95803109 C T 0.157408 -2.5354e-06
5:95808174 C T 0.849857 -3.5789e-05
5:95811247 A G 0.040179 1.5448e-05
5:95811614 A G 0.298508 -2.3645e-05
5:95812518 T C 0.082198 1.9896e-05
5:95813846 T C 0.069955 5.9920e-06
5:95817504 T C 0.431261 -4.3744e-05
5:95820296 C T 1.415741 -1.8033e-05
5:95822590 C T 0.424692 -2.8196e-05
5:95822732 T C 0.299868 1.5125e-05
5:95824009 T C 1.898811 -4.0145e-06
5:95824463 T C 0.058973 -5.0201e-06
5:95824667 G A 0.374256 -1.7303e-06
5:95825444 G A 0.274369 -1.8601e-05
5:95837832 A G 0.072430 -6.6873e-06
5:95839197 A G 0.075857 -2.1660e-05
5:95848076 C T 1.216433 3.7049e-06
5:95850250 C A 0.794025 1.1224e-05
5:95851693 T G 0.353197 -5.4249e-06
5:95861207 A C 0.099292 4.3194e-06
5:95869552 C T 1.244651 -7.3333e-06
5:95870876 A G 0.044415 -3.0403e-06
5:95870959 A G 0.037004 -5.0528e-06
5:95881498 T C 1.244665 -9.4634e-06
5:95882162 G A 0.266464 -1.0816e-05
5:95884582 G A 1.599701 -3.2058e-05
5:95898347 G A 0.746825 9.0856e-07
5:95899121 C T 0.978469 -1.8318e-06
5:95903388 A C 0.781289 -4.0484e-06
5:95906139 G T 0.575338 -1.9979e-05
5:95914718 C A 0.052133 1.0619e-05
5:95916640 C T 0.081232 -4.2073e-07
5:95920426 T G 0.062336 2.4629e-06
5:95924552 C T 0.679193 -4.6900e-05
5:95926387 G A 0.065141 -2.5076e-05
5:95938012 G A 0.140722 2.7458e-06
5:95943979 C T 0.075932 1.2133e-05
5:95944144 G A 0.032343 -2.4193e-05
5:95949002 C T 0.329276 -1.4220e-05
5:95949727 T G 0.049971 -9.1320e-06
5:95955579 C T 0.218024 2.1339e-05
5:95960740 G T 0.234785 -2.8747e-05
5:95961773 T C 0.957067 -2.2903e-05
5:95962453 C T 0.645898 4.4245e-06
5:95962712 T C 0.086872 9.6058e-06
5:95962896 A G 0.048713 -1.2927e-05
5:95965197 T C 0.029198 -2.7411e-06
5:95965235 G A 0.465966 7.7499e-06
5:95969427 G A 0.063859 6.7073e-06
5:95970154 G T 1.243036 -1.5777e-05
5:95972703 A C 0.166547 -2.1226e-05
5:95974345 T C 0.596291 -1.0136e-05
5:95975953 A G 0.022653 6.1382e-06
5:95977747 G A 0.588108 -8.1495e-06
5:95979150 C T 0.037544 -1.0565e-05
5:95980906 T C 0.021701 -1.6628e-05
5:95982245 T G 0.236685 3.2999e-07
5:95982675 C A 0.149415 8.3187e-07
5:95995559 G A 0.291300 -1.1962e-05
5:95995733 T G 0.307976 7.9273e-06
5:96000795 A C 1.056808 1.3662e-05
5:96002020 G A 0.434909 5.2607e-06
5:96015057 C T 0.532055 1.3419e-06
5:96021928 G A 0.184417 -1.5269e-05
5:96034874 T C 0.118623 1.8051e-05
5:96039025 C T 1.006531 -3.1759e-05
5:96048605 A G 0.027515 -9.9291e-06
5:96053344 C T 0.721898 -7.1223e-06
5:96055874 G A 0.131502 -5.2158e-06
5:96066652 T C 1.467686 -2.2167e-05
5:96076487 A G 0.654010 4.8440e-07
5:96082494 T C 1.877107 -8.6269e-07
5:96086334 C G 0.795409 -2.2714e-05
5:96089976 G A 0.630667 1.1564e-05
5:96101944 G A 1.275705 1.4411e-06
5:96109244 A G 0.766317 -1.0624e-05
5:96111371 A G 0.620002 -4.7183e-06
5:96112083 G T 0.719504 -1.1742e-05
5:96114493 C T 0.508936 4.2929e-06
5:96118866 T C 0.444496 -8.8948e-06
5:96120259 T C 1.455342 -1.9104e-05
5:96124330 C T 1.328756 -3.3611e-06
5:96129512 G A 1.579527 -1.1645e-05
5:96129543 T C 0.134310 -1.4051e-05
5:96130836 C T 0.464140 -4.3151e-06
5:96131483 T G 0.457902 -7.2418e-06
5:96135466 C T 0.025389 -3.6592e-07
5:96138350 G A 0.064002 4.6203e-05
5:96139250 G C 1.445608 -2.4610e-06
5:96139464 T C 0.090830 3.7025e-05
5:96139595 A G 0.250900 -1.0052e-05
5:96156956 A C 1.449718 4.5557e-06
5:96168173 T C 0.069945 -3.8643e-05
5:96169897 C T 0.152475 -1.6117e-06
5:96189625 T C 0.123774 -1.5209e-05
5:96198202 A G 0.509562 -1.0954e-05
5:96199493 G A 0.234343 -6.1629e-06
5:96202072 A G 0.070172 -2.8837e-06
5:96203339 C T 0.043181 -1.8680e-05
5:96204899 C G 0.165772 5.5383e-06
5:96207276 T C 0.033199 2.9519e-06
5:96213333 C A 0.944464 -8.0828e-06
5:96215680 T C 0.206957 -2.7900e-06
5:96221889 G A 1.037272 -3.1393e-07
5:96228072 T C 0.068071 2.8952e-06
5:96236144 A G 0.144275 1.1836e-05
5:96238694 G A 0.076139 2.1113e-05
5:96244549 T C 1.123607 3.0894e-06
5:96254817 A G 1.006344 -3.8746e-06
5:96302572 T C 0.121377 1.6911e-05
5:96315320 G C 0.041304 3.6121e-06
5:96322360 A G 0.112221 5.7676e-06
5:96328598 T C 0.063556 -9.8966e-07
5:96333460 G A 0.032445 -7.0235e-06
5:96337425 C T 0.076343 2.2131e-05
5:96349545 G A 0.026328 -2.3756e-05
5:96350088 A G 1.113625 7.8989e-06
5:96350710 A G 0.144268 -8.9016e-06
5:96352068 T C 0.930168 1.1596e-05
5:96353858 G A 0.081487 -3.7030e-06
5:96359943 C G 0.480986 9.8703e-06
5:96361533 G A 0.094406 -9.3862e-06
5:96363459 G A 0.186079 -3.5676e-06
5:96367647 G T 0.030245 -1.2972e-05
5:96368857 G C 0.033838 -6.1507e-06
5:96369780 A G 0.039588 2.3341e-06
5:96381207 C T 0.645643 8.0549e-06
5:96382835 C T 0.105357 9.8838e-06
5:96384880 G A 0.108655 4.4725e-06
5:96396230 T C 0.315140 1.6761e-05
5:96409001 A G 0.066467 -2.9180e-05
5:96417188 T C 0.095678 -4.1175e-05
5:96425648 A G 0.078553 -1.6209e-05
5:96433663 A C 0.405667 -2.0835e-05
5:96441576 G A 1.066065 -4.3391e-05
5:96446513 G A 0.319733 -1.3653e-06
5:96447637 A G 0.055757 -1.2020e-05
5:96449419 T C 0.067293 2.1965e-05
5:96467756 T G 0.819123 -6.9237e-05
5:96477201 G A 0.187918 -7.2838e-05
5:96478001 G A 0.125810 -7.1318e-06
5:96481475 T G 0.550870 -1.0857e-05
5:96482585 G A 0.114775 1.9719e-06
5:96483480 C T 0.657430 1.7006e-05
5:96484813 T C 0.062009 -3.1749e-07
5:96486033 G C 0.104075 -1.9972e-05
5:96496437 T C 0.043562 -1.3591e-05
5:96496663 G A 0.030337 1.5864e-05
5:96503378 C T 0.186205 3.5439e-06
5:96503523 T C 1.211673 -7.9130e-06
5:96504085 A C 0.131308 -2.7148e-06
5:96506959 C T 0.027885 1.7448e-05
5:96507204 C T 0.127742 -1.1470e-05
5:96508998 C T 0.187031 -3.0315e-06
5:96513471 C G 0.841701 -5.6216e-06
5:96518792 G T 1.027328 -7.8341e-06
5:96521575 G A 0.271102 3.6769e-06
5:96523921 T G 0.871609 2.8121e-05
5:96530356 A G 1.945263 2.1697e-05
5:96532954 C T 0.695189 3.1735e-06
5:96551218 G A 0.036232 9.6588e-06
5:96551798 G A 0.080222 -1.0220e-05
5:96576951 G A 0.138750 2.5031e-05
5:96578141 A G 1.056426 -9.7512e-06
5:96589689 G T 0.076057 -1.2185e-05
5:96611829 G T 1.092829 -4.2905e-06
5:96622858 C A 0.062822 1.1388e-05
5:96623059 A C 1.088310 -1.3722e-06
5:96623461 T C 0.045092 -2.3118e-05
5:96682736 G A 1.751997 -3.3391e-05
5:96690679 C T 0.656662 -2.4977e-05
5:96691142 G A 0.084662 -1.4414e-05
5:96695856 A G 0.148960 3.5400e-05
5:96696269 T C 0.075554 -7.3254e-06
5:96702380 C T 0.962272 3.6522e-06
5:96720876 T C 0.039992 -3.5492e-06
5:96727494 A G 0.050821 -2.4520e-05
5:96735111 T G 0.039421 1.8489e-05
5:96738010 G T 0.094484 1.8225e-05
5:96746530 A G 0.044143 -1.6731e-05
5:96757038 G A 1.854498 -2.8159e-05
5:96762606 A C 0.046632 -3.0368e-06
5:96768365 T C 0.133263 2.9526e-05
5:96772097 C A 0.070325 1.6001e-05
5:96783771 A G 0.106591 -4.4990e-07
5:96794135 A G 0.149936 -2.1912e-05
5:96795588 T G 0.137298 3.9350e-05
5:96797190 G A 0.967117 -8.3739e-06
5:96803947 A T 0.031367 7.2803e-06
5:96807020 A G 0.036483 6.7724e-06
5:96814955 C A 0.259342 3.4437e-05
5:96823754 C T 1.258322 3.0333e-05
5:96837792 A G 0.124049 1.3878e-05
5:96837840 A G 0.072035 -1.1038e-05
5:96844712 A G 0.031051 -7.4901e-06
5:96846039 T C 0.089640 -1.1035e-05
5:96849066 T C 0.055400 7.8211e-06
5:96856849 C T 0.652222 1.0398e-06
5:96869270 C A 0.050997 -1.2600e-05
5:96873712 T C 0.081045 1.3160e-05
5:96874713 C A 0.078726 2.9816e-05
5:96879706 A G 0.040128 -2.2625e-05
5:96880199 T G 0.059694 1.7030e-05
5:96886257 A G 0.046163 -7.4315e-06
5:96892962 C T 0.050195 -1.3159e-05
5:96893164 C T 0.224657 4.2266e-06
5:96898084 A C 1.937399 1.9066e-05
5:96899178 A C 0.044439 -5.6657e-06
5:96911057 C T 0.041553 1.5298e-05
5:96923746 T C 0.054288 -2.6627e-05
5:96944954 A C 0.158779 1.7360e-05
5:96946900 T G 0.658246 1.1507e-05
5:96959668 A C 0.254436 5.0277e-06
5:96965140 T C 0.052786 -5.5086e-06
5:96975813 A G 0.303937 1.8160e-05
5:96982033 C T 0.030116 1.5274e-05
5:96995977 C A 0.088756 -1.7742e-06
5:97003076 T C 0.045360 -2.1267e-05
5:97008015 T C 0.069377 -1.1632e-05
5:97024234 A C 0.049736 2.0816e-05
5:97028295 G A 0.256132 5.5150e-06
5:97028930 T G 0.144016 -2.0306e-05
5:97030684 A G 0.119375 -6.9160e-07
5:97046298 G T 0.337558 -1.3556e-05
5:97047653 C T 0.691024 1.9430e-05
5:97096543 A G 0.023007 -1.1485e-05
5:97099400 A G 0.037908 -1.0853e-05
5:97102051 A G 0.047302 -1.1920e-06
5:97108520 A G 0.074891 2.5119e-06
5:97123502 C A 0.058790 1.7582e-05
5:97132979 T A 0.072654 -1.0061e-05
5:97155897 T C 0.145839 1.1763e-05
5:97164784 T C 0.319757 1.7048e-05
5:97168707 G T 0.330602 3.4085e-05
5:97168753 T C 0.206978 2.7360e-06
5:97176667 C T 0.214447 1.7915e-06
5:97177216 T C 0.041223 -8.4119e-06
5:97207542 A T 1.915514 1.6552e-05
5:97218608 T C 0.034291 1.1504e-05
5:97220586 G C 0.384826 -2.2341e-05
5:97220715 G A 0.370417 2.2067e-05
5:97228759 A C 0.129309 -1.6903e-05
5:97231215 C A 0.045265 2.9910e-05
5:97242130 C T 0.149307 3.2919e-05
5:97248228 G A 0.240544 4.4417e-05
5:97250387 C A 0.079981 4.2217e-06
5:97253239 C T 1.695774 5.1506e-05
5:97255031 G A 0.092540 1.6342e-05
5:97258619 A G 0.125423 1.6439e-05
5:97260358 T C 0.943179 5.6343e-05
5:97267745 A C 0.118147 1.7322e-05
5:97272429 A G 0.129282 1.1015e-05
5:97274516 T A 0.047771 -2.1186e-05
5:97275144 T C 0.047081 1.7166e-05
5:97280258 C T 0.074225 -2.1102e-05
5:97281641 C T 0.157449 -1.2806e-05
5:97287007 C T 0.294986 8.3450e-06
5:97289631 A G 0.067554 1.9349e-05
5:97299955 C T 0.073028 -2.3585e-05
5:97303177 T C 0.049811 1.5059e-05
5:97307415 T C 0.048349 -1.2844e-06
5:97312359 C T 0.036630 -7.9215e-06
5:97313447 A G 0.135391 3.2204e-05
5:97314941 G C 0.080559 4.5024e-05
5:97315918 C T 0.402505 1.0394e-05
5:97319897 T G 1.616599 -4.2315e-06
5:97320584 C T 0.090411 -1.2314e-05
5:97333442 C A 1.148338 2.8641e-06
5:97335138 T G 0.024299 -1.8044e-05
5:97370373 A C 1.748899 2.3242e-05
5:97374425 A G 0.458860 1.6806e-05
5:97393861 G T 0.038717 -1.1897e-05
5:97395251 G A 0.762352 -6.5655e-06
5:97405555 G A 0.075347 1.2350e-05
5:97409986 G A 1.377010 -1.1042e-05
5:97413587 T C 0.376048 6.9345e-06
5:97422980 A G 0.065120 -2.1522e-05
5:97426221 G T 0.037911 -2.3166e-05
5:97427722 A G 0.287897 1.6916e-05
5:97429223 A G 0.866849 7.5221e-06
5:97436504 C T 0.469757 2.4345e-06
5:97438100 C T 0.053826 -7.0238e-06
5:97438170 G A 1.881183 2.8654e-05
5:97440378 G T 0.460945 1.4654e-05
5:97442778 A G 0.061149 -7.8470e-06
5:97458290 T C 1.375711 2.1971e-06
5:97464725 T C 0.188632 -2.2775e-06
5:97466217 G A 0.461006 1.5894e-05
5:97467980 A G 0.488599 -1.8037e-05
5:97469962 T C 1.084873 1.1666e-05
5:97471161 G C 0.328756 4.6031e-06
5:97490300 G T 0.167254 5.4086e-06
5:97494310 C T 0.203221 2.7485e-05
5:97494525 C T 0.775411 -2.3557e-05
5:97501534 T G 0.066946 2.9934e-05
5:97504067 C T 0.040478 -1.4249e-05
5:97509841 A G 1.000687 -1.1291e-05
5:97516083 A G 0.105969 1.4498e-05
5:97523432 T C 0.109066 3.5132e-06
5:97529795 C T 0.063281 -3.2973e-07
5:97535456 A C 0.109399 4.9111e-06
5:97536374 T C 0.263258 3.5503e-05
5:97541753 G A 0.032557 -9.9882e-06
5:97552565 A G 0.063998 6.3147e-07
5:97555748 G A 1.037044 -2.2320e-05
5:97556310 G A 0.037551 1.3738e-05
5:97557570 T C 0.089150 -3.3111e-05
5:97562462 T C 0.032213 7.5835e-06
5:97595439 T G 0.677493 9.0170e-06
5:97598302 G T 0.708224 1.9492e-07
5:97599553 G A 0.030496 6.8581e-06
5:97618945 A G 0.129441 -9.1937e-06
5:97620499 T C 0.794046 3.7192e-06
5:97631917 T G 0.046367 9.5905e-06
5:97641526 G A 0.061962 1.9073e-05
5:97643260 T G 0.020144 -1.3032e-05
5:97644418 T C 0.098989 -1.4378e-05
5:97645397 A G 0.073752 3.6357e-06
5:97655286 T G 0.703046 1.5644e-05
5:97666244 A G 0.064042 9.6012e-06
5:97666247 G C 0.076493 -1.2227e-05
5:97676442 T G 0.027960 6.6424e-06
5:97676924 A G 0.061666 -5.4559e-08
5:97678165 A G 0.021718 -1.1487e-06
5:97678414 C T 0.342420 -4.7871e-06
5:97678639 C A 0.097099 8.9549e-06
5:97697405 A G 0.064777 1.2115e-05
5:97698633 A C 0.076190 -1.1075e-05
5:97703974 C A 0.214100 -9.2540e-06
5:97713409 T C 0.068884 1.5820e-05
5:97725030 C G 0.049950 -1.8540e-05
5:97725473 T G 0.102063 -8.5907e-06
5:97726158 C T 0.025529 -1.1751e-05
5:97734875 T G 0.085737 -1.4534e-05
5:97740418 A G 0.047812 1.0093e-05
5:97741969 C T 0.120194 -2.7281e-05
5:97744742 C T 0.085145 -1.3422e-05
5:97750284 C T 0.108900 7.5138e-06
5:97752911 A G 0.043066 -2.0763e-05
5:97753575 C T 0.032458 5.9170e-06
5:97756423 T C 0.754376 1.2469e-05
5:97761827 C A 0.096198 2.4126e-05
5:97763960 C T 0.867784 -7.2946e-07
5:97768077 T C 0.031408 1.2217e-05
5:97774510 T C 0.111776 -2.5841e-05
5:97782637 G A 0.035800 3.0038e-06
5:97784526 C A 1.100163 -6.8683e-06
5:97789124 C T 0.356176 -3.9280e-05
5:97793130 G A 0.150340 1.5743e-05
5:97802757 C T 0.494909 -1.0414e-05
5:97809841 C T 0.045864 -1.6041e-05
5:97815313 C A 0.587687 3.2548e-06
5:97822563 C T 0.588734 -8.0738e-06
5:97823701 G T 0.054676 1.1843e-06
5:97825775 A G 0.097918 -2.1033e-05
5:97825878 C T 0.067816 -1.4178e-05
5:97836794 C T 0.214576 2.9433e-05
5:97844662 G T 0.106227 5.4313e-06
5:97861867 A C 0.059320 1.3118e-05
5:97861982 T C 0.801393 8.0446e-06
5:97871579 C T 0.035158 -2.3645e-06
5:97871617 C T 0.768339 -1.3663e-06
5:97878949 T C 0.150211 1.3625e-05
5:97892515 T C 0.796456 8.5733e-06
5:97894468 A G 1.568464 3.8994e-06
5:97901912 G A 0.886103 -2.0362e-05
5:97904330 C A 1.573883 -3.0844e-06
5:97917723 T G 0.022701 -1.1263e-05
5:97942014 A G 0.312080 2.4522e-05
5:97946068 G A 0.057440 2.4056e-05
5:97957087 C T 0.021732 -3.7278e-06
5:97959361 G A 1.079263 2.2358e-05
5:97971735 G A 0.039754 2.4294e-06
5:97973326 A G 0.329530 1.9306e-05
5:97977764 G A 0.024832 -2.2334e-05
5:97981104 T C 0.201351 2.9871e-05
5:97989261 G A 0.212859 4.0147e-06
5:97992039 A G 0.044898 1.6466e-05
5:97999417 T C 1.972257 -1.0153e-05
5:98004209 A G 0.146505 2.9909e-06
5:98034406 C T 1.681318 -1.2339e-05
5:98060780 C T 0.143000 -1.4580e-05
5:98063710 A G 0.183393 -9.0447e-06
5:98068816 A G 0.029412 -7.8256e-06
5:98076517 C A 1.184587 -9.8564e-05
5:98077650 G C 0.476757 7.9104e-05
5:98086976 A G 0.120983 -2.1387e-05
5:98087319 C T 0.141732 -1.6188e-05
5:98104135 A G 0.115941 -4.1362e-05
5:98105883 T G 0.144343 1.2163e-05
5:98125530 G T 1.007752 5.9347e-05
5:98127761 C T 0.090095 2.2642e-06
5:98131350 G A 0.293486 3.3459e-05
5:98134958 C T 0.180534 -1.8973e-05
5:98151540 G A 0.139869 8.2943e-06
5:98212973 C A 0.102613 2.4852e-05
5:98215708 T C 0.392210 3.0882e-05
5:98215928 C T 0.040233 -5.8027e-06
5:98228403 A T 0.029619 -3.3333e-06
5:98239894 A G 0.068384 3.9605e-06
5:98240022 G T 0.554429 5.5520e-05
5:98251305 G A 0.149392 2.0391e-05
5:98256096 C A 0.054200 6.2061e-07
5:98258743 G T 0.030741 -6.9413e-06
5:98262300 C T 0.082408 -6.3714e-05
5:98263569 G T 0.341648 -1.7776e-05
5:98265289 T C 0.099775 -3.7802e-06
5:98273404 A G 0.038785 6.9312e-06
5:98283180 T C 0.022306 1.0346e-05
5:98287989 T C 0.092492 -6.9231e-07
5:98288081 G A 0.045173 -1.0202e-05
5:98294885 A G 0.169107 9.5731e-06
5:98298680 C A 0.028725 2.7741e-07
5:98311147 G A 0.038387 -4.9612e-06
5:98327315 G A 0.647826 1.0782e-04
5:98332939 C T 0.126256 -7.2930e-06
5:98358852 G T 0.149626 2.9284e-05
5:98363563 C T 0.067548 -4.4466e-06
5:98365881 G A 0.282379 -8.3101e-06
5:98368912 T C 1.977388 -1.2552e-05
5:98383404 G T 0.479491 4.0093e-05
5:98389496 A G 0.017685 2.2695e-05
5:98393900 T C 0.025852 2.6764e-06
5:98396917 G A 0.052228 -6.2191e-06
5:98400941 T C 0.029745 2.3091e-06
5:98402240 T C 0.715357 9.6481e-06
5:98405772 A C 0.093040 -2.1854e-05
5:98425008 C G 0.093505 -1.9939e-05
5:98427828 C T 0.542163 2.2403e-05
5:98441938 G A 0.049892 -3.0484e-05
5:98446441 A G 0.143116 1.7515e-05
5:98447682 G A 0.446132 3.7608e-05
5:98456006 G A 0.662285 1.4077e-05
5:98464020 G A 0.031860 -9.8046e-06
5:98464494 C T 1.095015 1.1940e-05
5:98474052 C A 0.218796 -1.1814e-05
5:98474346 C T 0.059823 2.6967e-05
5:98476965 A G 0.058324 -7.9609e-07
5:98491724 G A 0.466238 1.7625e-05
5:98500425 A C 0.146189 2.5574e-05
5:98501660 A C 0.060646 -4.3408e-06
5:98504174 G A 0.550135 -4.6775e-06
5:98506380 G A 0.058875 -6.9946e-06
5:98512240 T C 0.524446 6.3567e-06
5:98516421 G A 0.041359 -3.4141e-06
5:98536116 A G 0.189754 2.0428e-06
5:98536707 T C 0.032288 -1.0976e-05
5:98555131 G T 0.496979 4.4561e-06
5:98579478 A G 0.093961 5.2238e-05
5:98579964 G C 0.569239 -3.9596e-06
5:98582099 C T 0.569355 -6.1705e-06
5:98584380 A G 0.033835 1.3512e-05
5:98590119 A C 0.051225 -1.5516e-07
5:98592063 T G 0.047584 -2.0365e-05
5:98599667 A G 0.026036 -5.3904e-06
5:98607805 G A 0.071267 -4.3881e-05
5:98612698 C T 0.475533 1.8790e-06
5:98614705 T G 0.034539 1.1073e-05
5:98618694 G A 0.284705 1.6470e-05
5:98621024 A G 0.031972 1.6983e-05
5:98637678 A G 0.027029 2.0554e-06
5:98638997 C T 1.582366 -9.2593e-06
5:98641445 G A 1.133161 -3.2180e-05
5:98646301 C T 0.065379 -8.3766e-06
5:98652634 C T 0.038143 4.8616e-06
5:98659635 G C 0.033080 -1.1860e-08
5:98672806 T G 0.020844 -2.6846e-05
5:98683595 C A 0.233779 -7.8497e-07
5:98689273 A G 0.033940 -8.8746e-06
5:98689365 A G 0.033515 7.8903e-07
5:98690757 T G 0.049872 1.0816e-06
5:98693715 T C 0.294578 3.7189e-08
5:98694849 C A 0.883308 2.4853e-05
5:98695462 T G 0.041410 6.1932e-07
5:98699776 G A 0.051246 4.0627e-06
5:98700034 G A 0.425440 3.2700e-05
5:98701200 C T 0.021820 -5.4863e-06
5:98701882 G A 0.034036 1.7602e-05
5:98713441 G A 0.021300 -3.0075e-05
5:98713939 T C 0.063359 -5.6503e-06
5:98722808 T C 0.037626 4.4714e-08
5:98725123 C A 1.141375 2.3706e-05
5:98734451 G A 0.029541 1.2663e-05
5:98773928 C T 0.295074 -2.2040e-07
5:98774818 T G 0.413095 -1.3556e-05
5:98776667 C T 0.072671 2.5581e-05
5:98778427 A G 0.063692 6.1473e-07
5:98779530 C T 0.423839 3.3636e-05
5:98781103 T C 0.866931 -1.6161e-05
5:98798840 T G 0.167611 1.8117e-05
5:98803107 A G 0.038928 -1.9296e-05
5:98844155 A G 1.577382 -3.6234e-05
5:98879881 T C 0.050688 -1.2160e-05
5:98880299 G A 0.033060 3.3550e-06
5:98884847 A G 0.762016 -1.5521e-05
5:98888354 G T 0.097850 6.8642e-06
5:98902548 C A 0.034753 2.2931e-05
5:98907993 T G 0.113231 3.4188e-06
5:98909286 G A 0.060014 3.9479e-06
5:98922654 T C 0.351416 -1.5861e-05
5:98948530 G A 0.076846 9.3984e-06
5:98950751 A G 0.097164 -2.3931e-05
5:98951090 C T 0.068432 -3.5793e-05
5:98957078 T C 0.107635 -5.0105e-06
5:98966820 C A 0.029174 9.9496e-06
5:98972796 C T 0.229988 -7.8462e-06
5:98984361 G A 0.262470 -4.3915e-05
5:98996541 C A 1.219843 1.4103e-06
5:98998326 C T 0.406020 -7.5646e-06
5:99003698 C T 0.188714 -4.4905e-06
5:99007280 T C 0.048580 2.5780e-06
5:99022902 T C 0.028742 5.0940e-06
5:99029891 C T 0.080413 -3.0934e-06
5:99032873 G A 0.371431 -1.5337e-05
5:99033369 C A 0.058555 -8.4867e-06
5:99041400 G A 0.040995 -4.8714e-06
5:99052298 T C 0.507220 2.3249e-05
5:99079537 C T 0.049906 4.1467e-05
5:99087039 C T 0.282981 -1.4408e-05
5:99090990 C T 1.164160 -8.8647e-06
5:99091447 A G 0.211115 -2.0775e-05
5:99107961 A G 0.893300 -9.6614e-06
5:99108110 G A 0.029925 1.1933e-05
5:99109148 C T 0.063852 -7.1781e-06
5:99119098 G A 0.026889 -1.9234e-06
5:99120619 A C 0.021395 2.2741e-05
5:99122175 C T 0.039404 -6.0765e-06
5:99127979 T C 0.113687 1.7202e-05
5:99153556 A G 0.034726 6.4681e-06
5:99156362 A C 1.090306 -1.2086e-05
5:99160474 T A 1.929491 3.2279e-05
5:99168728 A G 0.117943 3.7345e-05
5:99181335 T C 0.592076 9.2165e-07
5:99199604 T C 1.351161 -2.1374e-05
5:99209275 T C 0.384724 -2.7034e-05
5:99221814 A G 0.260025 -1.0701e-05
5:99226983 A G 1.060884 1.8018e-05
5:99236726 G T 0.424294 -5.8378e-06
5:99236958 T C 0.035154 -1.0307e-05
5:99240242 T C 0.026053 1.8062e-05
5:99242297 C T 1.113030 -1.4399e-05
5:99242635 A C 0.101254 6.6960e-06
5:99246595 G T 0.056175 -3.6785e-05
5:99249466 G A 0.317904 -2.7070e-06
5:99256724 A G 0.506069 1.1577e-06
5:99260268 T C 0.145077 1.4903e-05
5:99260992 C A 0.164218 8.6453e-06
5:99263712 C T 0.547650 -1.6224e-05
5:99267338 T C 0.211683 8.7117e-06
5:99268199 A G 0.879993 -3.4770e-06
5:99281263 G A 0.670343 -1.5294e-05
5:99288276 G T 0.132736 1.4102e-06
5:99298972 C T 0.265169 -1.6883e-06
5:99302260 G A 0.527676 -7.5732e-06
5:99302463 T C 0.032689 -6.9760e-06
5:99303189 A G 0.640224 -1.3968e-05
5:99319915 A G 0.051208 3.3787e-05
5:99324392 C T 0.524715 2.0768e-05
5:99332696 T C 0.693040 1.2292e-05
5:99332825 A G 0.051548 3.0063e-05
5:99338518 A C 0.025954 1.9372e-05
5:99342047 G A 0.690932 7.9433e-06
5:99361213 C T 0.024067 -5.3533e-06
5:99366518 T G 0.401162 1.3783e-05
5:99373262 T C 0.602391 -2.3829e-07
5:99378967 T G 0.050545 -1.9196e-05
5:99381476 T C 0.560481 1.3586e-05
5:99383230 G A 1.784132 2.9146e-05
5:99390611 A G 0.197414 4.6551e-06
5:99451179 A G 0.757997 1.3907e-05
5:99453826 T C 0.050654 2.7768e-05
5:99456343 A G 0.197200 5.5995e-06
5:99456551 C A 0.560393 1.0308e-05
5:99463453 T C 0.099605 1.0818e-05
5:99475660 C A 0.216749 6.2520e-06
5:99511172 A G 0.189000 -5.4268e-06
5:99525220 T G 0.025454 1.1811e-05
5:99527221 C T 0.074912 -2.7743e-05
5:99534276 C T 1.769665 8.0467e-06
5:99535340 G C 0.100958 -1.8090e-05
5:99543074 C G 0.088848 6.0010e-06
5:99547533 T C 0.025614 1.3516e-05
5:99578846 G A 0.022650 -2.8460e-06
5:99579877 G T 0.050889 -2.4819e-05
5:99583971 C T 0.122992 -5.7400e-06
5:99588620 A G 0.088599 1.2046e-05
5:99588701 T C 0.553532 6.2359e-06
5:99596650 A T 0.230430 -2.3471e-05
5:99602374 A G 0.176264 6.9849e-06
5:99604267 A G 0.049097 -2.3095e-05
5:99612805 G A 1.075755 -4.4569e-06
5:99614326 T C 0.069883 -1.8615e-05
5:99628150 G A 0.067490 -9.7939e-06
5:99636009 C T 0.630694 2.1640e-05
5:99636587 A C 0.181030 -2.2727e-05
5:99639957 A G 0.027586 1.3293e-05
5:99654495 C T 0.929256 -5.2850e-06
5:99662193 C T 0.140933 -8.3968e-06
5:99699931 A G 0.639405 1.6451e-05
5:99739406 T C 0.261715 -1.0229e-05
5:99741222 A G 0.028817 1.4768e-05
5:99742932 T C 0.056984 -7.8673e-06
5:99743919 T C 0.116104 1.5542e-05
5:99747214 T C 0.044045 -5.2085e-06
5:99761672 C T 0.076720 2.0286e-05
5:99764230 C A 0.027124 5.2844e-06
5:99772694 C A 0.476087 7.5768e-06
5:99776465 A C 1.445438 1.5129e-05
5:99782205 T C 0.679417 1.2116e-05
5:99788666 T C 0.030881 7.5114e-06
5:99789661 C T 0.969415 7.9269e-06
5:99815379 A C 0.028796 1.8676e-05
5:99820741 T C 0.100781 -1.8707e-05
5:99837519 A G 0.022289 -1.1215e-05
5:99844362 C T 0.087528 1.5478e-05
5:99862345 G T 0.475673 4.8710e-06
5:99869685 C A 0.103494 -1.2730e-05
5:99887806 G A 0.045143 -1.4745e-06
5:99890572 A G 0.076884 3.1085e-06
5:99899157 C T 0.052157 -1.8284e-05
5:99905367 C T 0.059534 1.8176e-05
5:99911677 C T 0.032088 -1.5787e-05
5:99917113 C G 0.118718 -5.1265e-06
5:99928263 G T 1.011597 -1.8934e-05
5:99929085 T G 0.122859 -1.3102e-05
5:99943466 T G 1.579789 7.5577e-06
5:99953464 G T 1.479355 1.1098e-05
5:99959205 T C 0.302781 7.3901e-07
5:99959810 G T 0.021701 -1.6085e-05
5:99959864 G C 0.253436 5.6532e-07
5:99960324 A G 0.075248 9.5373e-06
5:99966485 A G 1.079937 5.5219e-06
5:99968091 T A 0.083656 -8.6292e-06
5:99971161 C T 0.139172 2.3537e-05
5:99973740 T C 1.952491 -1.0514e-05
5:99981442 C T 0.094515 9.5525e-06
5:99991648 T C 0.191951 -6.8846e-06
5:99994949 A G 0.052303 1.8125e-05
5:100001966 A G 1.308439 1.4976e-05
5:100002708 A G 0.043035 -1.3838e-05
5:100009181 C G 1.664248 4.6196e-06
5:100026969 C A 0.919479 -6.2169e-06
5:100034379 T C 0.050810 1.3999e-05
5:100042778 C T 0.977959 1.1432e-05
5:100046135 G T 0.095664 1.4474e-06
5:100057843 G T 1.199661 9.6065e-06
5:100061955 C T 0.190227 4.6081e-06
5:100065296 A G 0.029521 -1.7947e-05
5:100071809 A G 0.061404 -6.7205e-06
5:100076521 A G 0.064828 1.2887e-05
5:100078769 C T 0.036667 7.7672e-06
5:100084234 G A 0.185151 -9.1428e-06
5:100117364 C G 0.656618 2.7697e-07
5:100139873 G A 0.083262 1.8900e-05
5:100145303 C T 0.055206 -1.4939e-05
5:100147209 G A 0.673471 7.5417e-06
5:100147398 T C 0.244988 1.9908e-05
5:100159454 A G 1.956268 6.1199e-06
5:100172626 T C 0.482418 1.3211e-05
5:100178754 A G 0.061482 -3.8205e-06
5:100203816 C T 0.105632 4.5945e-06
5:100213583 T C 0.058939 -1.6828e-05
5:100238801 G A 0.704079 1.9051e-05
5:100248867 G A 1.691109 2.3778e-05
5:100265703 A G 0.043824 -5.9510e-07
5:100277082 T C 0.113442 2.5742e-05
5:100283037 G A 0.665168 1.2120e-05
5:100291153 C A 0.025519 -2.1496e-05
5:100302147 A C 0.026699 4.7685e-06
5:100302480 G A 1.974046 -1.2366e-05
5:100303644 C T 0.049481 1.7232e-05
5:100316570 T C 0.063743 4.1482e-07
5:100330413 A G 0.163191 7.6089e-06
5:100383247 G C 0.276015 -2.6027e-05
5:100384879 G A 0.653619 5.0327e-06
5:100391275 A G 0.036959 1.3565e-05
5:100397117 C A 1.957608 -8.7058e-06
5:100404890 G C 0.114258 -4.8849e-06
5:100405497 T C 0.024401 -1.3860e-05
5:100405591 C A 0.038404 -1.1820e-05
5:100412630 C T 0.397330 -2.2866e-05
5:100418473 G A 0.060024 -6.4098e-06
5:100433929 C T 0.064845 -1.8795e-05
5:100435069 G A 0.030932 -3.4317e-06
5:100443006 G A 0.045411 2.7767e-05
5:100471783 G A 0.040084 1.0178e-05
5:100478431 T G 1.609333 -1.4799e-06
5:100479101 A G 1.173377 -8.3020e-07
5:100483011 G T 0.078590 1.3384e-05
5:100508303 T C 0.061452 -1.7457e-05
5:100509565 G A 0.054006 5.0453e-06
5:100529622 T C 0.075874 7.8540e-06
5:100535359 C T 0.909330 5.9612e-06
5:100560652 A G 0.395624 -1.7075e-05
5:100575239 T C 0.219697 -5.2069e-05
5:100581979 C A 1.258706 -4.9694e-06
5:100587232 G C 0.395440 -1.8522e-05
5:100591845 T G 0.767082 1.4827e-05
5:100592459 G A 1.279805 7.6068e-06
5:100603071 T G 0.055655 1.9845e-05
5:100607919 A G 0.930946 -1.0704e-05
5:100612031 T C 0.895697 -6.7852e-06
5:100632099 C T 0.105836 -1.0113e-05
5:100632421 T C 0.035450 4.5893e-06
5:100633264 A G 0.432308 -1.0723e-05
5:100656787 C A 0.381950 -3.2619e-05
5:100665877 T C 0.112058 9.2425e-07
5:100666212 C T 0.084088 1.9867e-05
5:100671413 G T 0.097741 -2.0388e-05
5:100677991 G A 0.139719 -1.6326e-05
5:100691022 T G 0.021177 -7.7960e-06
5:100702774 A G 0.037616 -1.3278e-05
5:100703256 T C 0.409362 -9.6764e-06
5:100708619 G C 0.028310 2.2745e-05
5:100717367 T C 0.067282 8.5334e-06
5:100722068 C T 0.080810 -1.2955e-05
5:100735342 A G 0.037901 5.8482e-06
5:100746568 T G 0.034624 3.2351e-06
5:100761407 A C 0.072624 1.8583e-05
5:100762425 G A 0.115285 -2.9737e-05
5:100798246 A C 1.570976 -7.0799e-06
5:100799513 T C 0.052721 6.5192e-06
5:100814894 C T 0.019882 2.6795e-05
5:100822258 G A 0.022010 -1.0505e-05
5:100827359 C T 0.046601 1.5664e-05
5:100834884 A G 0.097945 -3.9817e-06
5:100851524 T C 1.649482 1.1193e-05
5:100853030 A G 1.270796 1.8437e-05
5:100868198 G A 0.328878 -7.3672e-06
5:100868390 G A 0.393801 -9.3435e-06
5:100871916 T C 0.021732 -8.6302e-06
5:100884061 T C 0.043627 1.2283e-05
5:100884111 G T 0.109760 -2.2865e-05
5:100890703 T C 0.021157 4.3830e-05
5:100897592 G A 0.028701 2.3260e-05
5:100909848 T C 0.030299 7.2856e-06
5:100911669 C T 0.057743 -8.3780e-06
5:100912996 G A 0.066596 -1.2912e-05
5:100914227 T C 0.332948 -1.1294e-05
5:100930355 G A 0.798642 -1.7775e-05
5:100932940 C T 0.855331 1.3934e-05
5:100948545 A C 0.327087 -1.8149e-05
5:100952057 C T 0.092417 -1.1578e-05
5:100954796 C T 0.027345 -2.0997e-05
5:100955964 T C 0.119796 -7.3736e-06
5:100962732 C T 0.186307 2.1138e-06
5:100971002 C T 0.032669 -1.2670e-05
5:100974623 C T 0.327182 8.1361e-06
5:100985751 G A 0.738479 -1.6660e-06
5:100990485 T C 0.144883 -2.7066e-05
5:101007807 A G 1.839073 -1.2263e-05
5:101012153 A C 0.039948 -6.9130e-06
5:101015010 T C 0.087324 -1.8533e-05
5:101017934 C T 0.040682 -6.0801e-06
5:101019205 T C 0.059177 -9.9010e-06
5:101019270 G A 0.220781 -8.8839e-06
5:101029437 G T 0.054503 8.4575e-06
5:101030672 T G 0.145101 -1.6309e-05
5:101041489 A G 0.201572 -8.9566e-06
5:101045949 T C 0.029317 5.7262e-06
5:101063450 T C 0.272193 -4.3481e-06
5:101070144 A G 0.532650 1.2782e-05
5:101089756 A G 0.025278 1.4356e-05
5:101091517 T G 1.277453 -2.6009e-05
5:101095165 G A 1.199740 -2.7942e-05
5:101096385 G T 0.269174 1.1415e-05
5:101097260 G A 1.104973 -3.8431e-05
5:101110298 T C 1.235485 -4.8853e-05
5:101115716 T C 0.307681 -2.9837e-06
5:101116677 C A 0.095885 1.4677e-05
5:101120917 G A 1.533947 -6.9241e-05
5:101121290 C G 0.079430 -6.2213e-06
5:101123888 C T 0.069465 2.3841e-06
5:101135663 A G 0.767799 -6.2099e-05
5:101136911 C T 0.033628 3.5681e-06
5:101138398 C T 0.195908 -2.8293e-06
5:101152513 A G 0.074300 1.6576e-05
5:101155096 T C 0.691004 -7.5422e-07
5:101179608 C T 1.250738 -1.6751e-05
5:101182591 C T 1.316979 -2.4525e-05
5:101183490 C A 0.645004 -8.0566e-05
5:101195428 T C 0.025393 -1.3938e-05
5:101202898 C T 0.730510 2.5847e-05
5:101204974 A G 0.055101 1.2414e-05
5:101208708 C T 1.020382 2.5456e-05
5:101210248 A G 1.622270 -1.3482e-05
5:101210837 G T 0.540582 8.7244e-06
5:101213424 C T 0.072610 -3.1570e-06
5:101239061 T C 0.035946 -5.3020e-06
5:101277994 C T 0.758096 2.6338e-05
5:101282822 T C 0.100873 4.7105e-06
5:101283419 A C 0.665988 -3.7795e-05
5:101288780 A G 0.071774 4.8513e-06
5:101291960 C T 0.373501 1.4558e-05
5:101305030 T C 0.042671 -1.3800e-05
5:101311700 G A 0.121880 -4.2356e-07
5:101317717 G A 0.210612 1.9292e-06
5:101318624 T C 0.053391 2.8409e-06
5:101332299 A G 0.660004 -2.6847e-05
5:101353398 A G 0.535033 1.7833e-05
5:101367866 C T 0.388929 6.7850e-06
5:101377516 A G 0.071117 -1.2279e-05
5:101378449 C T 1.045020 -1.7238e-05
5:101378687 C T 1.505384 -3.3213e-07
5:101388559 C T 0.029378 -5.2680e-06
5:101390053 A G 0.041570 -1.2864e-05
5:101392533 C T 0.049950 -3.6129e-05
5:101393196 C A 0.043229 -2.5717e-05
5:101396659 G C 0.423353 9.7826e-06
5:101400660 C T 0.632200 -2.0657e-05
5:101405062 A G 0.047870 -1.3828e-05
5:101408186 T C 0.174095 9.4556e-06
5:101433292 G A 0.492825 -5.6176e-06
5:101440928 G A 0.057386 1.6380e-05
5:101450324 T C 0.043803 -1.0558e-05
5:101453333 A G 0.208623 -1.7852e-06
5:101453381 G A 0.059490 1.9991e-06
5:101459906 C T 0.171354 -7.2521e-06
5:101461122 C T 0.252685 8.7888e-06
5:101478928 C T 0.136758 -1.4224e-05
5:101481452 T C 0.034209 -6.5070e-06
5:101482434 T G 0.226802 3.3041e-05
5:101509129 G T 0.171773 -1.9054e-06
5:101510844 T C 1.435623 1.8648e-05
5:101517870 A C 0.523460 1.2349e-05
5:101533111 A T 0.049926 5.7214e-06
5:101534380 A G 0.021759 -2.2760e-06
5:101558769 A C 0.180265 -8.2998e-06
5:101559214 G A 0.067490 5.4594e-06
5:101560830 G A 0.780082 -2.4400e-05
5:101560949 G A 0.079447 1.8674e-05
5:101561476 C A 1.300007 -2.3522e-05
5:101570594 C T 0.032965 -8.2870e-06
5:101574268 T C 1.038248 2.8911e-05
5:101574885 G A 0.262035 8.4911e-06
5:101575091 T C 0.922807 1.8072e-05
5:101587374 G T 0.196143 1.5159e-05
5:101588940 G A 0.029548 4.7005e-06
5:101596244 T C 1.429394 9.7817e-06
5:101601651 G A 0.036956 -2.0528e-05
5:101605942 C T 1.225265 -3.1385e-06
5:101610006 A G 0.472810 -2.9917e-05
5:101613406 A C 1.476520 4.9165e-06
5:101620120 G A 0.034202 5.7632e-06
5:101625154 C T 0.691908 4.3456e-05
5:101631024 G A 0.127602 -2.4600e-05
5:101631761 C T 0.099322 5.7679e-06
5:101631790 G T 0.476852 -3.4951e-05
5:101636614 C T 1.212870 -7.5268e-05
5:101637995 T C 0.513581 -3.8912e-05
5:101640991 A G 0.103195 2.2438e-05
5:101662386 G A 0.100461 -1.3069e-06
5:101680060 C A 0.593048 -4.4737e-05
5:101712967 C T 0.038078 -6.1025e-06
5:101722161 T C 0.094053 -9.7321e-06
5:101724448 C G 0.521383 -7.0755e-05
5:101724472 T C 0.033587 -7.6645e-06
5:101737777 C T 1.276198 -4.3338e-05
5:101756163 C T 1.313154 -5.5754e-05
5:101773959 A C 0.106418 2.2239e-05
5:101787791 C T 0.144125 -2.0579e-05
5:101819981 C T 0.373997 4.7374e-06
5:101823167 A G 0.037990 -6.4516e-06
5:101827261 A G 0.038778 -4.1291e-06
5:101832926 T C 0.023095 -9.7012e-06
5:101834469 A G 0.103810 4.6776e-05
5:101836017 C T 0.032835 1.1491e-05
5:101836665 A G 0.149946 2.0741e-05
5:101837362 T C 0.099730 -4.5628e-07
5:101840758 T C 0.032183 3.4695e-06
5:101850871 C T 0.042345 -9.0136e-06
5:101859317 T C 1.312610 -4.4468e-05
5:101864138 T C 0.083537 -2.6817e-05
5:101864489 G A 0.035399 -1.1588e-06
5:101864708 T C 0.045524 1.2762e-06
5:101871244 C A 0.026947 -8.1857e-08
5:101873164 G A 0.340247 8.6204e-06
5:101874403 C T 0.051055 -5.6021e-06
5:101874597 T C 0.275967 -6.6271e-05
5:101895753 C T 0.512707 -5.6114e-05
5:101946798 G A 0.064712 3.1375e-05
5:101947692 A G 0.064797 3.1359e-05
5:101974048 C T 0.079573 1.8969e-05
5:101985792 G A 0.507760 -5.0741e-05
5:102001784 C T 0.093057 -8.5457e-06
5:102014071 C G 0.038615 1.2752e-05
5:102029219 T C 0.108648 3.1746e-05
5:102032773 G T 0.442504 1.3677e-05
5:102034612 A G 0.105571 -5.5780e-07
5:102039548 C T 0.439764 9.7753e-07
5:102041715 C T 0.072134 -1.7739e-05
5:102043444 G A 0.076792 -1.3226e-07
5:102043637 A G 0.069741 2.0465e-05
5:102047150 C T 0.942196 -5.2984e-06
5:102047401 G A 0.051273 2.7434e-05
5:102061818 G A 1.842248 -3.8777e-07
5:102068556 A G 0.037327 -3.5620e-05
5:102074189 G A 0.036327 1.2337e-05
5:102082586 G A 0.027046 3.3216e-06
5:102083058 A G 0.078026 9.8286e-06
5:102087302 A G 0.027488 -4.9995e-06
5:102089491 T C 0.874407 1.2896e-05
5:102100525 G A 0.913339 -1.8626e-06
5:102100576 T C 0.106363 -6.9335e-06
5:102107009 G A 0.060078 5.8313e-06
5:102107949 G T 0.069435 2.7985e-06
5:102113049 C T 0.039411 1.0372e-05
5:102114119 G A 0.103620 4.0159e-05
5:102114414 G A 0.845454 5.4562e-07
5:102118385 T C 0.736657 4.1081e-07
5:102119592 G A 0.027226 1.2219e-05
5:102123073 C A 0.026043 -1.9317e-05
5:102143618 A G 1.265802 9.8483e-06
5:102146969 A G 0.026991 1.3203e-05
5:102149700 C T 0.028151 -3.9703e-06
5:102152014 T C 0.032247 -1.1910e-05
5:102166246 C A 0.022677 -3.4157e-06
5:102170617 T G 0.036191 -1.1621e-05
5:102172496 A G 0.112701 -1.2161e-05
5:102182022 T C 0.040250 8.0975e-06
5:102201590 G C 0.798343 -6.2066e-06
5:102203032 C G 0.032397 2.5358e-06
5:102212373 G A 0.083741 -9.1846e-06
5:102213006 A G 0.031363 -1.0780e-05
5:102225449 G C 0.045998 -2.4102e-05
5:102238502 T G 0.606083 9.7436e-06
5:102248564 C T 1.929501 -3.3658e-06
5:102249587 T G 0.045809 -8.9865e-06
5:102259181 T A 0.205247 -1.7468e-05
5:102281990 A G 0.027695 3.7196e-06
5:102282589 T C 0.031302 -9.7690e-06
5:102287920 G A 0.660324 -1.1479e-05
5:102291702 G A 0.030833 -7.0573e-06
5:102295723 T C 0.031258 -1.0541e-05
5:102301368 C T 0.631575 -4.8778e-06
5:102306322 A G 0.637106 -6.2659e-06
5:102310130 C A 0.031744 -1.0654e-05
5:102328245 T C 0.024489 -1.3687e-06
5:102338811 G A 0.107652 -1.0737e-05
5:102342275 T C 0.041566 1.8644e-06
5:102351319 T C 0.635488 -2.9083e-06
5:102361084 C G 0.222998 -7.8150e-06
5:102373592 C T 0.025274 9.8450e-06
5:102378967 G T 0.062553 3.0806e-06
5:102406271 C T 0.020372 1.4613e-06
5:102418243 C T 0.040104 1.0803e-05
5:102420497 A C 0.098132 7.2305e-06
5:102430918 C T 1.853117 1.1469e-05
5:102431274 C T 0.378971 1.5440e-05
5:102433409 A G 0.635906 -1.5010e-06
5:102440383 T C 0.083190 -7.1911e-06
5:102482767 G C 0.102467 3.4264e-05
5:102490411 G T 0.028229 -4.1753e-06
5:102520400 C A 0.636185 -7.8551e-10
5:102537285 G A 0.108397 -1.0227e-05
5:102539270 C T 0.041797 1.3007e-05
5:102546615 T C 0.063764 -2.8369e-07
5:102552013 A G 1.763434 2.3468e-05
5:102566471 G A 0.603764 -1.7469e-06
5:102575378 A G 0.034705 3.0150e-06
5:102580847 A G 0.033937 -8.4949e-06
5:102589628 C T 1.901970 1.4520e-05
5:102592695 A G 0.050892 -1.3480e-05
5:102596720 T C 0.643712 -3.6788e-05
5:102609139 G T 0.030564 2.1588e-05
5:102618885 G C 0.488537 3.2279e-05
5:102629542 T C 0.096174 1.1623e-05
5:102632519 G C 0.292840 -2.6604e-06
5:102649301 G A 0.021545 3.6696e-06
5:102649888 A C 0.753108 -2.9688e-05
5:102670283 C T 0.037843 2.6762e-06
5:102689283 C T 0.040723 9.0605e-06
5:102690633 A C 1.240384 -8.4777e-06
5:102695626 C T 1.078767 -1.8234e-05
5:102695734 G C 1.329905 -7.4793e-06
5:102696144 G A 0.091595 -2.3026e-05
5:102709812 C T 0.691738 2.8207e-06
5:102710525 T C 1.266522 -1.8392e-05
5:102711436 C T 0.553080 6.5988e-06
5:102712223 C A 0.126773 -4.5203e-06
5:102721619 G A 0.474411 -1.2160e-05
5:102726073 T C 0.092179 -9.2279e-06
5:102731173 T C 0.024203 6.0056e-06
5:102735213 C A 0.055339 -1.4404e-05
5:102736589 C T 0.159632 -1.5149e-05
5:102736645 T C 0.021592 -3.7406e-06
5:102745318 G A 0.081732 -1.1266e-05
5:102752272 G A 0.066589 1.3279e-05
5:102769267 C A 0.084489 -1.0427e-05
5:102780544 T G 0.226455 1.1224e-05
5:102782404 T C 0.058402 -2.3819e-05
5:102790343 G A 0.482377 -2.5989e-06
5:102802678 C T 0.041318 -7.7153e-06
5:102804649 C T 0.289315 2.1555e-05
5:102810119 T C 0.103113 1.4821e-05
5:102817024 C T 0.161250 -3.9690e-06
5:102826698 G T 0.098557 2.7425e-06
5:102834706 T G 0.122278 -4.2899e-06
5:102840482 C T 0.262303 -1.3417e-05
5:102851151 A G 0.787124 -3.1557e-05
5:102852228 T G 0.098336 3.7169e-06
5:102852837 G A 0.994067 -1.9636e-05
5:102863881 A G 0.114282 2.9056e-05
5:102867225 A G 0.196122 8.2660e-07
5:102874062 A G 0.947441 -8.0164e-06
5:102877469 T C 1.620678 3.2654e-05
5:102883166 A C 0.100662 2.1188e-05
5:102887795 T C 0.510249 -1.7309e-05
5:102894447 G A 1.363057 8.4420e-06
5:102894673 C T 0.258907 2.0254e-05
5:102896752 A T 0.303269 -3.0239e-06
5:102897899 C T 0.171035 3.0227e-05
5:102905340 A C 0.853389 -9.5512e-06
5:102911778 G A 0.141477 -3.1591e-05
5:102912812 T C 0.513642 -7.8659e-06
5:102918289 C T 0.088946 2.4858e-05
5:102921166 T C 1.118018 -2.7232e-05
5:102924875 A C 0.752683 -5.9362e-05
5:102925668 T G 0.138587 5.6704e-06
5:102932194 C T 0.093560 1.8223e-05
5:102945524 C T 0.125674 6.7186e-06
5:102946979 C T 0.194354 -9.2369e-06
5:102949668 G T 0.718716 8.4731e-05
5:102950733 G A 0.074946 -2.8236e-05
5:102956594 A G 0.883383 7.2393e-05
5:102959407 G T 0.240582 1.6316e-05
5:102964399 C G 1.742317 1.3002e-05
5:102967045 A G 0.020198 -2.7784e-06
5:102979420 C G 0.366922 2.4468e-05
5:102985840 G A 0.258451 4.3564e-05
5:102988933 C T 0.291613 -7.0186e-06
5:102990964 G A 0.138815 4.0319e-05
5:102993324 A C 0.702584 -5.3898e-05
5:102995293 C T 1.471844 1.6063e-06
5:103004915 C T 0.149847 -1.0484e-05
5:103009994 G A 0.724407 2.8389e-05
5:103011668 T C 0.080994 -2.1239e-06
5:103012728 C G 0.042974 -9.8347e-06
5:103013394 T G 0.588516 -1.7256e-05
5:103015605 C G 0.140916 3.3871e-05
5:103017599 C T 1.330898 6.3290e-06
5:103023068 T C 0.092910 6.8100e-06
5:103025309 C T 0.058674 -1.1523e-05
5:103026896 C T 0.530304 1.2704e-05
5:103027116 G A 0.039462 1.3032e-05
5:103028297 G A 0.036762 1.0346e-05
5:103028849 G A 0.460013 9.5087e-06
5:103029876 G A 0.148130 2.6409e-05
5:103030369 T C 0.726998 5.3445e-06
5:103030947 C T 0.768798 -1.2538e-04
5:103031154 G A 0.394723 -1.6009e-05
5:103031277 C T 0.048376 1.4525e-05
5:103031941 C A 0.600820 5.9820e-07
5:103032324 A G 1.176804 1.9957e-05
5:103042676 A G 0.768227 -1.7876e-05
5:103045389 G A 0.942883 -1.1277e-05
5:103052249 T C 0.111756 4.6373e-05
5:103052928 T C 0.278282 -2.2916e-06
5:103053263 A G 0.033764 -9.4223e-06
5:103063125 A G 0.516028 2.0349e-06
5:103072266 T C 1.077074 3.4855e-06
5:103075233 G A 0.121578 -1.5585e-05
5:103075716 G T 1.355380 1.1133e-06
5:103075798 G T 0.946469 1.4377e-05
5:103084146 C T 0.535975 -1.3878e-05
5:103093272 G A 0.635767 -1.6637e-05
5:103096509 A C 0.021310 8.9112e-06
5:103104676 C T 0.027046 1.4060e-05
5:103104736 C T 0.531487 -1.0008e-05
5:103118623 C T 0.033539 1.5912e-05
5:103122884 A G 0.037772 8.4234e-06
5:103127409 T C 1.388644 8.9639e-06
5:103128507 A G 0.463658 -1.5802e-05
5:103136848 T C 0.091367 2.8180e-05
5:103141780 A G 1.065484 -3.0059e-05
5:103149396 G A 0.085274 1.0148e-05
5:103151471 G A 0.403957 -1.0237e-05
5:103157066 G A 0.042879 1.2307e-05
5:103159380 T C 0.317822 -1.4668e-05
5:103161177 T C 0.051096 -2.9474e-06
5:103161952 C T 0.075806 -2.4269e-05
5:103176448 G A 0.023170 -1.0138e-05
5:103178501 A C 1.062910 -5.7495e-06
5:103181451 G A 0.943580 -8.7026e-06
5:103194635 G A 0.362156 2.1350e-06
5:103198425 A C 0.476213 7.3123e-06
5:103200197 A G 0.870453 7.6999e-06
5:103204337 A G 0.049100 2.6664e-05
5:103207150 A T 0.031414 1.1229e-05
5:103207581 A G 0.078556 3.7793e-06
5:103208314 A G 0.057787 -1.3463e-05
5:103215470 G A 0.091204 -1.9485e-05
5:103216546 C T 1.896938 8.5914e-06
5:103217068 T C 0.096120 -3.7315e-07
5:103220367 C T 0.866405 3.2320e-06
5:103222045 C T 0.024057 -5.8043e-06
5:103223902 G A 0.420796 -7.7354e-06
5:103226229 G A 0.343814 1.5188e-05
5:103232817 G A 0.076064 -1.7087e-05
5:103241550 T C 0.668405 -2.7636e-06
5:103244169 G A 0.054322 -1.2419e-05
5:103251640 C T 0.020974 -2.4895e-06
5:103258936 T C 0.418624 7.5297e-06
5:103266015 T G 0.061057 1.4513e-05
5:103268066 A G 0.068275 -1.7764e-05
5:103274903 T C 0.162365 -6.1195e-06
5:103292579 A C 0.025944 -6.8128e-06
5:103292985 C A 0.224147 7.3575e-06
5:103297246 T G 0.061091 -1.2680e-05
5:103307745 T C 0.091945 -1.2188e-05
5:103307895 G A 0.039608 -1.0131e-07
5:103317446 C T 1.084197 1.2100e-05
5:103321193 C T 1.334036 1.2023e-05
5:103326753 A G 0.047033 -1.9402e-06
5:103332643 G C 0.382371 3.2715e-05
5:103344635 C T 0.761390 -2.9451e-05
5:103348627 G A 1.143190 -3.9654e-06
5:103359235 A G 0.037238 -2.2509e-05
5:103362106 C A 0.997736 4.9620e-05
5:103365303 A G 0.213332 -2.8285e-06
5:103374035 G A 0.041100 3.1278e-05
5:103380718 C T 0.171960 -2.2026e-05
5:103381129 G A 0.051351 -2.1818e-05
5:103384685 T C 1.920373 1.0204e-05
5:103386041 A C 1.347673 1.6197e-06
5:103386330 T C 0.056291 -6.3552e-07
5:103388837 T A 0.148518 7.8817e-06
5:103397470 G A 0.052840 3.8571e-05
5:103398812 T G 0.709399 -1.9285e-05
5:103406798 G A 0.435833 1.2142e-05
5:103409769 G A 0.028038 5.1910e-06
5:103425764 T C 0.045581 2.8540e-05
5:103429483 C T 0.040060 -1.3717e-05
5:103449449 T C 0.626954 2.8612e-05
5:103460054 G A 0.076884 -1.0086e-05
5:103460407 T C 0.804690 -1.4773e-05
5:103461314 C T 1.822730 2.0468e-05
5:103462211 T C 0.049909 -2.3447e-05
5:103467898 A G 0.266998 1.9298e-06
5:103488223 C A 0.327614 -2.2588e-06
5:103495221 T C 1.134859 1.6865e-05
5:103501086 C T 0.654779 6.0006e-06
5:103505728 A G 0.154260 3.4181e-06
5:103525184 G A 0.053343 -1.0132e-05
5:103533329 C T 0.313525 9.0837e-06
5:103533809 T A 0.041743 -4.0693e-06
5:103536640 T C 0.971652 -2.1954e-05
5:103539734 C T 0.056090 3.3147e-06
5:103540975 G A 0.171647 -4.2368e-06
5:103545428 C T 0.023853 -5.5582e-06
5:103551792 A G 0.260909 5.5036e-05
5:103552255 C T 0.090513 -2.5409e-05
5:103556740 T C 0.047003 -1.8078e-05
5:103565928 G A 0.216174 -9.6351e-06
5:103569983 T C 0.030163 -8.3853e-06
5:103572459 C G 0.260015 6.2212e-06
5:103577276 T C 0.098394 -1.0185e-06
5:103579857 T C 0.068183 8.8740e-06
5:103581306 T C 0.040611 -4.6904e-06
5:103583315 G A 0.148351 4.2524e-06
5:103593808 G A 1.652841 -6.5031e-06
5:103595139 A G 0.055543 -6.7299e-06
5:103601739 G T 0.084380 1.8685e-05
5:103604139 C A 0.041277 -8.5109e-07
5:103610491 T C 0.139665 3.1350e-06
5:103613053 T C 0.207940 6.9351e-06
5:103623007 A G 0.059772 -3.0228e-07
5:103627153 G A 1.852193 -7.6373e-07
5:103634425 G A 1.704239 -2.0154e-06
5:103643468 A C 0.348829 -7.5917e-06
5:103650882 G A 0.072148 8.3393e-06
5:103653418 A G 0.053765 -2.0091e-05
5:103653838 G T 0.030619 -8.3261e-06
5:103660893 G A 1.046540 1.3717e-05
5:103661594 A G 0.278629 -1.2143e-05
5:103667271 C T 0.726940 -2.0664e-05
5:103669561 A C 0.032856 1.5083e-05
5:103671867 G A 0.737857 2.3426e-06
5:103675719 C T 0.020620 1.1645e-05
5:103677347 C G 0.379903 1.8970e-05
5:103685244 G A 0.359450 5.9341e-06
5:103689086 T C 0.057726 -4.8017e-06
5:103692300 A G 0.121013 -3.9712e-06
5:103701679 G T 1.860519 1.0062e-05
5:103702922 A G 0.278938 3.4751e-05
5:103705506 G A 0.697249 1.7170e-05
5:103724207 C A 0.059385 -3.8802e-06
5:103730478 T C 0.042607 -1.3151e-05
5:103731376 T C 0.307296 -1.1115e-05
5:103737002 G T 0.051545 3.5718e-06
5:103737608 G A 0.185083 -1.6652e-05
5:103749903 G T 0.051606 -6.1625e-06
5:103751992 G A 0.033740 8.4800e-06
5:103752019 G T 0.031170 6.8318e-06
5:103756906 T C 0.048424 -3.1386e-07
5:103768616 A C 0.047982 9.1055e-06
5:103771888 A G 0.685986 1.9558e-05
5:103775362 T C 0.046061 -1.7697e-06
5:103780611 G T 0.062207 -1.7265e-05
5:103781963 G A 0.334998 -2.0228e-05
5:103789105 C T 0.035185 -2.3957e-06
5:103791360 A C 1.300364 -4.8426e-06
5:103791423 G T 0.224732 -2.5169e-05
5:103808642 A G 0.041352 -1.6975e-06
5:103811274 C T 0.036293 -5.2914e-06
5:103832903 T C 0.063420 -1.6246e-05
5:103834280 G A 0.032387 -1.6723e-06
5:103835852 C G 0.149007 -7.8239e-06
5:103836313 G T 0.045439 1.6285e-06
5:103838848 G A 0.029041 3.2513e-06
5:103841021 T C 0.076693 3.9801e-06
5:103848700 C T 0.035236 -2.2303e-06
5:103868156 G A 0.287645 -1.6968e-05
5:103872028 C T 0.061986 3.0326e-07
5:103884177 T C 0.082843 2.8175e-05
5:103889406 T C 0.091965 7.8477e-07
5:103890782 T C 0.056379 1.7025e-06
5:103904999 T C 0.086033 -2.5320e-07
5:103905410 C A 1.036786 -2.7100e-06
5:103913079 G A 0.075972 -1.8924e-05
5:103925938 G A 0.066640 -4.0211e-06
5:103927181 T C 0.056508 -5.6980e-06
5:103932246 T C 0.045782 4.5931e-06
5:103936246 G C 1.921903 -3.0863e-06
5:103940569 G C 1.473425 1.7672e-05
5:103947205 T C 0.876770 2.7256e-06
5:103958138 A C 0.599147 1.5402e-05
5:103980276 A C 0.023360 1.1061e-05
5:103981646 A G 0.261514 3.7892e-05
5:103984171 C T 0.077394 2.5921e-07
5:103985141 A G 0.031115 1.0865e-05
5:104009509 G T 0.042226 -1.5549e-05
5:104029792 T C 0.089667 8.4124e-06
5:104031832 G A 0.039564 -2.4250e-05
5:104032204 T C 0.045116 -7.6931e-07
5:104036672 T C 0.324370 -1.2782e-05
5:104038150 C T 0.049671 -2.0080e-05
5:104042295 C T 0.302384 3.8922e-05
5:104051192 C A 0.463090 -1.9870e-05
5:104062200 T C 0.072107 7.8662e-06
5:104066174 G A 0.327073 -1.6823e-05
5:104066439 C T 0.035851 -7.9139e-07
5:104078233 C A 1.354122 -2.7081e-05
5:104092939 G A 0.978714 1.4290e-06
5:104094081 C T 1.910598 -1.1959e-06
5:104096630 G A 0.557523 -2.9073e-05
5:104105157 T C 0.053500 -1.6186e-05
5:104109619 C T 0.330255 -4.9793e-05
5:104117963 G C 0.094471 -8.2942e-06
5:104136270 T C 0.034348 2.9136e-05
5:104136748 T C 0.028542 9.0429e-06
5:104155603 A C 0.064379 -2.0043e-05
5:104157752 T C 0.453074 -3.1533e-06
5:104158316 G A 0.232344 3.8524e-06
5:104158641 C T 0.052677 3.3681e-05
5:104170686 A G 0.056250 6.3216e-06
5:104183210 C T 0.217313 -5.1533e-06
5:104184088 C T 0.029133 3.6678e-06
5:104193456 T C 0.074725 2.0065e-05
5:104195138 T C 0.093740 1.5475e-05
5:104197397 T C 0.123975 -9.2526e-07
5:104197496 A G 0.232534 -3.2691e-05
5:104207224 A G 0.030320 -1.0207e-05
5:104210154 A G 0.501028 -1.1817e-05
5:104211413 C A 0.164398 -1.5664e-05
5:104233022 C T 0.286751 3.3367e-05
5:104235042 G T 0.553732 -5.0438e-06
5:104242779 G A 0.056811 -1.5409e-05
5:104244546 G T 0.035317 -5.1102e-07
5:104252181 T C 0.193786 -6.2268e-06
5:104253408 G T 0.452105 1.3776e-05
5:104268837 A C 0.304838 3.1244e-05
5:104274840 C T 0.361918 -2.6193e-05
5:104274906 C G 1.347129 1.0343e-05
5:104278166 A C 0.110587 -9.5829e-07
5:104279279 A G 0.053058 -1.3290e-05
5:104295929 A G 0.255595 -2.8442e-05
5:104296661 A G 0.021419 8.3421e-06
5:104314422 G A 0.049940 1.3757e-05
5:104322249 C T 0.023904 9.9534e-07
5:104326153 C T 0.729806 1.2937e-06
5:104329114 A G 0.034777 7.1429e-06
5:104332433 G A 0.545437 2.2535e-05
5:104341908 G A 0.281900 9.1950e-07
5:104347649 G A 0.445047 9.0906e-07
5:104356414 C T 0.058066 -3.5059e-06
5:104362748 T C 0.102188 3.2352e-06
5:104363471 G A 0.034416 1.0448e-05
5:104369953 A G 0.315755 -3.3483e-07
5:104370570 T C 1.643748 3.7987e-06
5:104392156 T C 0.071549 6.6968e-06
5:104394157 A G 1.941183 1.9674e-06
5:104409021 A G 0.154723 -3.7472e-06
5:104422405 T C 0.104259 8.2151e-06
5:104424297 C T 1.639945 1.6188e-05
5:104426197 C G 0.080273 -7.3100e-06
5:104435376 C T 1.979628 2.3893e-07
5:104441633 C G 0.076741 8.3809e-06
5:104481423 G A 0.030490 2.8361e-05
5:104486456 G A 0.047662 1.4613e-06
5:104514481 G C 1.931983 1.8571e-06
5:104518842 A C 0.454978 -5.7997e-06
5:104518944 T C 0.580425 2.0885e-05
5:104526114 C T 0.403882 1.1699e-05
5:104527442 C T 0.030034 3.9135e-06
5:104528104 C G 0.040162 4.2229e-06
5:104528145 G T 0.519687 -8.2500e-06
5:104528300 A G 0.042695 7.2593e-07
5:104541946 A C 0.069115 -6.6386e-06
5:104542580 C T 0.062584 -1.4038e-07
5:104543131 C A 0.436911 -8.0630e-06
5:104545273 C A 0.458306 2.6744e-06
5:104563540 T C 0.338916 5.0324e-06
5:104580847 T C 0.027991 -2.7127e-06
5:104582874 G A 0.219122 1.6160e-05
5:104594025 C T 0.115818 1.6872e-06
5:104594883 C T 0.238671 -1.7201e-05
5:104595872 C T 0.547290 -1.9360e-05
5:104597680 C G 0.052398 8.9523e-07
5:104603604 T C 0.063277 -3.7197e-05
5:104624558 G A 0.109206 -2.3584e-06
5:104639066 T G 0.055288 -3.9021e-06
5:104655232 T C 0.028800 -5.3476e-06
5:104660596 G T 0.092846 -1.0093e-05
5:104661849 C T 0.030214 -2.0036e-05
5:104669542 G T 0.108985 2.3604e-05
5:104678646 T C 0.108808 -2.0854e-06
5:104679284 C T 0.073912 -6.4483e-06
5:104692551 C A 1.699724 4.5134e-06
5:104696683 C A 0.237253 -1.7503e-05
5:104710347 T C 0.098075 -4.5850e-05
5:104715303 T C 1.287863 5.2445e-06
5:104716954 A G 0.085502 2.3744e-05
5:104721381 A C 0.110205 -4.1644e-06
5:104724973 C T 0.123182 -1.2181e-05
5:104731689 A G 0.229257 1.1509e-05
5:104737345 T G 0.184488 2.2137e-05
5:104740918 G T 0.040200 -7.2203e-06
5:104756287 A C 0.115312 -1.6394e-05
5:104760024 C A 0.029079 -4.3610e-06
5:104763006 T C 0.042858 -7.8785e-06
5:104767470 G A 0.626798 1.1534e-05
5:104768913 C T 0.029616 -2.5295e-08
5:104768926 C T 0.520982 -4.3992e-06
5:104792440 T G 0.045551 -1.2229e-05
5:104792550 T G 0.036382 9.3706e-06
5:104795474 C T 0.145597 4.0884e-06
5:104803614 T C 0.107774 2.4022e-05
5:104804919 T C 0.061652 -9.0571e-06
5:104823362 C T 0.057389 -2.3622e-07
5:104826962 G T 1.783278 -2.0938e-05
5:104832437 C T 0.039962 8.7498e-06
5:104837456 A G 0.080763 -1.4592e-05
5:104837561 G C 0.108635 2.6788e-05
5:104840848 G A 0.108570 -1.5001e-07
5:104842363 G A 0.028072 7.8454e-07
5:104842750 A G 0.063753 2.0118e-05
5:104855126 A G 0.811742 4.5036e-06
5:104857532 G C 0.136030 -8.9775e-06
5:104864551 G A 0.112840 4.8276e-06
5:104867936 T C 0.244525 1.6868e-06
5:104873129 C T 0.222790 4.5295e-07
5:104875201 A G 0.024985 -1.0007e-06
5:104878576 T C 0.026223 1.0354e-05
5:104880515 G A 0.734416 -1.2837e-05
5:104883967 A G 0.023326 -1.8689e-06
5:104893776 A G 0.052826 1.9485e-06
5:104894805 T C 0.027885 1.3545e-05
5:104902611 C G 0.266709 1.0896e-05
5:104921269 A G 1.289233 -5.0415e-05
5:104922992 G T 0.100098 5.7600e-06
5:104928809 G A 0.053880 -7.2596e-06
5:104932719 C G 0.043739 -1.4263e-05
5:104949907 T C 0.021065 -6.2859e-06
5:104953371 T C 0.144265 -6.0913e-06
5:104954328 T C 1.839464 -7.5231e-06
5:104955952 G T 0.351270 -5.6091e-05
5:104958202 G A 0.460455 2.5713e-05
5:104962711 T G 0.269779 8.4000e-06
5:104970490 G A 0.106054 -1.8911e-05
5:104980355 C T 1.286996 -9.6875e-06
5:104982638 A G 0.070189 -2.4925e-05
5:104983127 A G 0.141351 4.6450e-06
5:104991612 T G 0.454400 2.6062e-05
5:104993537 A G 0.065974 6.4443e-06
5:104995351 G A 0.646881 -4.5166e-05
5:105000521 G A 0.026981 1.3950e-05
5:105022638 G A 0.382218 -3.6634e-05
5:105023464 G A 0.803436 -1.2699e-05
5:105030899 G C 0.037714 6.0965e-06
5:105038707 T C 1.154876 -5.3604e-06
5:105047733 G A 0.066167 1.4151e-05
5:105048097 C A 0.031405 3.0505e-06
5:105053447 G A 1.199233 -2.8948e-05
5:105100680 A C 1.794681 -1.4659e-05
5:105101395 A G 0.684071 -6.4313e-06
5:105115696 A G 0.079824 -4.8062e-06
5:105117461 T G 0.360225 -3.2999e-06
5:105144834 C A 0.159418 -1.4253e-05
5:105165674 C A 0.087141 -2.3622e-06
5:105165804 G C 0.036596 3.7596e-06
5:105166991 G C 0.024030 -7.7467e-07
5:105168262 C T 0.053554 3.0514e-05
5:105169476 G A 0.199131 3.7185e-05
5:105172671 C T 0.041502 -2.6001e-06
5:105174036 A G 0.202068 7.5362e-06
5:105177173 C T 0.193623 5.5403e-06
5:105177612 T C 0.141429 1.6376e-05
5:105179312 T C 0.029714 8.0604e-06
5:105194293 C T 0.067959 -6.4332e-06
5:105203301 A G 0.163525 -2.2330e-05
5:105203727 A G 0.080521 -1.7037e-06
5:105211061 C A 0.338109 -1.1437e-05
5:105221718 C G 0.360959 3.4258e-06
5:105228022 A G 0.289192 -1.3750e-06
5:105234281 C A 0.159132 5.6676e-06
5:105243949 C G 0.082687 -3.7353e-06
5:105251433 G A 1.742164 1.3657e-05
5:105260051 C T 0.054873 6.0303e-08
5:105264021 G A 0.021439 8.5277e-07
5:105271209 C T 0.730761 -2.0000e-05
5:105287378 A C 0.238294 -9.4497e-06
5:105295959 T C 0.075802 3.9956e-06
5:105311395 T C 0.038146 -1.7801e-06
5:105311686 G A 0.045197 4.4567e-06
5:105314261 G A 0.151805 -8.8469e-06
5:105329562 A G 0.033046 7.9911e-06
5:105373752 C T 0.334594 -1.3149e-05
5:105398523 G A 0.029514 8.0167e-07
5:105405491 C T 0.029279 1.0728e-06
5:105419519 G A 0.046448 -3.3539e-05
5:105421213 T C 1.341699 1.0491e-05
5:105437497 T C 0.123118 5.8682e-07
5:105437835 A G 0.027304 1.9620e-05
5:105448990 T C 0.064257 2.0672e-06
5:105462366 C T 0.038615 1.0531e-05
5:105469160 G A 1.159941 -1.9275e-05
5:105518291 G A 0.696195 -3.9918e-06
5:105525001 C T 0.156949 -2.8599e-05
5:105527995 G A 0.654309 -4.6887e-05
5:105533441 C A 0.037000 -2.5323e-05
5:105533767 A G 1.021919 -2.9364e-05
5:105551793 A G 0.040335 -3.3646e-06
5:105561102 C T 0.061996 -2.9454e-06
5:105574363 T C 0.082092 6.5122e-06
5:105586744 G A 0.378764 -3.8174e-06
5:105588229 T C 0.039934 -5.9836e-07
5:105609531 A G 0.021728 1.8036e-05
5:105613672 G A 1.456042 -4.2512e-05
5:105615392 G A 0.101114 1.3898e-05
5:105624083 G A 0.053571 -1.4114e-05
5:105637135 A G 0.426134 1.6350e-05
5:105642032 A G 0.060462 -5.0642e-06
5:105668175 A C 1.189666 8.1062e-05
5:105675112 T C 0.085047 3.0575e-07
5:105685045 T C 0.139372 6.4647e-06
5:105685224 G T 0.031479 -2.5732e-06
5:105686330 C T 0.027532 8.0675e-06
5:105692641 T C 0.034233 1.7392e-05
5:105708579 G A 0.064257 -1.2605e-05
5:105708859 G T 0.147596 -1.0179e-05
5:105713691 T C 0.172439 -2.6625e-06
5:105722149 G T 0.310305 8.8688e-06
5:105727449 T C 0.099132 1.3343e-05
5:105738093 G A 0.768778 -1.6124e-04
5:105752888 C A 0.305994 1.9206e-05
5:105777453 C T 0.063563 -1.4226e-07
5:105790622 T C 0.036038 -6.3956e-06
5:105791269 A G 0.408230 9.0181e-06
5:105808801 A G 1.101811 6.6082e-06
5:105822068 G A 0.696042 -2.3284e-06
5:105833108 A G 0.065678 -1.5772e-05
5:105837359 A G 0.202874 4.0287e-05
5:105837718 T G 0.071957 9.2809e-06
5:105850039 C T 0.098258 -9.7324e-06
5:105858265 A G 1.926523 -9.6212e-07
5:105863176 G A 0.142527 1.0174e-05
5:105863311 C A 0.043457 -8.0665e-06
5:105863826 G A 0.052075 -7.6060e-06
5:105876806 T C 1.244661 8.9990e-06
5:105878442 A G 0.220359 -1.2757e-05
5:105880428 G C 0.328977 1.7153e-05
5:105882293 A G 1.455841 7.8594e-06
5:105884643 G A 0.094977 -9.4242e-06
5:105892089 C T 0.113061 -8.7605e-06
5:105893449 G A 0.104402 -2.8324e-06
5:105893532 T C 0.117787 2.8771e-05
5:105894116 G A 0.032948 1.7939e-05
5:105899000 G A 0.406333 -4.6273e-06
5:105901739 A G 0.266702 4.7215e-05
5:105903378 G A 1.071954 2.6574e-05
5:105905621 A G 0.238861 6.3216e-05
5:105908109 G A 0.031493 -1.8685e-05
5:105915256 A G 0.138791 1.5831e-05
5:105915981 T C 0.134653 -2.2573e-05
5:105925616 T C 0.134878 -1.9230e-05
5:105928247 T C 0.520972 -2.2377e-05
5:105930010 G T 0.089511 -6.2526e-06
5:105932199 C G 0.153461 -4.1680e-06
5:105938249 A G 0.353058 5.0972e-05
5:105949415 A G 1.860294 -9.8105e-06
5:105950425 T C 0.039156 5.0255e-06
5:105968905 G T 0.085067 1.3968e-05
5:105969763 C T 0.061346 2.4251e-05
5:105970268 A G 0.084662 -7.0683e-06
5:105986224 G A 0.049841 -1.4976e-05
5:105992483 A C 0.611676 2.7317e-05
5:105995890 C T 1.141205 2.5066e-06
5:106016405 A G 0.082456 -1.5572e-05
5:106016464 G A 0.491132 -2.8988e-05
5:106017273 T C 0.087712 -1.3425e-05
5:106026104 A G 0.047003 -2.3620e-05
5:106027535 G A 0.047162 7.3625e-06
5:106034118 T G 0.334723 -1.0468e-05
5:106039272 T C 0.477437 1.6409e-05
5:106042911 C A 0.051079 -5.9871e-06
5:106047930 G A 0.574794 3.0544e-05
5:106056347 A C 1.329939 -9.7537e-06
5:106061582 G A 0.192277 3.4856e-05
5:106081733 C T 0.206855 4.9797e-07
5:106083320 T C 0.033791 -4.7676e-06
5:106084217 A T 1.170100 1.4253e-05
5:106084707 G T 0.052837 -1.3650e-06
5:106085028 G A 0.060663 -2.9209e-05
5:106095911 A G 1.487069 2.4875e-05
5:106103975 G A 0.492767 -4.8428e-06
5:106104419 A G 0.057195 -7.9660e-06
5:106121016 A G 0.152642 1.6157e-05
5:106123058 A G 0.094097 1.8015e-06
5:106130200 G A 1.739393 -9.2137e-06
5:106144139 A G 0.537458 -2.4360e-05
5:106146467 T A 0.066433 2.7074e-05
5:106158747 C T 0.069180 -4.7617e-06
5:106160034 C T 0.086607 -1.2045e-05
5:106161422 C A 0.070958 -6.7413e-06
5:106171687 A G 0.097483 -7.8612e-06
5:106171851 A G 0.078261 5.7833e-06
5:106179036 T G 0.222522 4.0121e-06
5:106182573 G A 0.263105 -2.2915e-05
5:106185389 G A 0.141888 1.9673e-05
5:106188367 G A 0.021735 5.6766e-06
5:106193658 A C 0.081174 -3.9192e-05
5:106194483 A C 0.021463 4.4871e-06
5:106214042 G A 1.334927 -3.0373e-05
5:106218473 A G 0.038479 -2.1960e-05
5:106224406 C T 0.858605 -2.5061e-05
5:106224878 C T 0.204064 -1.9039e-05
5:106241909 G A 0.218660 2.3499e-05
5:106242566 A C 0.850357 -2.3600e-05
5:106243466 T C 0.062941 2.7087e-06
5:106258427 C T 0.335613 2.1213e-06
5:106258648 A G 0.026359 -4.8209e-06
5:106264569 A G 1.360405 -2.6818e-05
5:106278362 G A 0.072066 1.0229e-06
5:106279507 T C 0.062944 3.8873e-06
5:106292306 C A 1.693370 2.5672e-07
5:106303450 C T 0.102290 -2.7221e-05
5:106308008 A G 1.549670 2.3297e-05
5:106308561 G T 0.043494 1.6000e-05
5:106310230 T G 0.847831 -3.0490e-06
5:106320154 C T 1.550628 2.2010e-05
5:106327523 A G 0.134409 -1.7900e-05
5:106328781 C A 0.072593 2.0490e-06
5:106338313 T C 0.027620 -1.0421e-05
5:106341032 T C 0.853240 -9.0619e-06
5:106345584 A G 0.045218 -2.1249e-06
5:106348311 C A 0.616316 2.5465e-05
5:106352129 A C 0.144360 1.1669e-05
5:106360732 C G 0.349509 -3.0443e-06
5:106364081 A G 0.057219 -1.5443e-05
5:106367115 A G 0.101084 1.0122e-06
5:106370095 C T 0.276361 2.0167e-05
5:106373521 T C 0.283634 8.1110e-05
5:106376560 G A 0.045813 -6.5706e-07
5:106377385 C T 0.064124 -1.2197e-05
5:106379106 C T 0.758048 4.0991e-06
5:106384965 G A 0.400360 -5.5136e-05
5:106390482 C T 0.478817 2.9942e-06
5:106393856 A G 1.300301 -1.4939e-06
5:106393894 A G 0.024669 6.6371e-06
5:106394060 G A 0.687172 -2.6785e-05
5:106394177 G A 1.347268 -1.2938e-05
5:106394251 T G 0.477213 -3.7509e-05
5:106394383 C T 0.127663 2.4901e-05
5:106394429 T C 0.042171 -2.0562e-05
5:106399280 C T 0.068139 1.7737e-05
5:106412266 G A 0.067867 -8.9338e-06
5:106428974 C T 0.198662 -5.6611e-05
5:106431863 G C 0.040019 -7.7012e-06
5:106443053 G A 0.934584 -8.4366e-06
5:106447128 G A 0.094682 -3.8062e-05
5:106451596 A G 0.042226 9.1671e-06
5:106452479 G A 0.358324 -1.3928e-07
5:106452732 T C 1.203969 -4.7764e-06
5:106462217 G A 0.218398 2.5290e-06
5:106469097 C G 0.146791 6.3746e-05
5:106473749 G A 1.787365 3.1288e-06
5:106507180 G T 0.046771 3.7013e-06
5:106519760 C T 0.252267 8.5812e-06
5:106530219 A G 0.152363 1.5603e-05
5:106533861 T C 0.942662 -1.3629e-05
5:106534297 G A 0.030748 1.1441e-06
5:106536046 G C 0.087916 9.3775e-06
5:106557196 T C 0.077176 -7.5495e-06
5:106566107 A G 1.082735 4.6082e-06
5:106568266 T C 0.319770 1.5551e-05
5:106570275 C T 0.022051 -9.2296e-06
5:106571587 A G 0.068197 -4.5708e-06
5:106574726 T C 0.059677 -3.3127e-07
5:106577487 A C 0.044164 -9.4364e-07
5:106578619 A G 1.136720 -1.4741e-05
5:106583273 T C 0.065124 1.7411e-05
5:106591660 T C 1.957866 -2.0188e-05
5:106598834 T C 1.480891 -1.0115e-05
5:106608884 C G 0.220992 6.6585e-07
5:106613143 A C 0.119854 -3.8682e-05
5:106629861 T C 1.451643 1.6060e-07
5:106631759 A G 0.048590 1.3984e-06
5:106634782 C T 1.678190 -6.0656e-06
5:106648289 A G 0.714327 1.1362e-05
5:106653230 T G 0.089490 -3.2083e-06
5:106663928 C T 0.027311 -6.7573e-06
5:106663948 T C 0.337575 3.7193e-05
5:106672029 A G 0.041967 2.3455e-06
5:106681669 A G 0.595958 -1.8779e-05
5:106694018 T C 0.029796 1.5607e-05
5:106697771 C A 0.046391 5.2341e-06
5:106697851 G A 0.965196 2.6157e-05
5:106699557 A G 0.054401 6.4337e-06
5:106701494 C T 0.404168 4.9421e-05
5:106703099 A G 0.026077 -1.1864e-05
5:106711746 C A 0.035226 2.9369e-06
5:106714686 C T 0.080243 2.3391e-06
5:106720912 C T 0.030734 -8.1758e-06
5:106724057 A C 0.028943 3.5422e-05
5:106726498 C T 0.114489 -2.0176e-05
5:106728586 C T 0.230613 -8.9306e-06
5:106739481 C T 0.033917 -1.9257e-06
5:106740388 A G 0.148807 3.1704e-06
5:106745348 T C 0.030133 -1.5802e-05
5:106745488 G A 0.024601 -9.8923e-06
5:106747928 A G 0.350556 1.6630e-05
5:106766340 T C 1.700170 3.2942e-06
5:106769067 T C 0.044351 -9.9689e-06
5:106772606 T C 0.205312 -1.5697e-05
5:106773195 C T 0.553172 3.2267e-05
5:106773623 G A 0.674668 -5.3800e-05
5:106781232 T C 0.457048 -3.6627e-05
5:106783105 G T 0.093036 1.8194e-05
5:106783834 A G 0.100094 1.0902e-05
5:106786182 A C 0.024934 -2.5213e-06
5:106791963 A G 0.227523 -1.1873e-05
5:106792953 T C 0.055227 -2.8646e-05
5:106796026 A G 0.050875 -5.5524e-06
5:106801970 A G 0.109382 -1.0047e-06
5:106802925 T C 0.045850 1.3994e-05
5:106803663 G A 0.397939 -2.5723e-05
5:106803918 C T 0.598008 9.3197e-06
5:106805007 A T 1.052629 -2.9569e-05
5:106813991 G C 0.080865 -1.5059e-06
5:106814090 C T 1.271496 -1.8282e-05
5:106816311 G A 0.112034 1.0196e-05
5:106818343 T C 0.052537 4.2678e-06
5:106820247 C T 0.053211 8.7521e-06
5:106824701 T C 0.942931 -1.7973e-05
5:106833906 T C 0.171348 -1.6585e-06
5:106834567 T C 0.202126 4.1326e-06
5:106837450 G T 0.741814 -1.4055e-05
5:106838407 C T 0.120463 5.7840e-06
5:106842228 G A 0.709815 -1.8226e-06
5:106846342 T C 0.373433 3.8909e-06
5:106848206 C G 0.585477 -1.1028e-05
5:106848482 A C 0.159659 2.1712e-06
5:106849674 A G 1.705392 -1.5581e-05
5:106852756 A G 0.121652 -6.6806e-06
5:106855830 A C 1.692489 -1.7759e-06
5:106856406 G A 0.311033 -4.9577e-06
5:106861892 G A 0.666532 -3.2336e-06
5:106866451 G C 0.094994 2.0943e-05
5:106869642 C T 0.319512 -9.3656e-06
5:106875465 G A 0.348179 -1.0869e-05
5:106879150 C G 0.263626 5.1231e-06
5:106880837 A G 0.040764 -8.1771e-07
5:106883689 C A 0.375687 -4.7257e-06
5:106885442 G A 1.525337 -4.9050e-06
5:106887068 T C 1.193222 -3.1377e-06
5:106887339 G C 0.093138 -1.3282e-05
5:106897433 T C 0.257720 7.2863e-06
5:106897753 G A 0.026733 8.0754e-06
5:106898103 G C 0.138978 -1.5476e-05
5:106900735 C T 0.065739 -2.5383e-05
5:106901554 A G 0.568722 1.1793e-05
5:106903466 G A 0.381491 -1.7298e-05
5:106907339 C T 1.055924 -6.4396e-06
5:106908138 A C 1.967294 1.4251e-05
5:106908278 A G 0.601796 -2.8805e-05
5:106909060 C T 0.171218 -3.8620e-05
5:106909839 C T 0.991137 -1.8506e-05
5:106914655 T C 0.307381 -2.1818e-05
5:106917592 C T 0.076214 -7.7509e-06
5:106918329 G A 0.282454 -6.2868e-06
5:106933485 T C 0.058912 4.1186e-06
5:106934147 G A 0.686363 -9.5304e-07
5:106944359 G C 0.423679 3.0608e-05
5:106944541 G A 0.713613 2.3405e-05
5:106962349 A C 1.516368 -9.1148e-06
5:106968202 C A 0.826218 -3.7011e-05
5:106973905 A G 0.348876 -1.6933e-05
5:106998058 G A 0.172143 -2.7826e-05
5:107005468 G C 0.031987 -1.8996e-06
5:107008378 C A 0.463576 -1.4889e-05
5:107036027 A G 1.285932 -7.1655e-06
5:107040329 G A 0.061693 1.5029e-05
5:107040442 T C 0.847151 -2.8801e-05
5:107048984 T C 0.050202 8.0486e-06
5:107052287 T C 0.031469 6.0967e-06
5:107053347 T G 0.167166 6.0514e-05
5:107053676 G C 0.504663 -1.8736e-05
5:107053950 A C 0.083687 2.2384e-05
5:107059140 T C 0.324479 -1.0238e-05
5:107068578 A C 1.406823 -1.6397e-05
5:107079248 A C 0.038173 -7.9377e-06
5:107079325 T C 1.001108 -1.3524e-05
5:107079827 G A 0.277711 6.1751e-08
5:107080180 A G 0.044177 1.2523e-05
5:107081840 T C 0.468618 -1.5579e-06
5:107087350 A C 1.213767 -9.8131e-06
5:107091258 T C 0.067599 1.5389e-05
5:107093148 G A 0.494178 -2.9375e-06
5:107096898 C T 0.067017 -5.3312e-06
5:107102159 A G 1.669891 -1.2736e-05
5:107102882 A G 0.089854 -2.4744e-05
5:107108075 C A 0.044153 1.2666e-06
5:107113735 T C 0.711239 1.3670e-05
5:107114018 G A 0.067136 -5.2938e-06
5:107118722 T C 0.270014 -2.3133e-05
5:107120759 A G 0.403396 -1.8479e-05
5:107124437 C A 0.180361 -7.0641e-06
5:107130419 A G 0.763903 -5.7508e-07
5:107134100 T C 0.412137 1.4431e-06
5:107134120 G A 0.413272 2.2282e-06
5:107137464 C T 1.799920 1.9316e-06
5:107138981 A G 0.103746 -2.7556e-06
5:107139167 G A 0.220060 1.3669e-05
5:107139388 A C 1.036276 7.3547e-06
5:107140267 A G 0.470960 2.2390e-05
5:107150569 A C 1.147200 3.6841e-05
5:107151332 A C 0.080984 2.2266e-06
5:107158459 G T 0.187531 1.6906e-05
5:107159235 T C 0.349437 -5.3974e-06
5:107160111 C T 0.957354 2.2117e-05
5:107161898 A G 0.074460 -5.2735e-06
5:107166423 T C 0.306096 -3.2926e-05
5:107170408 T C 1.403430 2.9582e-07
5:107172025 A G 0.058790 2.6416e-05
5:107186583 C T 0.094114 6.4564e-06
5:107186734 G A 0.204200 -9.2598e-06
5:107189264 T C 0.357774 -3.3768e-06
5:107192843 A G 0.030598 -1.0165e-05
5:107197725 G T 0.345861 3.6089e-05
5:107205182 A G 0.243138 2.0436e-05
5:107211650 T C 0.078767 -1.2413e-06
5:107213224 A C 0.129632 -7.6135e-06
5:107217550 T C 0.154808 7.5663e-06
5:107223597 G A 0.094382 3.3212e-06
5:107236565 G C 0.115682 -1.2099e-05
5:107237349 G C 1.570551 5.0073e-05
5:107255869 G A 0.308231 4.7802e-06
5:107256237 A G 0.618180 6.5823e-06
5:107263580 C T 1.050797 -2.3757e-05
5:107263596 C T 0.621097 1.2735e-05
5:107264669 C T 0.044643 -5.9693e-07
5:107268885 C T 0.206566 -2.3892e-06
5:107270193 G A 0.852332 -6.5273e-07
5:107271356 C G 0.039832 -1.7529e-05
5:107271524 C T 0.643301 -1.8503e-05
5:107272324 C T 0.080746 -1.8226e-06
5:107274345 A C 0.051443 1.3599e-05
5:107275898 T G 0.515265 1.1818e-05
5:107281547 C T 0.858574 8.2430e-06
5:107284862 A C 0.046384 -7.2792e-06
5:107286703 T C 0.024513 9.1771e-06
5:107295162 C T 0.065209 -5.3844e-06
5:107306378 C T 0.806302 9.2977e-06
5:107307321 C A 0.055907 1.3664e-05
5:107313403 G A 0.565605 1.7523e-05
5:107316863 G A 0.306599 2.2632e-05
5:107318454 T C 0.875390 2.6598e-06
5:107321635 G T 0.052184 -3.5148e-06
5:107323932 A C 0.081161 1.2183e-05
5:107325940 C T 0.103079 2.5818e-05
5:107330082 C T 0.043793 9.9201e-06
5:107341422 C T 0.103276 1.2724e-05
5:107346202 A C 0.189234 -1.3643e-05
5:107351884 C A 0.079008 -4.5115e-06
5:107352294 G A 0.345867 7.6690e-06
5:107361488 T C 0.033723 -8.0634e-06
5:107364596 A G 0.099458 -4.0672e-06
5:107365642 G A 0.767197 9.3845e-06
5:107366443 G A 0.322908 -1.6607e-05
5:107378321 C T 0.078533 -2.4040e-05
5:107400505 A G 0.442337 1.5322e-05
5:107401451 T C 0.984677 -6.9987e-06
5:107416131 A G 0.033917 -7.4736e-06
5:107424535 T C 0.046669 6.1563e-06
5:107427320 G C 0.048213 1.2825e-05
5:107430034 C T 0.057613 6.4721e-06
5:107438727 C T 1.415353 4.5717e-06
5:107468752 G C 0.029000 -1.2915e-05
5:107488025 C T 1.382259 -4.8148e-06
5:107512779 A G 0.040121 -6.8311e-06
5:107516650 G A 1.373600 5.5869e-06
5:107518382 A C 0.092608 9.3134e-06
5:107524191 T C 0.331656 2.4223e-07
5:107530276 A T 0.402930 -8.2068e-06
5:107540302 T C 0.031149 -2.0944e-05
5:107561177 A G 0.264248 9.6736e-06
5:107563468 G A 0.971193 1.5526e-05
5:107570785 A G 0.635757 2.1854e-05
5:107607109 A C 0.038241 2.5943e-06
5:107657555 C G 0.077033 1.6323e-05
5:107678561 T C 0.046537 2.9503e-05
5:107680687 T C 1.595897 9.1987e-06
5:107687764 G A 0.624666 -9.4020e-06
5:107706511 G A 0.638935 1.6104e-05
5:107715746 G A 0.165068 -1.5273e-06
5:107720033 T C 0.020392 3.3575e-05
5:107726678 T A 0.068075 7.0550e-06
5:107742204 G T 0.048393 -5.6430e-06
5:107747381 G A 0.038999 1.6749e-05
5:107752303 C A 0.089997 -9.4736e-06
5:107754703 G A 0.098551 -1.4352e-05
5:107764146 C A 0.049811 -2.2641e-05
5:107799236 A G 0.383867 9.1080e-06
5:107802355 T G 1.699612 -8.2627e-07
5:107849176 T A 0.510613 3.8591e-06
5:107849183 G A 0.041848 1.0874e-05
5:107865111 T C 1.631306 2.5146e-05
5:107874171 G A 0.771243 1.7902e-05
5:107877298 G A 0.513938 5.7000e-06
5:107878176 G A 0.059932 1.9900e-05
5:107881580 A G 0.072868 3.6309e-05
5:107893309 G A 0.373165 2.8559e-06
5:107896530 T C 0.021715 -7.6179e-06
5:107897628 T C 0.135027 -2.7499e-05
5:107899683 T G 0.025635 1.0208e-05
5:107915736 G A 1.334318 -4.1690e-06
5:107931456 T C 0.081246 -1.6615e-05
5:107939757 C A 0.214763 -5.7906e-05
5:107944256 C T 0.830206 7.3732e-06
5:107950964 C A 0.057168 -1.6254e-05
5:107953221 G A 1.503572 -2.3189e-05
5:107960418 C T 1.472565 -2.7082e-05
5:107962003 A G 0.915963 1.2318e-05
5:107962480 G C 0.066103 -1.9297e-05
5:107962550 T G 0.468383 -5.7985e-05
5:107963946 T C 0.571082 4.8588e-06
5:107969691 C G 1.365423 -3.4963e-05
5:107974112 A G 0.081599 3.9446e-06
5:107975374 G A 1.461475 -4.0043e-05
5:107985758 T C 0.036480 -3.9935e-06
5:107989959 C T 0.328698 8.3894e-06
5:107994409 A G 0.071559 -2.9465e-05
5:107999505 A C 1.512622 -1.7917e-06
5:108000885 A G 0.619825 8.9284e-06
5:108001218 G A 0.022711 -6.7479e-06
5:108013902 A G 0.066076 3.5944e-06
5:108019598 G A 0.425818 -1.6513e-05
5:108024159 T C 0.292035 2.8607e-06
5:108029900 C T 1.124366 -7.9816e-06
5:108039280 A C 1.629477 2.5434e-06
5:108056848 C T 0.241656 1.5131e-06
5:108069506 A G 0.027987 1.1571e-05
5:108071339 A G 0.065630 6.4762e-06
5:108073934 A C 1.105670 -3.2438e-05
5:108086317 G A 0.390612 -2.2019e-05
5:108086375 C A 0.167533 -2.6395e-05
5:108097996 C A 0.044228 -4.2021e-06
5:108107087 A G 0.102746 -8.4536e-06
5:108113064 G T 0.041505 -4.3113e-06
5:108113344 T C 0.150990 -2.0822e-05
5:108120029 G A 0.452703 -3.4033e-05
5:108121571 C T 0.098092 1.8971e-05
5:108124391 C A 0.042991 1.1408e-05
5:108151600 A C 0.141494 -1.1040e-05
5:108164740 T C 0.027641 1.6032e-05
5:108172995 T C 0.083707 1.9512e-05
5:108199890 G T 0.030007 -1.5960e-05
5:108204163 G A 0.112320 1.1503e-05
5:108206030 C A 0.056393 -7.4164e-06
5:108208750 G A 0.098948 1.0728e-05
5:108226012 G T 0.074813 -4.6242e-06
5:108226344 G A 0.042341 1.4477e-05
5:108227142 C G 0.021851 1.3594e-05
5:108232212 T C 1.774320 -1.4311e-05
5:108245089 T G 0.477661 -5.3445e-05
5:108250350 C A 0.057851 1.9608e-05
5:108252584 G A 0.048835 -2.3986e-05
5:108261048 G A 0.045748 3.6998e-05
5:108262592 G A 0.340625 -2.4248e-05
5:108263527 G A 0.089956 -1.9954e-05
5:108263936 A G 0.072382 1.5698e-05
5:108270684 G A 0.041808 -1.7512e-05
5:108273069 T C 0.296692 -1.7659e-05
5:108277354 A G 0.028902 2.2123e-05
5:108281909 G C 0.109410 1.5368e-05
5:108314032 T C 0.087216 -8.0664e-06
5:108318408 T G 0.023972 9.9842e-06
5:108343438 G A 0.441974 -4.6075e-06
5:108343781 T G 0.064947 3.5636e-06
5:108346952 C T 0.263177 -6.9737e-06
5:108362074 G T 0.293360 -1.9986e-05
5:108366644 T C 0.030231 -4.3007e-06
5:108375766 A G 0.445207 -5.3911e-06
5:108378788 C G 0.061078 9.0267e-06
5:108390779 T C 0.024122 1.1653e-05
5:108391482 G A 0.055777 2.0799e-05
5:108397843 A G 0.074303 -3.3123e-07
5:108398342 A G 0.382453 -2.5225e-05
5:108415427 T A 0.022167 2.8763e-05
5:108445608 C T 0.107101 1.7745e-05
5:108448970 T C 0.065171 -2.2915e-05
5:108452160 A G 0.427069 -3.9332e-06
5:108459278 T C 0.053081 6.2909e-06
5:108472324 A G 0.038914 -7.9847e-06
5:108477445 A G 0.250329 -6.5623e-06
5:108481702 G A 0.847045 -2.0866e-05
5:108486037 G A 0.044551 1.8422e-05
5:108497406 T C 0.040896 -3.4638e-05
5:108509680 A G 0.020467 3.8571e-06
5:108514145 G A 0.058882 -8.1898e-06
5:108515910 C A 0.279357 -2.5993e-06
5:108518206 C G 0.039030 -1.9478e-05
5:108518834 C T 0.074908 -3.8945e-06
5:108534926 G A 0.190081 1.5774e-05
5:108535800 C T 0.940768 -4.9030e-06
5:108538855 G A 0.027634 2.5846e-06
5:108543555 T C 1.234979 5.8047e-06
5:108554128 A G 0.283946 1.6231e-05
5:108554590 A C 0.036412 1.5324e-05
5:108555694 T C 0.497431 3.9164e-06
5:108560090 C T 1.790850 2.8808e-05
5:108560216 A G 0.039832 9.7148e-06
5:108567652 A G 0.474285 -5.3093e-06
5:108571975 T C 0.671948 4.5879e-06
5:108572550 T C 0.042059 -8.4988e-06
5:108574769 T C 0.153937 1.0232e-05
5:108578256 T C 0.071964 8.9020e-09
5:108583080 A G 0.031646 -4.0398e-05
5:108586279 T G 0.039268 8.0242e-06
5:108589733 A G 0.053333 -1.5219e-05
5:108590423 G C 0.059283 -1.5807e-06
5:108591654 T C 0.111759 3.7159e-05
5:108594753 A C 0.026481 1.4280e-05
5:108601473 C T 0.270096 9.8270e-06
5:108602857 G A 0.312376 1.1868e-05
5:108609433 C T 1.011321 -1.2721e-05
5:108617786 G C 0.093332 -8.7065e-06
5:108618052 A G 0.677343 4.2487e-06
5:108619855 G A 0.151547 3.7969e-05
5:108633176 A C 0.462070 4.3392e-06
5:108633347 C T 0.499781 9.1352e-06
5:108634182 C G 1.016663 -4.8283e-05
5:108634292 T C 0.555779 1.6334e-07
5:108634557 T C 0.965883 -1.1682e-05
5:108634778 A C 0.069098 -1.3392e-05
5:108635002 A G 0.407693 2.1674e-05
5:108635200 T C 0.090813 -1.1878e-05
5:108635959 T G 0.047703 3.8044e-06
5:108636727 A T 0.522128 3.6758e-05
5:108639183 C T 0.828591 1.0935e-05
5:108639715 C A 0.180432 1.9114e-05
5:108639741 G A 0.291409 3.0648e-05
5:108640055 A G 0.034039 2.9599e-05
5:108653295 G A 1.946123 3.0338e-06
5:108654161 C T 0.057586 3.0202e-05
5:108657053 C T 0.534585 1.6780e-06
5:108659407 A C 0.089973 3.1485e-06
5:108664713 T C 0.809930 -9.9372e-06
5:108668924 C A 0.085322 -1.6383e-05
5:108672946 T C 0.464225 1.3481e-04
5:108673453 C T 0.079716 -1.4237e-06
5:108675052 T C 0.030911 -6.8644e-06
5:108675972 G A 0.194422 5.7594e-06
5:108702128 G C 1.301309 -1.8303e-05
5:108703508 C A 0.035759 1.6013e-05
5:108704183 C T 0.053904 -3.9180e-05
5:108705095 G T 0.091782 3.7062e-06
5:108706124 G A 0.047751 -2.2697e-06
5:108706919 A G 0.050800 1.7314e-05
5:108714298 C T 1.188683 1.1386e-05
5:108715095 G T 0.026020 -8.3024e-06
5:108726104 T C 0.044300 -3.0717e-05
5:108728519 T C 0.107751 -2.6847e-05
5:108728983 G A 0.049807 -3.2707e-05
5:108730773 T C 1.518153 -9.5938e-05
5:108738215 G A 0.053435 5.7476e-05
5:108741379 C T 0.073848 -1.1506e-05
5:108744375 G A 0.112646 -6.4055e-05
5:108746637 G A 0.151867 -1.0358e-04
5:108754760 C A 0.111171 7.5118e-06
5:108784915 G A 0.038309 1.7703e-05
5:108802175 G A 0.083007 -3.7105e-05
5:108810213 G A 0.052381 3.2466e-05
5:108822016 T C 0.103824 4.3040e-06
5:108828810 G A 0.145648 -4.2412e-05
5:108829556 T C 0.138516 -1.4459e-05
5:108835126 G T 0.077380 6.2449e-06
5:108842883 A G 0.021205 2.3200e-06
5:108844343 T G 0.285996 2.6111e-05
5:108852857 T C 0.254011 -1.4750e-06
5:108858276 G T 0.053302 -1.9369e-06
5:108860847 G A 0.234455 -1.1522e-07
5:108862162 A G 0.983021 -2.9406e-06
5:108869741 C A 0.096569 -3.5525e-06
5:108886067 C T 0.059803 6.5583e-06
5:108896585 G A 0.022728 -3.6732e-06
5:108903535 T C 0.092934 1.7808e-05
5:108909280 G C 0.071063 -1.4832e-05
5:108911758 T G 0.350117 2.5884e-05
5:108926303 G C 0.031108 6.4868e-06
5:108934080 C G 0.077057 -8.8963e-06
5:108944883 T C 0.162263 -1.9735e-07
5:108953409 G A 1.430088 -9.1497e-06
5:108963948 A G 0.092594 -5.3049e-06
5:108964099 T G 0.477223 1.2108e-05
5:108967348 C G 0.199338 1.3743e-05
5:108969592 G T 0.099125 8.7055e-06
5:108983551 G A 0.047975 -3.8247e-06
5:108986371 T C 0.681022 4.4433e-06
5:108990931 C T 0.146009 -1.2810e-05
5:108998626 A G 0.111739 2.2600e-05
5:109000325 A G 0.153179 1.2019e-05
5:109007450 G C 0.138567 1.3025e-05
5:109013192 T C 0.029279 -9.9153e-06
5:109013428 G A 0.052129 2.2285e-05
5:109017218 G A 0.107591 -2.4632e-05
5:109022550 A G 0.027923 -3.5510e-06
5:109024477 A G 0.629569 1.2719e-07
5:109024678 T C 0.050861 -1.7449e-06
5:109024742 C T 0.218299 4.5192e-06
5:109026663 C G 0.644756 4.1455e-06
5:109029868 T C 0.068272 3.6527e-06
5:109036678 C G 0.020637 -3.9735e-05
5:109036753 T G 0.042059 5.4667e-06
5:109037077 C T 0.049835 4.7234e-06
5:109037267 T G 0.040658 1.4794e-05
5:109044248 C T 0.574981 -1.7665e-05
5:109052847 T C 0.024955 -1.6009e-06
5:109053133 G A 0.323544 -4.1200e-06
5:109054855 A G 0.258285 3.5713e-06
5:109066741 G T 1.318244 1.9797e-05
5:109075276 C T 0.030554 -8.9207e-07
5:109079110 G C 0.029881 -1.1326e-06
5:109088305 T A 0.026447 7.3858e-06
5:109101206 G C 0.062366 5.6830e-06
5:109103566 C G 0.580410 1.3768e-05
5:109104703 A G 0.508209 -3.1727e-06
5:109104820 C T 0.096484 -1.0836e-05
5:109122180 C G 0.056811 -1.4080e-05
5:109122698 C T 0.130842 6.4428e-06
5:109132323 T C 0.145968 2.2226e-05
5:109134028 G A 0.104466 -1.6989e-06
5:109136025 A G 0.234431 4.9420e-06
5:109149543 G A 0.030680 2.3945e-05
5:109150482 G A 0.069193 4.8000e-06
5:109156748 A G 0.043317 9.5453e-06
5:109161963 A G 0.129873 -1.3311e-06
5:109166108 C T 0.180983 -1.6980e-05
5:109172348 T C 0.673641 1.8667e-05
5:109186372 G A 0.071372 -1.3206e-05
5:109187893 T G 1.206730 1.9566e-05
5:109193177 T A 0.034348 -6.4141e-06
5:109200149 A T 0.037055 6.1065e-06
5:109205381 G A 0.181330 2.3974e-06
5:109209323 G A 0.412630 -3.9552e-06
5:109217428 T G 0.601140 2.2728e-05
5:109219577 T C 0.089993 6.1028e-06
5:109222911 T C 0.067860 4.9800e-06
5:109230421 T C 0.083551 -3.0680e-05
5:109230735 A G 0.755084 -1.4560e-05
5:109230885 A T 1.568917 8.7366e-06
5:109231464 C T 0.030796 2.0120e-05
5:109231908 A G 0.043844 1.0173e-05
5:109234034 G A 0.056583 4.4127e-06
5:109234306 C T 0.863633 3.1881e-05
5:109236367 C A 0.133963 -6.9487e-06
5:109236401 C A 1.536733 1.4037e-05
5:109236820 T C 0.032224 2.1781e-06
5:109237529 G T 0.233177 9.9643e-08
5:109238721 T G 0.197299 -9.1923e-06
5:109242811 G A 0.054343 -1.2967e-05
5:109242962 G A 0.042766 -4.0460e-06
5:109244198 C G 0.098007 -2.3020e-05
5:109244266 G A 0.045544 -1.4305e-05
5:109244830 G T 0.049593 1.4080e-05
5:109247091 T C 0.063359 9.9973e-07
5:109249345 A G 0.054183 -1.4999e-05
5:109250630 C T 0.223991 -2.6264e-05
5:109257700 T G 0.034960 1.4886e-05
5:109262604 T G 0.082096 1.6658e-05
5:109265328 G A 0.035379 -6.4862e-07
5:109266084 C T 0.021082 -1.1711e-05
5:109266209 G A 0.065906 -1.7015e-05
5:109272682 T C 0.145784 -1.5391e-05
5:109280664 G A 0.137921 8.2383e-06
5:109284830 A C 0.061731 -3.1217e-05
5:109292510 A C 0.058997 -2.2639e-05
5:109294429 C G 1.572651 8.1040e-06
5:109294493 T G 0.129469 -1.4152e-05
5:109299290 A G 0.030935 -1.2316e-06
5:109306552 C A 0.639819 8.4918e-06
5:109310536 G C 0.121567 -4.8186e-05
5:109326967 A G 0.047632 1.8799e-05
5:109328711 T C 0.026845 1.8194e-05
5:109332329 T G 0.160815 -9.1960e-06
5:109333790 A C 0.025125 1.3359e-05
5:109334102 A C 0.036157 -2.7928e-06
5:109334943 A G 0.216433 -1.9775e-06
5:109338072 T G 1.534897 2.2965e-05
5:109345357 C A 0.162753 -2.5380e-05
5:109351998 G C 0.054945 -1.9463e-05
5:109352279 T C 0.315048 2.7348e-05
5:109352713 A C 1.060819 -1.6503e-05
5:109353360 C A 0.076714 3.6877e-06
5:109355081 C T 0.256231 -1.8918e-06
5:109358019 A C 0.035062 1.8062e-05
5:109358981 C T 0.899093 1.4585e-05
5:109362712 T C 0.220020 -9.3336e-07
5:109365711 G A 0.682144 1.3869e-06
5:109369629 C T 0.937141 -3.4846e-06
5:109371279 C G 0.050987 -5.6645e-06
5:109381583 G T 1.574604 7.0152e-06
5:109381936 T C 0.151476 1.3990e-07
5:109383586 G A 1.189156 -1.1311e-05
5:109392585 G A 0.036229 1.2895e-05
5:109393830 A G 1.453145 -4.3183e-07
5:109400416 A C 0.027712 -4.1682e-05
5:109400965 T G 1.903615 8.1529e-06
5:109401174 C T 0.154913 3.3107e-05
5:109404223 A G 0.146492 7.2509e-06
5:109406780 G A 0.322868 2.2527e-05
5:109412224 T C 0.055254 -2.3453e-05
5:109416311 G A 1.314487 -7.2069e-06
5:109417147 A C 0.060163 2.4573e-06
5:109419099 T C 1.240245 4.3261e-06
5:109421526 C G 0.035606 8.9808e-06
5:109421626 A G 0.114356 1.1817e-05
5:109425043 T G 0.462937 5.9173e-06
5:109425078 G T 0.086264 1.5397e-05
5:109425143 A G 0.025128 -5.8375e-06
5:109427476 C T 0.097153 -4.3124e-05
5:109428789 G T 0.028419 -3.4984e-06
5:109433120 T C 0.160125 2.8714e-05
5:109433891 C T 0.506274 -6.1307e-05
5:109440945 T C 0.031136 1.9602e-07
5:109475723 A G 1.614018 -1.7415e-05
5:109480457 G C 0.410841 5.7604e-06
5:109484586 G A 0.784635 -2.1123e-05
5:109486807 A G 0.048294 1.8257e-05
5:109488544 A G 0.236689 1.0739e-05
5:109491112 A C 0.266679 7.2128e-06
5:109491562 T G 0.594333 -3.1967e-05
5:109492726 G A 1.897336 -1.4709e-05
5:109496394 T C 0.144802 1.6136e-05
5:109496960 G T 1.321123 -4.0640e-05
5:109497084 A G 0.051028 3.0288e-05
5:109498387 C A 0.052901 4.1372e-05
5:109500784 C T 0.085234 -4.3323e-06
5:109502028 G A 0.102440 9.2356e-06
5:109505304 C T 0.164980 -5.2520e-05
5:109513992 G A 0.024346 1.2743e-05
5:109516859 T C 0.067252 2.4616e-05
5:109517668 T C 1.571418 -2.2707e-05
5:109520259 A C 0.263564 9.0474e-08
5:109535623 G A 0.030296 1.2412e-05
5:109536583 G A 0.548388 2.5109e-04
5:109542439 C T 0.661123 6.5143e-05
5:109542527 T C 0.023863 -1.9413e-06
5:109556518 T C 0.116175 -6.7897e-06
5:109556992 G A 0.056332 1.4798e-05
5:109558295 G C 0.036630 4.8293e-06
5:109561508 C A 0.051562 4.0382e-07
5:109566823 G T 0.139661 8.0730e-06
5:109569984 G A 0.500263 1.9674e-05
5:109570655 G A 0.038996 3.4644e-05
5:109573857 A C 0.370516 2.5763e-05
5:109575285 T C 0.126647 1.3246e-05
5:109585570 T C 0.032577 -9.8067e-06
5:109587303 A G 0.310859 -2.9353e-05
5:109598385 T G 0.267437 -1.1371e-06
5:109602227 A G 0.034362 1.9225e-06
5:109603559 A G 0.166483 2.8568e-05
5:109606992 T C 0.218700 2.2772e-05
5:109609470 G A 0.053914 -5.2926e-07
5:109610219 C T 0.240952 1.2094e-05
5:109610430 C A 0.047397 3.6287e-06
5:109621282 G A 0.208824 -6.8858e-06
5:109622986 G T 0.398412 -3.0233e-06
5:109624256 C A 0.046856 -5.0976e-06
5:109624669 T C 0.051317 3.5543e-06
5:109624885 G A 0.024441 -2.5599e-06
5:109625230 T C 0.041345 2.2066e-05
5:109630435 C T 0.033311 1.0443e-05
5:109630971 G A 0.027379 1.9588e-05
5:109631614 T C 0.125015 -1.2617e-05
5:109632305 T C 0.061911 5.1233e-06
5:109632633 G A 0.029538 -1.2950e-05
5:109634255 A C 0.092574 -1.5348e-06
5:109634448 C G 0.023646 8.9798e-06
5:109647344 A G 0.080807 1.2515e-06
5:109669607 T C 0.097616 -2.1232e-05
5:109670058 A G 0.060694 -7.9246e-06
5:109676706 G A 0.084771 -2.5532e-05
5:109677843 C A 0.083343 -9.5943e-06
5:109683363 T C 0.047292 1.5035e-05
5:109696543 C T 0.155419 4.1192e-06
5:109702558 C T 0.025257 2.1497e-05
5:109702589 T G 0.100533 -1.5267e-05
5:109706758 C T 0.239487 1.5333e-05
5:109711302 C T 0.028385 8.4791e-06
5:109715591 A G 0.029708 3.5230e-06
5:109723820 A G 0.050970 -2.3110e-05
5:109726159 T C 0.128816 2.2353e-06
5:109727668 G A 0.129363 2.6742e-06
5:109734064 G A 0.028446 8.9798e-06
5:109735121 C T 0.063893 9.9485e-06
5:109746876 C T 0.064355 1.0347e-05
5:109750763 A C 0.166948 8.3590e-06
5:109752485 T C 0.060578 3.8554e-06
5:109763124 C G 0.139522 -3.3137e-06
5:109771746 C T 0.090214 -2.2676e-07
5:109776723 A G 0.024360 5.4142e-06
5:109800443 A G 0.176607 -6.9351e-06
5:109801444 C T 0.034076 -7.7404e-06
5:109837419 C G 0.029055 -5.1089e-06
5:109850885 G A 0.158105 5.8706e-06
5:109876372 A G 0.034318 2.2402e-05
5:109877710 G T 0.113724 -8.0028e-07
5:109904158 C T 0.021874 -4.9498e-06
5:109910651 C G 0.068153 1.7492e-05
5:109921200 G A 0.048264 -8.2866e-07
5:109921239 A G 1.133654 -1.5856e-05
5:109928777 A G 0.120551 5.0659e-07
5:109944157 T A 0.115312 -8.8522e-06
5:109956470 C T 0.122448 -7.0738e-06
5:109957801 G A 0.041502 1.3759e-05
5:109973902 G T 0.185953 -1.5771e-06
5:109982948 T C 1.783207 -1.0185e-05
5:109988658 T C 0.048033 1.1215e-06
5:109999508 C T 0.281845 -1.4525e-07
5:110001018 T C 0.113401 -2.1020e-06
5:110008214 T C 0.025988 2.1662e-05
5:110011369 C A 0.179103 -5.7888e-06
5:110038767 T C 0.056808 2.3730e-06
5:110040761 A G 0.185549 2.2124e-05
5:110052499 G T 1.609238 -1.5681e-05
5:110056980 C T 0.064331 1.2199e-05
5:110058997 T C 0.040723 8.3406e-06
5:110059949 A C 0.030477 -3.2812e-05
5:110062575 G A 0.054513 2.0069e-05
5:110065637 T C 0.122917 9.0369e-06
5:110068475 C T 0.034189 2.0377e-05
5:110071280 A G 0.113979 -2.8688e-07
5:110085098 T C 1.816790 9.5030e-07
5:110087158 G T 0.847107 7.2984e-06
5:110087674 G A 0.150738 -1.6757e-05
5:110096939 A G 0.124716 2.2467e-06
5:110101538 T C 0.078784 2.6661e-06
5:110102411 C T 0.121414 -9.1437e-06
5:110104037 G A 0.193355 -7.5939e-06
5:110108860 A G 0.044606 3.0794e-06
5:110109127 C T 1.777036 -7.6316e-06
5:110116650 G A 0.098816 1.4425e-05
5:110138146 G T 0.047771 2.0220e-05
5:110143002 C G 0.059269 1.4303e-05
5:110152701 G A 0.129074 2.1672e-06
5:110166945 C T 0.148365 1.2340e-05
5:110168518 A G 0.377115 8.0519e-06
5:110201448 T C 0.066582 5.0892e-06
5:110214831 T C 0.038302 8.8549e-07
5:110235499 A G 0.020926 1.2032e-06
5:110239241 G A 0.208787 -3.2067e-06
5:110246355 C T 0.215715 5.6792e-06
5:110252703 A G 0.075493 6.8544e-06
5:110257068 C T 0.085733 1.1768e-05
5:110259210 C A 0.140392 3.1127e-05
5:110267552 C T 0.434416 -1.6130e-05
5:110288939 G A 0.181785 8.4001e-06
5:110299472 T C 0.047475 -3.1201e-06
5:110300684 T C 0.056692 1.2521e-06
5:110302090 A C 0.058627 -6.1270e-06
5:110303365 C T 0.138679 3.2013e-05
5:110303851 C T 0.051099 -9.0473e-06
5:110339908 T C 0.154233 1.5795e-05
5:110342504 G A 0.090660 -2.7804e-05
5:110344780 C T 0.023248 -1.9129e-05
5:110344994 G A 0.073528 2.7845e-06
5:110345395 C A 0.153580 2.1371e-06
5:110345956 G T 1.914800 1.2988e-05
5:110351982 G A 0.037575 -6.9461e-06
5:110363330 A G 0.401393 6.0883e-07
5:110378663 A G 0.024220 -1.7419e-05
5:110380171 T C 0.023445 4.1354e-07
5:110380991 T C 1.686411 -4.1875e-07
5:110387762 G T 0.678632 -4.2142e-06
5:110393535 A G 0.096854 -8.6358e-06
5:110393581 C G 1.024948 -2.9900e-06
5:110400191 C G 0.084067 2.4788e-05
5:110401468 C A 0.063373 1.1796e-05
5:110401872 C T 1.479134 2.8310e-05
5:110403035 A G 0.039387 1.8672e-05
5:110404862 T G 0.068285 2.7837e-05
5:110405675 G A 0.859968 1.2191e-05
5:110406742 T C 0.853515 1.1263e-05
5:110408002 T C 0.703457 -2.1752e-06
5:110409148 G C 0.124066 -1.3097e-05
5:110428060 C T 0.022282 -1.7832e-05
5:110435490 T C 0.276803 -2.8859e-06
5:110435529 C T 0.093376 -1.5500e-05
5:110439509 G A 0.607382 1.6116e-05
5:110442373 C G 0.063046 -1.4712e-05
5:110442593 G A 0.021956 -1.4281e-05
5:110444810 G A 0.025903 -7.7971e-07
5:110449057 G A 0.033546 -4.6947e-06
5:110453076 G A 0.706361 -3.5756e-06
5:110457983 A G 0.180211 -8.6919e-06
5:110460958 T C 0.609445 1.5888e-05
5:110462674 C A 0.032740 -1.1941e-05
5:110468988 G C 0.056403 -4.4311e-07
5:110469639 A C 0.101305 -1.5145e-05
5:110470347 G T 0.049886 -7.2570e-06
5:110481203 C T 0.412269 -5.5031e-06
5:110485449 T C 0.084788 -2.3352e-05
5:110487112 C G 0.027522 6.6564e-06
5:110489493 G T 0.048988 -4.9895e-06
5:110490066 C T 0.189006 4.4064e-06
5:110493600 T C 0.244859 -1.2382e-05
5:110494483 C A 0.029854 1.0046e-05
5:110500803 T C 0.063179 9.7628e-06
5:110501261 C T 1.460458 5.0821e-06
5:110502742 A G 0.026753 -3.0278e-06
5:110503045 T G 0.492502 1.8370e-06
5:110504703 T C 0.076608 -4.7183e-06
5:110517505 T C 0.037058 -3.1100e-06
5:110521614 C T 0.157432 -6.4973e-06
5:110523293 C G 1.215340 1.3562e-05
5:110526948 G C 0.070478 -1.7067e-05
5:110531313 A G 0.122540 -2.4863e-06
5:110532390 G C 0.124515 1.8362e-05
5:110534482 G A 0.061554 -1.3951e-05
5:110540525 T C 0.068344 9.8350e-06
5:110553402 G A 0.688756 8.8348e-07
5:110560413 T C 0.021514 -2.0070e-05
5:110562500 C T 0.525115 -5.2117e-06
5:110568584 C G 0.069537 -2.3165e-05
5:110572412 T C 1.491682 -2.0274e-05
5:110596421 G T 0.585534 -4.3950e-05
5:110596686 C T 0.572231 -9.0955e-06
5:110596927 C T 0.031108 -5.8441e-06
5:110603489 G A 0.877440 3.9188e-05
5:110604853 A G 0.400309 -2.7874e-06
5:110615780 A G 0.031697 7.4644e-06
5:110621221 G A 0.946276 2.4241e-05
5:110626436 G A 0.032217 7.1654e-07
5:110631265 C T 1.298637 2.2252e-05
5:110631991 C A 0.027501 -7.8196e-06
5:110634273 T G 0.636005 8.2459e-06
5:110650049 C T 1.797003 1.7159e-05
5:110651969 G A 0.100614 -1.4977e-05
5:110655407 A C 0.893667 -8.1243e-06
5:110655558 T C 0.073511 -1.4145e-05
5:110656119 G C 0.132331 -9.6313e-06
5:110658712 G C 0.101053 9.4587e-06
5:110665372 G A 0.023279 3.9494e-05
5:110670780 T C 0.872877 2.5122e-05
5:110678050 A G 0.818201 -1.0159e-05
5:110679107 C A 0.047632 -2.3867e-05
5:110681863 A T 0.609615 1.8349e-05
5:110702085 C A 0.035840 8.8439e-08
5:110710330 C G 0.085053 -1.3373e-05
5:110719187 A C 0.069465 -2.5418e-05
5:110719938 A G 0.028457 -4.0600e-06
5:110721822 G A 1.768788 1.5794e-05
5:110733600 C G 0.082588 4.1219e-06
5:110735144 G A 0.087107 -8.8859e-06
5:110736737 A C 0.068724 -7.6033e-06
5:110741716 T G 0.803810 2.7723e-05
5:110748535 A G 0.082755 2.4549e-05
5:110759842 A G 0.064699 -5.8856e-06
5:110759964 G A 0.663639 1.8513e-06
5:110768850 A G 0.250312 8.5536e-06
5:110769625 G A 0.063023 -2.0545e-05
5:110772078 T C 0.037330 6.0497e-06
5:110772404 T C 0.406241 -3.0007e-06
5:110773100 G A 0.760282 1.1402e-05
5:110781490 C G 0.031877 4.3297e-06
5:110783402 A G 0.050113 -2.2390e-05
5:110784822 G A 1.614256 1.4386e-05
5:110786535 T C 0.035474 -1.0072e-06
5:110794370 T C 0.840378 -4.5764e-06
5:110798072 A G 1.621209 1.6899e-05
5:110805301 A G 0.249540 6.5773e-07
5:110808243 C T 0.027556 -7.2991e-06
5:110815788 G A 0.095365 4.8394e-07
5:110822500 C T 0.116400 -1.0054e-05
5:110822592 C T 0.163236 -1.4951e-05
5:110822930 G A 0.030473 4.2940e-06
5:110823991 C T 0.051749 -8.1989e-06
5:110825128 T G 0.644834 -1.5270e-05
5:110825540 G A 0.046122 1.2543e-05
5:110825670 G T 0.048509 -1.7075e-05
5:110828600 C T 0.112929 -2.2361e-05
5:110829078 C T 0.354482 -8.0063e-06
5:110833953 A G 0.096830 1.6738e-05
5:110836285 C T 0.499692 -1.7239e-05
5:110837447 C G 0.497680 -1.9859e-05
5:110843320 G A 0.029126 -9.0296e-06
5:110849702 A G 0.089793 -5.0791e-08
5:110859740 T G 0.388267 -9.3073e-06
5:110864277 T C 0.142803 -1.6358e-05
5:110866250 T C 0.289546 -4.6889e-06
5:110871473 A G 0.040196 -7.2997e-06
5:110877600 C G 0.100869 -1.9734e-06
5:110881168 C T 0.025407 5.6382e-06
5:110892536 T C 0.732740 -1.4171e-05
5:110895170 T G 0.040002 1.0369e-05
5:110895757 T C 0.192454 -1.1469e-05
5:110898742 T C 0.474275 -3.9641e-05
5:110908297 T G 0.033781 1.5630e-07
5:110908767 A G 0.049515 -3.3005e-05
5:110917936 A G 0.030894 -3.2354e-05
5:110919007 C G 0.085458 5.0902e-06
5:110919542 G A 0.424165 -3.6092e-05
5:110919783 G T 0.050810 -2.0603e-06
5:110926062 G A 1.458765 5.6759e-05
5:110930855 C T 0.092557 -1.4456e-05
5:110936156 C A 1.886266 2.3601e-05
5:110939652 A C 0.031819 -1.3783e-05
5:110963811 T C 0.074392 5.0279e-06
5:110973795 G A 1.447699 7.2435e-05
5:110988028 G A 0.064219 3.9042e-06
5:110990801 C G 0.552274 7.5205e-06
5:110996740 A G 0.063801 -8.3469e-06
5:111012486 G A 0.350192 -3.3180e-05
5:111017980 C A 0.108485 -6.6103e-06
5:111025453 C T 1.808862 2.4157e-05
5:111028984 G A 0.804806 2.1429e-06
5:111029370 A G 0.023642 -1.7702e-05
5:111031400 A G 1.902782 4.3550e-05
5:111039869 A G 1.098306 -5.7610e-06
5:111057011 G A 0.270092 -2.5515e-05
5:111058480 A C 0.028198 3.9869e-05
5:111061883 G A 0.157150 -3.5906e-06
5:111062263 G A 0.038228 3.2927e-06
5:111066697 C T 0.111800 -4.4381e-05
5:111071297 G A 0.246657 -2.7835e-05
5:111072368 C T 0.124342 5.3191e-06
5:111076942 G A 0.049518 -2.5471e-05
5:111077948 A G 0.055169 1.9911e-06
5:111079036 C T 0.035987 -2.3481e-05
5:111083707 C T 0.129333 -3.2057e-06
5:111084169 A C 0.199304 -2.7984e-06
5:111084245 C T 0.468992 -1.4630e-05
5:111086273 G A 0.239854 -4.8624e-06
5:111094463 A C 0.329487 -1.0958e-05
5:111101211 C T 0.823923 3.1167e-06
5:111108996 C T 0.212730 -8.6933e-06
5:111110464 A G 0.031584 -6.9756e-06
5:111111113 G A 0.151924 6.1817e-06
5:111112309 C T 0.160761 -2.5643e-06
5:111112899 C T 0.119281 8.5617e-07
5:111121409 G A 0.965220 1.5613e-05
5:111129444 A G 0.066038 1.9634e-06
5:111135151 C T 0.248874 -9.7191e-06
5:111137056 T C 0.081977 1.2765e-05
5:111141976 T G 1.543751 -2.4469e-05
5:111158565 C A 0.030626 8.1322e-07
5:111168752 G T 0.028783 -7.5569e-07
5:111176206 C G 0.086998 5.5868e-06
5:111177151 C T 0.021681 2.1133e-05
5:111185391 C T 0.031282 1.7774e-05
5:111185632 G A 0.020807 1.5843e-06
5:111191042 G A 0.032043 1.6257e-05
5:111205439 G A 0.088729 1.8942e-05
5:111214953 T C 1.442062 -6.5202e-06
5:111245325 G A 0.149422 -4.6571e-06
5:111245961 T C 0.238605 9.0918e-06
5:111257358 A G 0.114390 1.4485e-05
5:111261184 T C 1.979591 5.0099e-06
5:111275778 C T 0.855793 9.2733e-06
5:111279115 C G 0.038564 -6.2761e-06
5:111280867 C T 0.128075 -2.4845e-06
5:111281609 C T 0.027236 2.2026e-05
5:111297228 C A 0.032737 3.3405e-06
5:111303082 A G 0.047156 8.3800e-06
5:111313372 G T 0.038330 -3.9262e-06
5:111334391 C G 0.135442 9.6066e-06
5:111339088 A G 0.079835 -2.1053e-05
5:111339780 G T 0.033121 -2.3784e-05
5:111358802 C T 0.160914 8.9152e-07
5:111379937 A G 0.130046 1.9258e-06
5:111380135 T G 0.104528 2.4135e-05
5:111383474 A G 0.022942 2.0434e-05
5:111387724 C A 0.104426 2.6220e-06
5:111394176 G A 1.314898 1.2461e-05
5:111409669 T C 0.099707 3.0565e-05
5:111431372 G T 0.055573 -6.6954e-06
5:111447679 G A 0.469730 -9.9643e-06
5:111449843 G T 0.024560 -1.8581e-05
5:111461223 A G 0.040876 -4.1584e-06
5:111466355 C T 0.348662 -1.5298e-05
5:111473494 C T 0.031921 7.9684e-06
5:111476404 C T 0.197190 -1.5529e-05
5:111485372 T C 0.402216 1.9516e-06
5:111486407 A C 0.241649 -5.5102e-06
5:111486970 C A 0.023105 2.0385e-05
5:111494103 C A 0.438326 -1.4496e-05
5:111497307 G T 0.318183 -1.1241e-05
5:111498553 G A 0.120551 -9.7085e-06
5:111503893 G C 0.090697 -1.2638e-05
5:111504479 T C 1.268433 -2.0524e-05
5:111504782 A C 0.040349 -2.5012e-06
5:111506751 C T 0.271979 -4.6114e-06
5:111507747 T C 0.034974 -3.6809e-05
5:111517309 A G 0.324425 9.2014e-06
5:111517453 G A 0.042576 8.3583e-06
5:111519740 C T 1.363988 -3.2281e-05
5:111521324 G A 0.029708 8.7713e-07
5:111530284 G A 1.396525 -4.0628e-05
5:111532636 T C 0.022391 2.5191e-05
5:111533170 C T 0.027324 7.0436e-06
5:111535879 G A 0.658219 -2.3315e-05
5:111537568 T G 0.134395 2.8340e-06
5:111545670 G C 1.367031 -5.9182e-05
5:111562396 C A 0.131016 -1.8642e-07
5:111572697 A G 0.775530 3.2836e-05
5:111583948 T G 0.152700 -7.0345e-07
5:111591084 A G 0.623650 -7.9871e-06
5:111592927 A G 0.043035 1.2458e-05
5:111604275 G A 0.800896 -1.4121e-05
5:111616494 C T 0.093587 8.5331e-06
5:111619586 A G 0.322259 5.3784e-05
5:111620309 A G 0.020902 2.9819e-05
5:111629281 C T 0.298141 2.4144e-06
5:111640746 C T 0.055016 -1.5817e-05
5:111668564 T C 1.042647 -5.8863e-06
5:111668712 C T 0.040811 1.6621e-05
5:111686164 G A 0.037779 -1.8822e-05
5:111686662 C T 0.329742 5.9519e-06
5:111693371 C T 0.097354 3.7025e-05
5:111693684 G T 1.939619 1.3132e-05
5:111699278 G T 1.319662 4.6232e-06
5:111699326 A G 0.057525 -1.8696e-05
5:111716569 T C 0.062757 -1.4014e-05
5:111732551 G A 0.037408 1.2681e-05
5:111734023 T C 0.034801 -4.8010e-07
5:111737261 T C 0.222196 8.6012e-06
5:111743542 T A 0.116849 4.3953e-06
5:111756389 C T 0.032839 -7.1745e-06
5:111770880 G A 0.332744 -6.5496e-06
5:111791221 C T 0.061176 7.4295e-07
5:111811985 T G 0.089711 1.6013e-05
5:111813278 C T 0.065355 -1.2738e-05
5:111815721 A G 0.930627 1.9351e-06
5:111823546 A G 0.031632 -2.2991e-05
5:111833463 G C 1.350960 -1.8269e-05
5:111849228 A G 0.044507 2.0980e-05
5:111861921 T C 0.026651 1.8612e-05
5:111868521 T C 0.224402 2.8611e-05
5:111871096 T C 0.150272 5.3389e-05
5:111871539 T C 0.073827 -1.4721e-05
5:111872699 G T 0.382262 2.1585e-05
5:111874065 G A 1.938847 -2.0339e-05
5:111889765 A G 0.040461 8.1047e-06
5:111897917 C T 0.023102 1.2929e-05
5:111904297 C A 0.332078 -1.5720e-05
5:111904433 A G 1.971146 -1.1624e-05
5:111906740 A G 0.105323 -2.5994e-07
5:111911521 C A 0.286646 -8.4792e-06
5:111914183 G A 0.389076 3.5455e-05
5:111916131 G A 0.121377 1.3266e-06
5:111921730 A G 0.275522 1.9863e-05
5:111928366 T G 0.074409 -5.8827e-06
5:111931224 C T 0.072732 -1.5186e-05
5:111932173 T G 1.721827 1.2103e-05
5:111933306 C T 1.722659 1.2754e-05
5:111937000 T C 1.751147 2.2192e-05
5:111948391 A C 0.585133 9.0070e-07
5:111949506 T C 0.034972 2.5918e-05
5:111962253 C T 0.066004 1.2829e-05
5:111965747 G A 0.056223 -1.2364e-05
5:111968281 C T 0.186378 -2.7111e-05
5:111968357 G A 0.068109 2.6942e-06
5:111972195 G C 1.278425 4.5416e-06
5:111975392 G T 0.054853 -5.6516e-06
5:111978946 T C 0.966838 5.3408e-06
5:111979658 T C 0.049471 -1.7513e-05
5:111979706 T G 1.231065 -1.5931e-05
5:111982202 T C 0.058293 -3.0551e-06
5:111983180 C T 0.451680 2.6706e-05
5:111984667 T C 0.029283 2.7663e-06
5:111984920 G T 1.004559 -8.5144e-06
5:111986117 A G 0.088242 1.7187e-06
5:111989328 A C 0.056396 -2.5287e-05
5:111999253 A T 0.042957 2.3864e-06
5:111999867 C G 0.622181 -1.8206e-05
5:112000558 A G 0.024074 -9.3549e-06
5:112000637 G C 0.190652 -9.9678e-06
5:112015516 C A 0.041151 3.4969e-06
5:112018894 G A 0.361112 -5.1258e-06
5:112021399 G A 1.000527 -2.6673e-05
5:112023530 G T 0.046438 4.4267e-06
5:112039791 T C 0.031958 -2.3229e-06
5:112043072 G A 0.196343 -1.9872e-05
5:112044370 G T 0.056797 -2.5782e-05
5:112044612 T C 0.037782 4.9653e-06
5:112047719 A G 0.180932 -1.0419e-05
5:112052346 T C 0.083102 -8.2374e-06
5:112057815 A G 0.096110 -1.8402e-06
5:112060030 G A 0.040516 -1.0641e-06
5:112064293 G A 0.064287 -1.0967e-05
5:112064525 T C 0.024995 2.3810e-06
5:112068338 A G 0.041029 6.8743e-07
5:112079882 G T 1.005052 -3.9458e-05
5:112082255 G A 0.048920 -7.6812e-06
5:112093658 G T 0.058837 1.0224e-05
5:112094628 T A 0.033080 1.9559e-06
5:112098095 G A 0.096681 -2.3264e-06
5:112102231 G C 0.043470 -1.0731e-06
5:112102584 T C 0.034467 9.5233e-06
5:112115423 G T 0.049437 6.9356e-06
5:112159385 G A 1.945725 -2.2972e-06
5:112159545 C A 0.031744 -1.3756e-05
5:112171097 G A 0.040478 -2.4029e-06
5:112176756 A T 1.541265 -1.3530e-04
5:112178492 T C 0.029473 -1.5397e-05
5:112178795 A G 0.038928 -8.2288e-07
5:112183157 G A 1.061000 -2.2523e-05
5:112189209 C T 0.105544 -5.9385e-06
5:112192072 G A 1.096718 -2.4014e-06
5:112196595 G A 0.029497 -1.4233e-05
5:112200971 C T 0.146237 -2.8179e-05
5:112212608 A G 1.336586 -2.4036e-06
5:112220636 C T 0.047312 -1.2168e-05
5:112221913 G A 0.179126 -1.1988e-06
5:112222787 T C 0.029347 -1.4493e-05
5:112228667 A G 0.692047 -2.8887e-06
5:112229367 A G 0.037517 -6.5113e-07
5:112229523 G A 0.667997 7.3812e-06
5:112233148 C A 0.038364 1.6633e-05
5:112235182 C T 0.049471 -2.6236e-05
5:112242968 T C 0.686475 1.7832e-06
5:112252066 T C 0.921444 1.1203e-08
5:112258392 G A 0.224793 1.1568e-05
5:112296901 G C 0.032108 3.6865e-06
5:112303750 T C 0.029102 5.6243e-06
5:112304202 G T 1.014357 2.8398e-05
5:112306806 G A 0.069197 3.7336e-06
5:112311102 A C 0.041580 -3.4081e-06
5:112317417 C T 0.390891 2.6441e-06
5:112323463 C G 0.063328 -1.0353e-05
5:112330357 C T 0.028983 -5.5164e-06
5:112343878 C T 0.032421 1.8885e-05
5:112347759 T G 0.027559 8.1976e-06
5:112349070 C T 1.513723 -2.2676e-05
5:112349297 C T 0.437003 -6.5065e-06
5:112350098 T C 0.436945 -8.7872e-06
5:112364689 A T 0.027834 -7.1260e-07
5:112369121 G A 0.065756 -1.4066e-05
5:112369995 G A 0.320352 3.9184e-06
5:112377864 T C 0.442079 2.5410e-05
5:112393420 T C 1.019855 -4.4556e-05
5:112397781 T C 0.049427 -8.9285e-06
5:112398085 T G 1.858782 -1.9679e-05
5:112398161 A G 1.506081 -7.4754e-06
5:112398203 C T 0.261725 1.1401e-05
5:112400208 A G 0.046302 2.6712e-07
5:112403460 T G 0.021592 1.6672e-06
5:112403779 A G 0.030653 1.0662e-05
5:112407273 A G 0.071400 2.3061e-05
5:112408231 T C 0.047961 -2.8444e-05
5:112408670 T C 0.040179 -8.1971e-06
5:112408938 G A 0.368578 -1.1059e-05
5:112408964 T C 0.098931 3.9024e-06
5:112425072 T C 0.740658 3.6390e-05
5:112428766 A G 0.046241 3.8917e-07
5:112431107 T C 0.159758 3.1335e-05
5:112436122 G A 0.446145 2.8608e-05
5:112445179 A G 0.041828 -2.3034e-07
5:112449744 A G 1.096229 -2.9139e-05
5:112456099 A G 0.039734 -1.0875e-05
5:112473720 T C 1.868784 -8.4464e-06
5:112480208 T C 0.025771 -5.0321e-06
5:112482049 C T 1.344154 -3.4198e-06
5:112484466 C G 0.028610 -1.0614e-05
5:112485651 C T 0.076785 -2.5245e-05
5:112490061 G A 0.061425 -9.6507e-07
5:112491901 T G 1.298474 -5.9127e-05
5:112492301 T G 0.116770 3.6075e-06
5:112493256 A C 0.064539 -1.6320e-05
5:112495421 C T 0.072202 -3.4056e-05
5:112496479 A G 0.028120 -1.3626e-05
5:112499853 T C 0.056536 1.8893e-05
5:112500310 A G 0.046200 -2.0344e-05
5:112510058 T C 0.176998 2.4168e-05
5:112512160 C T 0.024271 -5.1840e-06
5:112513773 A C 0.038517 5.0024e-06
5:112517609 C T 0.031897 6.4972e-06
5:112521248 T C 0.384483 2.7306e-05
5:112525356 G A 0.112680 5.7148e-06
5:112526403 G A 0.065385 -1.2802e-05
5:112528392 G A 0.045003 1.8542e-05
5:112532750 C G 0.080712 1.4356e-05
5:112533615 C G 0.068054 -3.0783e-05
5:112535345 C T 1.334128 -8.7275e-05
5:112538543 A T 0.030092 -4.7745e-06
5:112543958 A G 0.047672 -2.3188e-05
5:112545898 G C 0.224392 2.8847e-07
5:112561232 C T 1.502110 -6.7250e-05
5:112562065 G A 0.047666 -9.7551e-06
5:112567951 T G 0.053785 1.9991e-05
5:112568083 C T 0.020572 7.1869e-06
5:112569668 C G 0.036208 9.0407e-06
5:112580290 C T 0.076442 2.8556e-05
5:112583438 G A 0.249221 1.8927e-05
5:112587455 T C 0.144914 -3.5889e-06
5:112604353 C T 0.036273 1.3800e-05
5:112605760 A C 0.050810 1.1286e-05
5:112615395 G C 0.060374 1.0574e-05
5:112616203 C T 0.136431 -1.1873e-05
5:112622366 C A 0.049165 -9.4922e-06
5:112630074 A G 0.046180 -4.1294e-07
5:112655413 G A 0.142116 -1.7687e-05
5:112673962 T G 0.973747 2.8331e-05
5:112689243 G A 0.058793 -4.4577e-06
5:112692298 A G 0.251862 4.1767e-05
5:112693442 A G 0.454169 -3.8392e-05
5:112711486 T C 0.414092 -1.0962e-05
5:112713654 A G 0.048019 -2.4997e-06
5:112717759 A G 0.109199 -2.5701e-05
5:112723567 G A 0.255153 4.0086e-05
5:112725635 C T 0.053326 9.1998e-06
5:112730165 A G 0.824171 1.5503e-05
5:112730597 T C 0.056610 -5.7477e-06
5:112738734 A G 0.088423 2.3916e-05
5:112739130 A G 1.077887 3.0086e-05
5:112742968 A C 0.053105 -8.4734e-06
5:112769659 T C 0.047411 -4.0822e-06
5:112784772 T C 0.037684 1.5872e-06
5:112786250 G A 0.100026 1.5009e-05
5:112821137 A G 1.317044 -4.3855e-06
5:112827399 G A 0.406527 2.4218e-05
5:112841809 C T 0.070563 -3.3887e-06
5:112847194 T C 0.054095 1.0927e-05
5:112847671 T A 0.030180 9.8708e-06
5:112859017 G C 0.020304 5.9235e-06
5:112862092 G A 0.040359 3.0204e-06
5:112863799 C A 0.048940 -5.7473e-06
5:112873928 T C 0.426773 -2.3469e-05
5:112878912 A G 0.039829 1.6419e-05
5:112888882 T A 0.374477 4.0509e-05
5:112889370 C G 0.132273 1.4585e-05
5:112893148 G A 0.054410 -3.8161e-06
5:112903046 C T 0.070325 -4.3870e-05
5:112906681 T C 0.066405 6.6631e-06
5:112911738 C G 0.028062 4.6619e-06
5:112920108 G C 0.083262 8.1940e-06
5:112936032 T G 0.089069 7.6737e-06
5:112951922 T G 1.304882 -1.0845e-05
5:112952502 T C 0.042025 1.5023e-05
5:112960309 C A 0.048689 9.0211e-07
5:112965011 T C 0.688138 2.6681e-05
5:112965621 C T 0.250462 3.0299e-05
5:112970526 A G 0.047717 2.8085e-05
5:112971676 C A 1.624034 -1.0333e-05
5:112993158 C T 0.057760 -3.2671e-06
5:112996024 A G 0.077754 2.8244e-05
5:112996654 C T 0.346663 3.9270e-06
5:113007120 C T 1.818735 1.3161e-05
5:113007302 T G 0.319546 -1.2268e-05
5:113007565 G C 0.249224 -1.2812e-05
5:113009185 T C 0.940333 1.0815e-06
5:113012209 A G 0.034406 1.2780e-05
5:113012575 G A 1.737177 -2.7152e-05
5:113017032 T G 0.056138 -7.7232e-06
5:113018908 C A 0.300901 -1.2424e-05
5:113030009 G A 0.082395 -9.5190e-06
5:113030164 A G 1.559529 -2.5377e-05
5:113043036 C T 0.068452 -1.7357e-06
5:113044401 A G 0.031608 2.1697e-05
5:113051271 C T 0.110678 1.9522e-06
5:113053253 A C 1.615715 -3.0390e-05
5:113058627 G A 1.539307 -2.4081e-05
5:113069453 T G 1.872500 -2.7967e-05
5:113074136 G T 0.266876 1.3554e-05
5:113083032 T G 0.135956 -1.0707e-05
5:113085683 T C 1.042494 -3.0902e-05
5:113090409 T C 0.317186 -9.3684e-06
5:113096759 T G 0.100825 3.1321e-06
5:113104838 G A 1.145635 -2.0312e-05
5:113118517 A C 1.395080 -1.2313e-05
5:113118963 C G 0.707030 2.6651e-05
5:113119446 C T 0.139678 -3.2221e-05
5:113119543 A G 0.034858 -9.8488e-06
5:113119623 G C 0.331452 1.6944e-05
5:113124622 G A 0.117556 -1.1460e-05
5:113127265 T C 1.867801 3.0726e-06
5:113127467 A G 0.796884 2.7697e-06
5:113128300 C A 1.845073 5.3790e-06
5:113134457 A C 1.814251 2.3040e-06
5:113135451 T C 0.033417 -4.4830e-06
5:113136485 A G 0.050630 1.7412e-06
5:113138897 T G 0.220009 -2.2922e-05
5:113145730 A G 0.040159 -1.3858e-05
5:113148083 T G 0.044415 2.3752e-05
5:113175959 G A 1.487402 1.4419e-05
5:113177982 G A 0.133450 -4.1715e-05
5:113182983 A G 0.085601 1.5773e-05
5:113184176 G A 0.032213 3.0478e-05
5:113185123 A G 0.151839 4.7466e-05
5:113191401 G A 0.080746 9.0871e-06
5:113203632 A G 0.113751 -6.8128e-06
5:113204206 A G 0.046040 5.7781e-06
5:113205328 T C 0.110015 -1.2507e-05
5:113206679 T G 0.124522 8.4480e-06
5:113210869 T C 0.345548 5.9237e-06
5:113211923 C A 0.132239 -4.2416e-05
5:113211999 G C 0.077774 -1.9807e-05
5:113220313 C T 0.772538 7.8123e-05
5:113223649 T C 0.537940 -1.2335e-05
5:113230953 G A 0.078424 1.2857e-05
5:113232084 A G 0.065246 -1.4971e-05
5:113232296 T C 0.033179 -1.3895e-05
5:113234837 A G 0.412545 7.6271e-05
5:113243407 G C 0.245872 -4.6751e-06
5:113245140 G C 0.334612 6.1800e-06
5:113245667 C T 0.098044 -2.8208e-05
5:113246018 T G 0.251379 9.0103e-06
5:113249827 C T 0.053245 -1.3260e-05
5:113250798 T C 0.432964 1.3445e-05
5:113252993 C A 0.429681 1.4396e-05
5:113254455 C T 0.024866 2.0682e-06
5:113257081 G A 0.095535 -6.6697e-06
5:113270723 T C 0.540361 -1.2246e-05
5:113276728 C T 0.043973 -9.1142e-06
5:113278183 T C 0.645324 -1.0836e-05
5:113285418 C T 1.860366 1.7789e-05
5:113296006 C T 0.806934 1.8704e-06
5:113303743 C T 0.351361 -6.6875e-06
5:113306851 C T 0.366715 -9.1807e-06
5:113308063 G A 0.024475 3.3969e-06
5:113308201 A G 0.602534 -5.0154e-07
5:113309137 C A 0.052439 -2.2012e-05
5:113321924 A G 0.380219 2.4544e-05
5:113346704 G A 1.485012 2.1284e-05
5:113356456 C A 0.024047 6.4803e-06
5:113368076 T C 0.082680 4.5036e-06
5:113369605 C T 1.831852 1.3841e-05
5:113370285 A G 0.050562 -1.4366e-05
5:113383420 G T 0.050481 -1.2018e-05
5:113388257 T C 0.213895 1.4514e-05
5:113389560 C T 0.638079 2.0500e-05
5:113392719 T C 1.781398 -1.5886e-05
5:113395126 G A 0.284052 -6.1788e-07
5:113404038 C T 0.354238 -5.5550e-06
5:113408796 C T 0.044065 -2.5985e-05
5:113410817 T C 0.043606 2.4393e-05
5:113413776 C T 1.167496 -6.1465e-06
5:113414173 T G 0.087477 2.5116e-05
5:113414351 C T 0.280744 3.7730e-06
5:113415686 G C 0.160495 3.4628e-06
5:113432990 C T 1.260916 -4.5967e-07
5:113446214 G A 0.371468 1.4653e-05
5:113450566 A C 0.076370 -1.3230e-05
5:113450775 T C 0.028123 -1.4102e-05
5:113455547 A G 0.373827 3.1023e-05
5:113466377 A G 0.319750 -3.0304e-05
5:113472277 G A 0.179507 -2.0206e-05
5:113486177 G A 0.252352 -1.2837e-05
5:113488994 G A 0.080637 1.1259e-05
5:113490355 G T 1.760975 1.9058e-05
5:113502854 G T 0.721745 1.1587e-05
5:113520370 A G 0.028504 1.1638e-05
5:113520917 C T 0.248129 2.3501e-05
5:113529449 T C 0.217089 -3.1320e-05
5:113550042 A C 1.375670 1.8132e-06
5:113565725 G A 0.275909 1.9972e-05
5:113574606 G A 1.642920 1.4374e-05
5:113575664 T C 0.030126 -1.2218e-05
5:113584592 T C 1.638289 1.4376e-05
5:113592263 T C 0.125212 4.8139e-06
5:113596658 A G 1.718399 -7.6968e-06
5:113597712 T G 0.266526 1.4659e-05
5:113598972 G A 0.127626 -1.6135e-05
5:113603570 T C 0.037820 8.4175e-06
5:113604818 T C 0.087766 4.2459e-06
5:113605294 G A 0.124213 3.8653e-05
5:113616399 G A 0.124845 4.1839e-05
5:113616863 T C 0.039703 1.2836e-05
5:113617360 C G 1.874091 -3.9999e-05
5:113631725 G A 0.446013 1.2953e-05
5:113638683 C T 0.208328 -1.2551e-05
5:113642821 C T 0.182251 -1.2939e-05
5:113643005 A C 0.399204 -2.2962e-05
5:113648991 G A 0.291120 9.4427e-06
5:113658892 A G 0.207722 -2.2337e-05
5:113662439 G A 0.059028 -5.0925e-06
5:113698544 C G 0.889530 -1.4072e-06
5:113700382 G A 0.803320 -1.2672e-05
5:113700560 C G 0.138859 -1.0148e-05
5:113707543 G A 0.025852 5.7365e-06
5:113710358 T C 0.699112 2.2596e-06
5:113711389 T G 0.784444 1.1150e-05
5:113712359 C G 0.363421 -3.3378e-06
5:113714993 G T 0.053935 4.5026e-06
5:113716688 A G 0.121227 -6.5087e-06
5:113719742 G A 0.057260 -5.4010e-06
5:113735530 A G 0.070213 2.0290e-06
5:113748571 T C 0.788235 1.3836e-05
5:113753724 G A 0.080307 -2.6644e-05
5:113758490 C A 0.085696 2.7007e-05
5:113770064 G A 0.036898 1.0046e-05
5:113773628 A G 0.185953 -9.7128e-06
5:113774806 T C 0.077288 6.2568e-06
5:113779421 A G 0.871592 -2.5337e-05
5:113780089 G A 0.036796 1.1168e-05
5:113780886 G T 0.091227 -1.3898e-05
5:113783989 C T 0.440624 3.2079e-05
5:113798016 T G 1.650546 6.4204e-06
5:113799744 A G 0.467935 -1.7032e-05
5:113804074 G C 0.080202 -6.4011e-06
5:113804830 T C 0.078322 -7.9575e-06
5:113814354 T C 0.033577 -7.4764e-06
5:113822197 A G 0.915909 5.7229e-06
5:113824434 C G 0.037310 -4.2878e-06
5:113838634 C T 0.121703 2.2286e-05
5:113858051 G C 0.392714 -2.7681e-06
5:113859442 G C 0.032805 2.0267e-05
5:113862664 T C 0.163096 -1.9727e-06
5:113918849 T C 0.925503 8.9028e-07
5:113919791 C T 0.593946 -2.7554e-06
5:113929569 T C 0.076826 9.2443e-06
5:113947101 T G 0.033747 -3.5376e-05
5:113953334 C T 0.033220 1.4315e-06
5:113958751 T C 0.028671 -6.0835e-07
5:113962288 A G 0.160757 -5.5766e-06
5:113962849 C T 1.881044 -1.3504e-05
5:113969331 C G 0.037830 -1.6966e-05
5:113981561 G A 0.092003 1.8481e-05
5:113984073 C T 0.081626 -7.9554e-06
5:113986879 A C 0.349549 -5.0220e-05
5:113992200 G A 0.429432 6.4668e-06
5:114005400 T C 0.074096 1.2714e-05
5:114014225 C T 0.082330 -7.7930e-07
5:114019518 T G 0.048073 1.2623e-05
5:114020281 A G 0.056107 1.2690e-05
5:114032514 C T 0.084928 -3.6637e-06
5:114034445 A G 1.346802 8.5190e-06
5:114037929 A C 1.076040 -1.9923e-05
5:114038368 G A 0.054346 -1.1032e-05
5:114074638 T C 0.118035 3.1527e-05
5:114075585 A G 0.488609 -2.5284e-05
5:114107043 A G 0.099353 1.6897e-05
5:114118583 A G 0.120911 3.1404e-05
5:114120883 A G 0.054445 -8.4368e-06
5:114124431 A G 0.089096 -1.6241e-05
5:114128895 G A 0.092944 5.6024e-06
5:114136369 C T 0.061289 -3.8940e-06
5:114165361 A C 1.641078 8.5903e-07
5:114165953 C A 0.223827 5.4901e-05
5:114167147 G A 0.578133 -1.5457e-05
5:114177104 C T 0.122509 3.5232e-05
5:114192489 G A 0.049767 -3.1568e-05
5:114218566 A G 0.116485 -1.8663e-05
5:114218628 T G 0.026716 1.1177e-05
5:114221239 C T 0.125025 2.9663e-05
5:114245560 A G 0.126436 3.0794e-05
5:114245902 C G 0.520224 -1.2299e-05
5:114261631 T C 0.125970 2.6326e-05
5:114267108 A G 0.070064 1.3667e-05
5:114267811 T C 0.281740 -2.0263e-06
5:114268470 C A 0.980322 -1.2393e-05
5:114306194 A C 0.036715 4.3341e-05
5:114321340 G A 0.035487 -7.4403e-06
5:114340007 T C 0.059963 1.3061e-05
5:114341719 T C 0.125226 3.4429e-05
5:114354070 C G 0.394553 -1.8368e-05
5:114361369 A G 0.460506 1.3927e-06
5:114365284 T G 0.127646 -2.4695e-05
5:114367728 C T 0.125379 2.8550e-05
5:114368768 C T 0.042017 8.6184e-07
5:114386186 C A 0.038466 -4.4349e-06
5:114390062 C T 1.033118 3.1411e-06
5:114391581 G C 0.185675 -9.4025e-06
5:114400398 C T 0.064287 1.8451e-05
5:114401208 A G 0.071056 1.1948e-05
5:114404447 A G 0.073752 -2.7918e-06
5:114407693 T G 0.124332 2.1937e-06
5:114416996 A G 1.603373 5.9354e-06
5:114421209 A G 0.087865 -1.0583e-05
5:114427052 A G 0.981148 -2.2421e-06
5:114429753 T C 0.043916 1.2860e-05
5:114429940 C A 0.036110 -2.6179e-05
5:114436451 A G 0.115924 -1.6631e-05
5:114439937 T C 0.047054 1.6026e-05
5:114444560 G A 0.053792 -1.2383e-05
5:114444980 C G 0.229502 -8.5806e-06
5:114445575 T G 1.398378 -3.6326e-06
5:114446198 T C 0.026264 2.2576e-05
5:114451587 C A 0.899080 3.2939e-06
5:114452294 T C 1.927631 -1.7834e-05
5:114452634 T C 1.915106 -2.4098e-05
5:114462355 T C 1.895173 -3.1382e-05
5:114468364 C T 0.023051 2.3342e-06
5:114469724 C T 0.091924 2.1377e-05
5:114469808 C T 0.023483 5.3586e-06
5:114475161 C G 0.609350 -2.5047e-05
5:114488468 T C 0.770849 -8.5645e-06
5:114508161 G A 0.612634 -3.0821e-05
5:114508651 C G 0.693343 -3.0672e-05
5:114509645 T C 0.047985 -7.2887e-06
5:114513668 G A 0.102015 -3.0558e-05
5:114514738 C T 0.125433 1.6605e-05
5:114515163 T C 0.045881 -4.1232e-06
5:114515588 G A 0.502834 4.4228e-06
5:114515657 T C 0.039669 2.9923e-06
5:114525350 T G 0.248632 1.3167e-05
5:114526010 C T 1.816756 6.5749e-06
5:114526788 T C 0.034855 8.3263e-07
5:114528472 T C 0.049002 3.6208e-06
5:114533832 C A 0.131784 2.8349e-05
5:114538618 C A 0.439090 5.3862e-05
5:114544875 G A 0.058644 5.4327e-06
5:114553787 A G 0.086814 1.3049e-05
5:114557324 T G 0.142833 -2.4408e-05
5:114562774 C A 0.176033 1.5424e-06
5:114563126 C T 0.174136 1.9169e-05
5:114564742 T C 1.272013 -4.9555e-06
5:114567867 C G 0.142234 1.8059e-05
5:114586449 T C 0.035651 -1.1689e-05
5:114587149 A G 0.115390 -2.9734e-05
5:114590343 A G 0.887201 -2.5653e-05
5:114595454 G A 0.075456 -5.5541e-06
5:114617583 G A 0.660263 3.6071e-06
5:114635340 C T 0.186626 -1.7810e-06
5:114638625 G A 0.368779 3.7667e-05
5:114638909 T C 1.777257 -1.5180e-05
5:114644760 A G 0.066103 -1.5463e-05
5:114645509 A G 0.078842 1.4977e-05
5:114645934 A G 0.077652 -4.4433e-05
5:114649524 A G 0.033386 6.9845e-06
5:114658984 A G 0.653721 -9.0783e-06
5:114661491 T C 0.225905 1.1861e-05
5:114672810 G C 1.978268 1.6624e-05
5:114673479 C T 0.426583 4.9058e-05
5:114674583 C G 0.902979 -7.7036e-07
5:114677540 T C 0.030993 -8.9087e-06
5:114681007 T C 0.198624 -4.5376e-06
5:114682226 C G 0.067558 8.6379e-06
5:114683721 G A 0.386009 1.4457e-05
5:114683779 C T 1.165429 7.0269e-06
5:114683953 C T 0.043783 3.2781e-06
5:114684036 T C 0.050603 1.3865e-05
5:114684106 G C 0.668283 9.7474e-06
5:114685208 G A 0.040737 1.0357e-06
5:114696135 C T 0.178419 -7.5278e-06
5:114697053 C T 0.726205 1.4411e-05
5:114706443 A G 0.160234 -1.5578e-05
5:114706752 G A 0.145968 2.1224e-05
5:114710918 C T 0.088875 2.5347e-05
5:114711938 C T 0.037551 1.5682e-05
5:114716967 A G 0.072399 -1.4033e-05
5:114717922 C T 0.036239 -9.0472e-06
5:114719148 C T 0.962741 1.4129e-05
5:114719236 C T 0.122050 4.3323e-06
5:114727815 C T 0.033393 -1.6204e-07
5:114730406 T G 0.244216 3.7449e-06
5:114731010 G T 0.203571 3.7720e-06
5:114738441 G C 0.063709 -2.6697e-05
5:114744304 G A 0.881105 -2.6691e-05
5:114749496 C G 1.032570 -1.7770e-05
5:114750119 A G 0.137305 -7.1599e-05
5:114753933 T G 0.104613 6.7954e-05
5:114754424 G A 1.096650 -1.7014e-05
5:114758386 T C 0.054214 -1.9043e-05
5:114761601 C T 0.273563 -6.6696e-06
5:114776341 C T 1.187228 -1.3726e-05
5:114787125 A G 0.035756 -1.3104e-05
5:114795608 A G 0.880394 1.1352e-05
5:114813282 C T 1.778134 2.4559e-05
5:114813590 A G 0.062985 -1.7934e-05
5:114814289 T C 0.089674 1.3185e-05
5:114821667 C T 0.097361 -1.4349e-05
5:114825668 C T 1.417716 9.9681e-06
5:114844882 T C 1.094712 -2.5655e-07
5:114856710 C T 0.075231 8.8494e-06
5:114865268 A G 0.144547 3.0325e-06
5:114871727 G A 1.085336 3.3554e-07
5:114895968 C A 0.112762 1.2958e-05
5:114896288 C T 0.412813 -1.2916e-06
5:114903463 A G 0.040879 -1.6614e-06
5:114908647 T C 0.047727 7.7113e-06
5:114909429 A T 0.081239 -3.4145e-06
5:114911660 G C 0.050559 1.2393e-05
5:114911776 G T 0.078716 -9.2288e-06
5:114929837 T A 1.092502 -1.4946e-05
5:114960881 C T 0.725114 -3.4413e-05
5:114971322 A G 1.257210 -4.1556e-06
5:114973671 A G 1.073603 -1.4452e-05
5:114973862 C T 0.022582 -9.9772e-06
5:114977989 C T 0.830961 -1.8914e-05
5:114992696 C T 0.911428 5.7105e-06
5:114993694 A G 0.043552 -3.2278e-06
5:115009025 C T 0.358542 1.0557e-05
5:115017389 T C 1.604482 4.4611e-06
5:115022572 C T 0.076289 -4.8257e-06
5:115033709 C T 0.555439 -2.3993e-07
5:115034098 A G 0.455240 5.3153e-06
5:115035937 T G 0.046795 -1.2701e-05
5:115038096 G A 0.067231 5.1673e-05
5:115045072 C T 0.096830 -1.0060e-05
5:115051490 C T 1.138281 6.8475e-06
5:115052306 A G 0.032781 7.9481e-06
5:115068172 C A 0.341913 -1.5780e-06
5:115068325 C T 0.531035 -3.5398e-07
5:115070991 C T 0.136955 1.5042e-05
5:115079058 G A 0.791186 2.9861e-05
5:115081543 G A 0.774949 -2.9230e-05
5:115086632 A C 0.338905 5.4543e-06
5:115090694 C T 0.518463 1.8468e-05
5:115106833 T C 0.027862 2.3680e-05
5:115110090 C A 0.896652 3.0874e-05
5:115110784 A G 0.031309 4.3095e-05
5:115112816 T C 0.035681 -3.9020e-06
5:115113683 C T 0.099445 -1.2276e-05
5:115114770 G T 1.692901 -1.9549e-05
5:115115407 T C 0.043558 5.1775e-06
5:115115802 C T 0.747641 -3.9046e-05
5:115117355 T C 0.031333 7.3366e-06
5:115117708 A C 0.062302 -3.7685e-05
5:115121068 A G 0.036609 -1.6656e-05
5:115121239 C G 0.480997 1.7335e-05
5:115127182 G A 1.088701 8.7623e-06
5:115127453 T G 0.085142 -7.8270e-06
5:115128540 A G 1.678543 1.0958e-05
5:115135973 G A 0.051113 1.4479e-05
5:115136309 C G 0.081905 -7.4445e-07
5:115136538 A G 0.042817 2.2667e-05
5:115138360 A G 0.032390 5.2578e-07
5:115143515 G A 0.021103 -2.4081e-05
5:115157245 G T 0.063226 -7.2597e-06
5:115162675 G C 0.031166 9.4261e-06
5:115169920 A G 0.368214 7.8650e-06
5:115170923 C T 0.030082 2.8525e-05
5:115175916 G T 0.784053 2.0636e-05
5:115177207 C T 0.043518 3.2400e-05
5:115178395 T C 0.727848 3.8095e-05
5:115178487 A G 0.030751 1.5653e-05
5:115196388 C T 0.036011 2.9223e-06
5:115196792 G A 0.401550 1.1060e-05
5:115206879 T C 0.339027 -1.1608e-05
5:115211224 G A 0.625860 2.4783e-05
5:115219456 C G 1.823304 -2.6377e-05
5:115226115 G A 0.424842 8.5389e-07
5:115229141 A G 0.076567 -1.1055e-05
5:115231657 T C 0.150942 -3.4706e-05
5:115233116 A G 0.818113 1.8572e-05
5:115239313 A G 0.324904 1.1505e-05
5:115243122 C A 0.080477 2.3204e-06
5:115244235 G A 0.032750 1.1701e-05
5:115244374 A G 0.467214 -9.4749e-06
5:115250272 G T 0.502008 -2.3863e-06
5:115254723 C T 0.668932 2.6210e-05
5:115254983 G A 0.030384 1.1639e-05
5:115256858 A C 0.140444 4.1320e-05
5:115257375 A G 0.070570 -1.2746e-05
5:115258475 A C 0.045238 8.3081e-06
5:115258955 A G 0.070553 1.4571e-06
5:115259850 A G 0.050606 1.5295e-06
5:115259912 T C 0.923926 -1.1815e-05
5:115260800 T C 0.034314 -5.6202e-06
5:115261314 A G 0.044473 -7.2470e-06
5:115270556 T G 0.069044 -4.0529e-06
5:115270867 A G 0.923718 -3.8356e-06
5:115281872 C A 0.063913 1.3142e-06
5:115282816 C T 0.038391 -1.0384e-05
5:115291291 A G 1.800169 8.6148e-06
5:115292955 A G 0.025781 3.3265e-06
5:115293388 A G 0.023129 1.9976e-06
5:115298518 G A 1.622266 1.9030e-05
5:115298977 T C 0.831070 -2.5215e-07
5:115300122 A C 0.105547 -6.2846e-06
5:115300934 C T 0.026291 -1.0094e-05
5:115302027 C T 0.602680 1.2237e-05
5:115302941 A C 0.071923 -3.9857e-06
5:115310204 T G 0.111732 -2.5905e-05
5:115310760 T C 0.133144 -4.2044e-05
5:115317071 T C 0.858516 2.5601e-05
5:115322447 C T 0.296641 -2.3742e-05
5:115324753 A C 0.223192 1.6993e-05
5:115324915 A G 0.145417 -1.3771e-05
5:115334574 G T 0.109746 -5.7276e-06
5:115337166 A G 0.085672 1.5720e-06
5:115338958 T G 0.060779 1.7920e-05
5:115341638 C G 1.677436 -6.9304e-06
5:115341798 C T 0.037378 -1.6256e-05
5:115349547 A C 0.117362 -1.0472e-05
5:115350426 G A 0.069377 3.0076e-06
5:115353080 T C 0.026559 8.1882e-07
5:115356017 G T 0.572068 5.4715e-06
5:115356834 G A 0.872082 -3.7942e-05
5:115364344 C T 0.148402 -2.1808e-06
5:115364834 A G 1.002808 1.5238e-05
5:115367905 T C 0.135755 5.3081e-07
5:115369507 C A 0.827993 1.0107e-05
5:115369912 G A 0.069146 -2.4200e-05
5:115371671 C T 0.131730 -8.4168e-06
5:115374602 A G 0.830315 1.6282e-05
5:115376212 A G 0.025451 -1.6149e-06
5:115378016 G T 0.089239 2.9072e-05
5:115378630 C T 1.900185 1.7637e-05
5:115380479 T C 0.034814 -1.2128e-06
5:115382486 T G 1.666246 -2.4914e-05
5:115385416 G A 0.036715 5.1174e-07
5:115387064 T C 0.259417 4.4016e-06
5:115392937 A G 0.055336 2.4475e-05
5:115393411 T C 1.573717 -1.7739e-05
5:115394570 T C 0.021358 -7.8455e-07
5:115396995 A G 0.165354 1.0705e-05
5:115398154 A G 0.068153 7.6791e-07
5:115407038 G A 0.038387 2.7709e-05
5:115411308 C A 1.435109 -1.2301e-05
5:115411341 C T 0.100533 8.6267e-06
5:115412499 A G 0.065066 -2.6478e-06
5:115419186 A C 1.314089 -1.5024e-05
5:115421351 T C 0.122795 -3.0980e-05
5:115425582 T G 1.305386 -2.2256e-05
5:115425628 A C 0.157606 6.4203e-05
5:115428381 G T 0.108883 1.0362e-05
5:115444914 A G 0.021092 -1.9304e-05
5:115448982 C T 0.265570 1.2470e-06
5:115453031 T C 1.656445 1.7690e-05
5:115454629 C T 0.074925 -1.0307e-05
5:115466139 T C 0.089283 4.9077e-06
5:115467667 A C 1.784138 1.6606e-05
5:115472300 A G 0.070410 -1.0014e-05
5:115489770 G A 1.652249 2.3470e-05
5:115491474 G C 0.041746 -2.6716e-05
5:115495327 T G 0.022136 5.7671e-06
5:115520736 C A 1.307123 -1.0812e-05
5:115523956 C T 0.022140 -1.6708e-05
5:115533602 T G 0.023459 -2.6845e-07
5:115533645 G A 0.346986 5.0286e-05
5:115548797 C T 0.127187 -5.0299e-06
5:115552807 T C 0.242890 -5.9827e-06
5:115559325 A G 0.472497 3.6295e-05
5:115561189 T C 0.024849 -3.8392e-07
5:115569418 A G 0.066518 -8.3086e-06
5:115571703 C T 1.043892 -2.2847e-05
5:115574030 A G 0.025539 2.4299e-05
5:115580154 T C 0.030330 -1.6165e-05
5:115592715 G A 0.046289 1.6312e-05
5:115597048 T C 0.157742 6.4315e-05
5:115607289 A G 0.112204 5.9223e-06
5:115620224 G A 0.122122 7.4905e-07
5:115633458 C T 0.027260 -1.2107e-06
5:115636064 G A 0.068163 2.0009e-06
5:115678956 C A 0.296720 -2.1380e-05
5:115683201 G A 0.071121 8.0003e-06
5:115694606 C A 0.089497 -1.4172e-05
5:115696733 T G 0.095827 5.8309e-06
5:115698231 G A 0.626574 2.4261e-05
5:115698959 A C 0.209677 2.4349e-04
5:115699821 G A 0.102409 5.3876e-06
5:115700756 T C 0.477641 5.0980e-05
5:115708114 G A 0.045252 1.6524e-05
5:115713000 T C 1.003835 -2.7066e-05
5:115714252 A G 0.071750 -2.0548e-05
5:115722534 C A 0.241585 -1.1022e-05
5:115722537 G T 0.155532 -2.6950e-05
5:115723410 G T 0.157425 4.4610e-07
5:115727838 T G 0.089613 -7.3776e-06
5:115730278 G T 0.450949 -3.6251e-05
5:115732822 C A 0.088633 -9.6202e-06
5:115734346 T C 1.206920 -1.4646e-05
5:115740153 T C 1.605447 -7.1908e-05
5:115741379 T C 0.044259 -2.5015e-05
5:115741825 G C 0.087508 1.0624e-05
5:115741872 C T 0.035593 -2.8650e-06
5:115742136 G A 0.088695 1.3714e-06
5:115748719 C T 0.388073 -1.2853e-05
5:115754190 A G 0.108298 2.6817e-06
5:115756616 A G 0.023187 3.7629e-07
5:115756628 A G 0.258193 -2.9414e-07
5:115761101 G C 0.063009 -2.2685e-05
5:115761593 G A 0.244913 -8.3423e-05
5:115763454 C A 0.044701 -3.6031e-05
5:115763754 T G 1.085897 2.7420e-06
5:115766776 A C 1.620872 4.9322e-05
5:115778740 G A 0.083017 1.7974e-07
5:115785493 C A 0.043321 7.5329e-06
5:115792292 T C 0.089973 2.7879e-05
5:115793533 G A 0.388426 -4.9555e-05
5:115793979 G A 0.089201 -3.4347e-06
5:115794948 C T 1.034828 5.2622e-06
5:115800332 A G 0.040526 -6.0277e-06
5:115811273 T C 0.084897 1.8727e-06
5:115812424 G A 0.337279 3.0065e-05
5:115812489 A G 1.951933 -3.2982e-06
5:115816948 A G 1.085019 6.2363e-06
5:115821212 G A 0.052483 3.5552e-05
5:115822842 C T 0.131223 5.7338e-06
5:115829877 G T 0.135820 5.3068e-05
5:115830181 A G 1.688195 -5.9286e-06
5:115830469 G A 0.426321 -1.3422e-05
5:115831092 T C 0.949336 1.5814e-05
5:115831574 A C 0.555344 1.6517e-04
5:115832180 T C 0.059854 1.5817e-05
5:115833529 A C 1.387889 7.8592e-06
5:115833837 A G 0.043620 -1.3289e-05
5:115833853 C T 1.537651 1.0764e-05
5:115835509 G T 0.038625 2.2659e-05
5:115836872 C T 0.131366 5.5560e-06
5:115837292 G A 0.435925 4.6309e-05
5:115837772 A G 1.523641 3.5930e-06
5:115838682 C G 0.666947 -5.6590e-06
5:115840207 T C 1.837635 -1.9995e-05
5:115840528 T C 0.461040 -4.3548e-06
5:115842768 A G 0.630463 2.9955e-05
5:115843166 T C 1.163854 -3.6333e-05
5:115843332 T C 0.044531 -6.3533e-06
5:115844340 G A 0.131498 4.1562e-05
5:115845811 C A 0.521557 1.8274e-05
5:115846212 T C 0.580207 4.6814e-05
5:115847241 G A 0.361112 1.2736e-05
5:115849242 A G 0.532609 2.7010e-05
5:115851237 T G 0.204911 2.2590e-06
5:115852553 C A 0.103848 9.7472e-06
5:115852814 T C 0.075122 -3.6952e-05
5:115852960 G A 0.481894 5.5854e-05
5:115854517 G A 0.243128 -3.6970e-06
5:115861632 A G 1.509749 7.1377e-06
5:115868242 T C 0.101760 2.3813e-05
5:115868611 C A 0.150252 3.9936e-05
5:115869596 T G 0.028973 4.9646e-06
5:115869887 G A 0.037391 3.1478e-06
5:115879239 T C 0.307728 7.4967e-06
5:115882107 T C 0.028365 4.5901e-07
5:115882198 G A 0.422353 -3.0556e-06
5:115885331 A T 0.081320 -9.9147e-06
5:115885574 A C 1.610275 3.4988e-06
5:115886885 G C 0.072780 -5.2498e-05
5:115888195 C T 1.539701 2.3946e-05
5:115888688 A C 1.137868 4.8320e-06
5:115889733 G A 1.630140 2.5856e-06
5:115889873 T C 0.043630 1.0063e-05
5:115899501 A C 0.108550 -2.0726e-05
5:115903375 G A 0.062540 8.0507e-06
5:115904610 C T 0.096898 6.5912e-05
5:115913810 C G 1.640025 1.4139e-05
5:115917015 A G 0.390147 1.4094e-05
5:115917520 G A 0.531974 4.6836e-08
5:115929508 C T 0.342706 1.8780e-05
5:115935727 A G 0.458323 2.4186e-05
5:115939200 G A 0.089402 -3.0634e-05
5:115942212 G T 0.634339 2.4425e-06
5:115942677 C T 0.025366 -8.3501e-06
5:115942829 G A 1.961752 7.3751e-06
5:115943416 G A 0.053986 -2.5114e-05
5:115944495 G A 1.152628 -2.7421e-06
5:115946462 A G 0.065056 1.5958e-05
5:115947009 C A 0.048156 2.8645e-06
5:115947124 G A 0.812768 -7.6843e-07
5:115948109 A G 0.925095 8.2754e-05
5:115950900 A G 0.823260 5.9217e-05
5:115955438 G A 0.052928 -6.7521e-06
5:115956530 A G 0.900752 2.5268e-05
5:115957300 A G 0.496238 -2.5810e-05
5:115958933 G A 1.487565 9.8675e-06
5:115959653 C A 1.800118 2.3358e-05
5:115960512 G A 0.056641 3.4246e-07
5:115961967 T C 1.023153 8.1788e-06
5:115962366 T C 1.430887 6.2813e-05
5:115964385 A C 0.037133 9.9429e-06
5:115965098 T C 0.064389 1.0618e-05
5:115968165 G A 0.065664 6.0588e-05
5:115973490 T C 0.366283 2.7971e-05
5:115975656 G A 0.393359 2.2611e-05
5:115975963 G A 1.169753 1.0904e-05
5:115976909 C A 0.046108 -9.3540e-06
5:115978560 T C 1.831093 3.8008e-05
5:115979183 A G 1.342926 -1.8426e-05
5:115980028 C T 0.020535 5.3806e-06
5:115983601 G A 0.089912 9.8970e-06
5:115988836 C A 0.597791 6.6400e-07
5:115990401 T C 0.067629 -3.5452e-06
5:116000771 C T 0.101886 1.3296e-05
5:116006516 A G 0.052272 -8.6880e-06
5:116010139 A G 0.037745 2.5590e-05
5:116011292 G A 1.297719 8.0718e-06
5:116013043 C T 0.049699 -9.7678e-06
5:116013764 T C 0.567454 2.1336e-06
5:116022750 T C 0.028980 -2.0256e-05
5:116033247 C T 0.735147 -3.0196e-06
5:116039479 T G 0.087610 3.5009e-06
5:116051392 C T 1.865180 4.1769e-05
5:116056528 C T 0.111018 2.3500e-06
5:116060232 T G 0.085223 7.0947e-06
5:116073019 C A 0.042896 -1.8936e-05
5:116074260 T C 0.458701 3.2210e-05
5:116080847 C T 1.856289 3.9478e-05
5:116083082 A G 0.088273 1.9467e-06
5:116083610 G A 0.057029 1.4735e-06
5:116088853 G A 0.771464 6.0548e-06
5:116093923 A C 0.971421 4.7326e-06
5:116098215 C T 0.105333 -9.9201e-06
5:116101059 C A 1.247670 4.2431e-07
5:116102947 A G 0.030877 -2.7367e-05
5:116103796 G C 0.477355 9.5715e-06
5:116104302 C T 0.038221 -2.7662e-05
5:116106915 A C 0.078505 2.2279e-06
5:116109793 C T 0.399761 -2.7825e-05
5:116117561 C T 0.075265 -2.5506e-06
5:116120408 T C 0.133106 1.5725e-05
5:116122182 G A 0.089902 -1.3585e-05
5:116122540 C G 0.301452 1.5495e-05
5:116124275 G A 0.158959 -3.5962e-07
5:116125078 A G 1.677251 1.4988e-05
5:116127389 T C 0.068214 8.7315e-06
5:116131102 G A 0.112493 2.5748e-06
5:116132827 T G 1.058093 -8.3270e-06
5:116143444 G A 0.865129 -2.5389e-06
5:116151140 A C 0.151520 1.3678e-05
5:116156050 G A 0.076785 8.4167e-06
5:116160694 C A 0.061173 2.5743e-05
5:116160897 A G 0.122802 2.9981e-06
5:116171534 G T 0.027369 -1.5783e-06
5:116172761 T C 0.123631 -1.2333e-05
5:116173132 C T 0.662884 -7.5899e-06
5:116176682 G A 0.531766 -2.4767e-06
5:116177017 G T 0.092689 -2.3085e-05
5:116178874 T C 0.088259 1.2147e-05
5:116185523 G A 0.780150 -2.2038e-05
5:116187659 T C 0.102838 -1.0790e-05
5:116188253 A G 0.062689 1.4235e-05
5:116188453 T C 0.251750 5.3470e-06
5:116190436 T C 0.106119 4.0914e-06
5:116191812 T C 0.030966 1.6474e-05
5:116192688 A C 0.160716 -5.0234e-06
5:116195098 C T 0.057307 8.8268e-06
5:116196030 C T 0.184539 -1.2340e-06
5:116199044 C A 0.527227 3.0684e-05
5:116199122 C T 0.467714 1.5747e-05
5:116199711 A G 0.074959 -1.4677e-05
5:116200752 C T 0.049410 1.5332e-05
5:116209872 T C 0.297821 -1.1671e-05
5:116212781 A C 1.162563 -7.5582e-06
5:116212962 A G 0.029755 1.0802e-05
5:116214869 C T 0.057270 2.3281e-05
5:116215179 T C 0.087889 3.3685e-06
5:116216686 G A 1.020358 1.6583e-05
5:116218547 C T 1.132590 1.1865e-06
5:116221252 G A 0.716071 -7.8267e-06
5:116223474 C T 1.852410 -1.5049e-05
5:116225860 A G 0.033791 2.7329e-05
5:116226065 C G 0.136340 -5.0619e-05
5:116228788 A G 0.059969 -9.3171e-07
5:116231506 C T 1.482635 -2.3850e-05
5:116233807 C T 0.091512 -1.8026e-05
5:116233809 A T 0.032604 1.1021e-05
5:116234449 G A 0.084860 3.0021e-05
5:116234868 T G 0.285565 -5.8125e-06
5:116235127 C A 0.107887 -9.1631e-06
5:116244409 G C 1.239201 -4.9346e-05
5:116254291 G A 0.259097 1.1544e-05
5:116254960 T G 0.046340 -8.9435e-06
5:116262452 G A 0.500610 -3.1751e-05
5:116262926 T C 0.695763 1.3388e-05
5:116266179 G T 0.046612 -1.9535e-05
5:116266736 C A 0.358423 -5.9212e-06
5:116275528 A G 0.111885 -2.1255e-06
5:116278067 A G 0.679740 -2.0857e-05
5:116280537 C A 1.108862 -1.4083e-05
5:116282505 T G 0.125096 5.2280e-06
5:116284226 G A 0.101716 -3.9227e-06
5:116295826 G A 0.131087 -4.5867e-05
5:116302411 G A 0.024282 -1.4642e-05
5:116310856 T G 0.087236 -1.6041e-05
5:116312566 T G 0.026505 -1.1449e-05
5:116313469 C T 0.212006 -2.3465e-05
5:116314827 A G 0.216331 9.9005e-06
5:116316981 G A 0.921192 -8.4589e-06
5:116317977 A G 0.520159 1.0533e-05
5:116347450 G C 0.058834 5.0640e-06
5:116365801 A G 0.024227 -1.3185e-05
5:116366542 G A 0.057141 3.4490e-06
5:116368869 C A 0.026396 -1.0748e-05
5:116369319 G A 0.060670 -1.5803e-05
5:116369437 G A 0.021201 3.7076e-06
5:116381559 A G 0.056053 -1.4019e-05
5:116381642 C T 0.075670 2.3012e-05
5:116386784 G A 1.793746 1.5455e-05
5:116391443 G T 0.061421 1.5455e-05
5:116396722 G T 0.581104 1.1222e-05
5:116401118 G A 0.343793 1.3941e-05
5:116407428 T C 0.177097 -8.5360e-06
5:116413397 G A 0.064437 8.5830e-06
5:116414003 G A 1.954276 1.7418e-06
5:116418850 C T 1.660334 -1.7066e-05
5:116420593 C T 0.456501 1.3335e-05
5:116425335 T C 0.059109 -3.6328e-06
5:116425565 G T 0.110814 -7.9296e-06
5:116426410 G A 0.182003 -9.7574e-06
5:116426999 A G 0.127976 -1.9396e-05
5:116432007 C T 0.097371 6.3144e-06
5:116435063 A G 1.886283 -1.1210e-06
5:116435391 C T 0.050413 8.3075e-06
5:116435544 T C 0.186970 -1.1349e-05
5:116436612 T C 0.028225 9.8349e-06
5:116437506 T C 0.137485 4.1540e-07
5:116444538 C A 0.081671 1.3064e-05
5:116444840 T C 0.319651 1.6608e-06
5:116460023 A G 0.029143 7.3338e-06
5:116460523 C G 0.023085 9.4568e-06
5:116465497 G A 0.365845 -7.3424e-07
5:116469880 A G 0.041995 -3.6765e-05
5:116473240 G C 0.109501 -2.2871e-05
5:116478640 T C 0.158190 -4.6197e-05
5:116480810 T C 0.026566 -1.1603e-05
5:116480847 T C 0.184736 -2.1244e-06
5:116483701 T C 0.029844 3.4019e-06
5:116484920 G A 0.588380 -6.9726e-06
5:116486485 C T 0.154570 -5.3265e-06
5:116490888 A G 0.164143 -2.6250e-05
5:116492239 T C 0.059861 -1.1235e-05
5:116495057 T C 0.112908 2.3450e-05
5:116499061 C T 0.025210 -2.2022e-06
5:116499224 G A 0.538535 -5.3765e-06
5:116500217 G C 0.047720 6.3608e-08
5:116514245 C A 0.062808 1.5679e-05
5:116522803 C T 0.041860 1.1109e-05
5:116525783 T C 0.241561 -2.6666e-05
5:116527405 A G 0.874496 1.4921e-05
5:116532863 A G 0.069778 -2.4656e-05
5:116535452 C T 0.282848 1.4120e-05
5:116537725 G C 0.040142 -1.4573e-05
5:116538661 T G 0.102083 2.2366e-05
5:116539533 C T 0.089664 -1.1533e-05
5:116540309 G C 0.219822 7.0494e-07
5:116541294 A G 0.075972 1.1281e-05
5:116542731 G A 0.067014 5.7533e-06
5:116546421 T C 0.045422 -2.3858e-05
5:116551588 G C 0.035702 -1.4110e-08
5:116553503 A G 0.142310 2.1247e-05
5:116555353 A G 0.031465 1.4574e-05
5:116561340 A G 0.099486 5.2522e-06
5:116562502 G C 0.151279 1.0068e-05
5:116575076 G A 0.316343 2.3620e-05
5:116575511 C T 0.062101 -2.1350e-06
5:116578026 T C 0.068564 -6.6105e-06
5:116581505 T G 0.055774 5.1328e-06
5:116596851 T C 0.060799 4.8096e-06
5:116600516 C A 0.531844 1.8922e-06
5:116606962 C T 0.048624 1.1329e-06
5:116606966 T C 0.068663 -3.5652e-05
5:116612757 C T 0.043314 2.3419e-05
5:116617587 A G 0.037969 1.2201e-05
5:116628071 T C 0.681467 1.5776e-05
5:116635551 A G 0.029034 8.3362e-06
5:116647725 G A 0.161556 4.8025e-06
5:116650143 T C 0.025516 1.0651e-05
5:116652632 T C 0.029276 3.6564e-05
5:116661975 G A 0.101991 5.9218e-06
5:116662598 C A 0.051990 1.7416e-06
5:116663400 G A 1.327192 1.7561e-05
5:116665877 T G 0.210582 -6.8770e-06
5:116666094 C T 0.030017 1.7002e-05
5:116666584 C T 1.230039 7.3988e-06
5:116673020 C A 0.779708 -5.7130e-06
5:116693237 A G 0.178548 5.8732e-06
5:116698899 C T 0.590627 -1.8678e-05
5:116701547 G A 0.052531 1.1025e-05
5:116708078 C T 0.162848 -1.0970e-05
5:116713465 C A 0.427619 -9.6608e-06
5:116715275 T C 0.074412 -2.2178e-05
5:116717069 T C 0.242057 -1.0914e-05
5:116721482 C G 0.174581 1.0364e-05
5:116730628 T C 0.113955 2.6820e-05
5:116730766 T C 0.065705 2.0618e-05
5:116730918 A G 0.099754 1.5966e-05
5:116732748 C A 0.081076 2.0302e-05
5:116742547 C T 0.970836 -5.4644e-05
5:116748629 G A 0.034070 -1.7593e-05
5:116753244 T C 0.047275 2.9068e-05
5:116753432 G A 0.021653 1.1161e-05
5:116757011 A G 0.113874 2.9924e-05
5:116759602 T C 0.685217 3.3584e-05
5:116762511 A G 0.053768 4.0427e-05
5:116781595 G C 0.134786 -2.9199e-05
5:116788350 G T 1.956832 1.1919e-05
5:116797214 C T 0.030037 -7.4119e-06
5:116799810 G A 0.146155 -9.7884e-06
5:116807553 G T 0.193984 1.0290e-06
5:116809000 G C 0.121935 1.6941e-05
5:116813281 A G 0.614079 9.2638e-06
5:116825748 T G 0.181639 -2.5665e-05
5:116833941 A C 0.340173 -4.5737e-06
5:116842307 T C 0.034648 4.7799e-06
5:116843143 A G 0.164041 -5.9460e-07
5:116847640 A G 0.636008 -1.5952e-05
5:116857125 G A 0.658518 -1.7031e-05
5:116875363 A G 0.278466 1.3690e-05
5:116878825 T C 0.154702 -2.2690e-05
5:116882940 G A 0.147161 1.8358e-06
5:116882970 G T 0.048386 -1.4125e-05
5:116884329 G A 0.199519 -1.3160e-05
5:116905092 G T 0.035107 2.0054e-05
5:116921899 T G 0.176549 -1.4305e-05
5:116922504 C A 0.834048 2.4627e-05
5:116923692 G A 0.052367 4.9396e-06
5:116925241 G A 0.216521 -1.3340e-05
5:116931322 C T 0.054720 1.1142e-05
5:116932421 T C 0.136768 1.5352e-05
5:116938953 T G 0.204771 -1.9560e-05
5:116944887 A G 0.042875 -1.5765e-05
5:116954106 G A 0.070094 8.1699e-06
5:116958423 G C 0.069516 -1.0971e-05
5:116958870 G A 0.050365 2.6660e-05
5:116970649 C G 0.656360 -7.0403e-06
5:116977050 G A 0.669088 -8.3442e-06
5:116995134 G T 0.035545 1.4776e-05
5:117000718 G A 0.197465 -2.0396e-05
5:117000891 A G 0.027953 -7.4008e-07
5:117005522 T C 0.654918 -6.3958e-06
5:117007321 G C 0.223334 1.8577e-05
5:117012470 G A 0.055400 -1.7550e-06
5:117013900 T C 0.544767 -7.8180e-06
5:117015001 C G 0.705657 -2.5026e-05
5:117030322 C T 0.192957 -1.3232e-06
5:117032182 T C 0.047669 -2.3460e-05
5:117038655 C T 0.077003 1.8158e-05
5:117058259 C G 1.589230 -1.7489e-05
5:117060614 T C 0.036295 -1.4021e-05
5:117064790 A G 0.042158 -3.5210e-05
5:117073188 G A 0.042131 2.2670e-05
5:117074375 A C 1.322905 -4.5017e-06
5:117074923 A G 0.064308 -1.1060e-05
5:117075306 A C 0.955768 -3.9290e-05
5:117077505 T C 0.025278 1.3704e-05
5:117079477 G T 0.363370 2.3330e-05
5:117080568 T C 0.027576 3.1576e-06
5:117081062 C T 0.071699 3.5568e-05
5:117082042 C T 0.905985 -2.1662e-05
5:117082459 G A 0.232007 -9.8412e-06
5:117083358 T C 0.289298 -2.6685e-06
5:117085051 A G 0.025397 -1.6512e-05
5:117088873 C T 0.666083 -1.9531e-05
5:117090189 G T 0.033294 -2.8666e-06
5:117091553 T C 1.950135 -2.3425e-05
5:117102259 A G 0.064185 -2.1488e-06
5:117108964 G A 0.097238 8.0299e-07
5:117112321 C A 0.140134 1.0305e-05
5:117112401 A G 0.082578 1.9974e-06
5:117142887 G A 0.553824 1.4828e-05
5:117145544 A G 1.167547 2.6218e-06
5:117164590 T C 0.192100 5.5241e-07
5:117168998 C T 0.556075 1.0160e-05
5:117173659 A G 0.071961 -2.0294e-06
5:117182718 T C 0.039397 1.1217e-05
5:117182849 G A 0.082775 1.1488e-05
5:117193259 G T 0.062645 -2.0262e-06
5:117202399 G A 1.842558 1.4722e-05
5:117204179 C A 0.075180 -4.0913e-07
5:117214848 C T 0.022840 -9.4857e-07
5:117220491 A G 0.032122 -1.1579e-05
5:117223667 A C 0.028491 1.9503e-05
5:117230490 T C 0.346897 -1.6308e-05
5:117239454 T C 0.640207 2.5664e-05
5:117256144 G T 0.186871 9.1104e-06
5:117263360 T C 0.058667 1.4822e-05
5:117265074 G T 0.090442 2.3043e-05
5:117269244 G A 0.588768 -2.1120e-05
5:117270493 C T 0.229610 -1.4465e-05
5:117272562 C T 0.038928 4.0717e-07
5:117273680 C A 0.508739 -2.2577e-05
5:117275615 T C 0.022388 -1.8302e-05
5:117279386 A G 0.462009 9.8524e-06
5:117283938 G T 0.210078 -6.5963e-06
5:117286700 G C 0.020290 -2.0808e-05
5:117287985 A G 0.058739 1.5593e-05
5:117291155 C T 0.175210 1.6057e-05
5:117292570 A G 0.032757 9.1265e-06
5:117298435 T A 0.076027 -1.6540e-05
5:117301623 G A 1.275018 -4.0670e-06
5:117302506 G A 0.074358 6.2699e-07
5:117302560 T C 0.060619 -7.4391e-06
5:117310871 G A 0.103732 1.7196e-06
5:117311899 G T 0.112293 -3.1336e-06
5:117318318 T C 1.761159 -2.1857e-05
5:117321027 C T 0.045017 -1.9431e-05
5:117333733 T C 0.026777 8.9713e-06
5:117334018 C T 0.028072 3.5054e-05
5:117335671 A G 0.033223 -9.4707e-06
5:117336292 T A 0.020198 3.7082e-06
5:117337350 G T 0.026335 -1.4170e-05
5:117337706 C T 0.057930 1.7364e-05
5:117337753 A G 0.293371 -1.3821e-05
5:117339680 C T 0.584096 1.6432e-05
5:117340290 A G 0.396814 -2.4795e-05
5:117342015 T C 0.070047 2.9977e-05
5:117345425 A G 1.341227 -4.7128e-05
5:117347684 G A 1.837193 -5.0525e-05
5:117349053 C T 0.044062 -3.3750e-06
5:117357572 T C 0.158643 5.7535e-05
5:117357611 C A 0.043776 -5.8612e-06
5:117363519 A C 0.164596 5.8490e-05
5:117363919 C T 0.099267 -6.9612e-07
5:117364835 C T 0.956547 -2.1203e-05
5:117371507 A G 0.167006 -2.5744e-05
5:117378598 C T 0.039319 -4.9330e-06
5:117398875 A G 0.178705 -1.9775e-05
5:117406556 C T 0.072185 -7.6298e-06
5:117411036 T G 0.158768 6.6980e-05
5:117416227 C T 0.027862 -6.7729e-06
5:117431932 A G 0.034767 3.3908e-05
5:117436240 C T 0.047812 4.4539e-07
5:117437223 G A 0.033458 -8.6200e-07
5:117441319 C A 0.100451 -6.6529e-06
5:117455971 A G 0.501797 3.0916e-05
5:117486820 T C 0.481292 -1.6025e-05
5:117491359 C T 0.041964 1.2622e-05
5:117492511 C G 0.147906 -2.0059e-05
5:117492656 G A 0.072692 -9.2962e-06
5:117498748 T C 0.057746 1.5228e-06
5:117501657 G A 0.066480 -1.5321e-05
5:117510611 G T 0.073484 -2.2832e-06
5:117512644 C T 0.094818 -3.5118e-05
5:117519544 T C 0.069040 -2.6984e-06
5:117520174 C T 0.970765 9.7204e-06
5:117520313 A G 0.431488 -6.6223e-06
5:117527231 C T 0.072532 4.4821e-06
5:117528365 C G 0.129139 -1.8536e-05
5:117531681 C T 0.129639 2.7218e-05
5:117533652 G A 0.081943 1.5304e-06
5:117542690 C T 0.401733 -4.0739e-06
5:117566738 G A 0.077560 -2.4853e-05
5:117571865 G C 0.053187 1.1268e-05
5:117573469 T G 0.111613 -1.3474e-05
5:117585882 T C 0.032159 1.4789e-05
5:117592250 A G 0.335586 5.3368e-06
5:117596185 T C 0.227894 -1.0668e-05
5:117604421 G A 0.118004 -2.3493e-05
5:117614629 T C 0.109651 -2.9116e-05
5:117616067 T C 0.029218 -1.6086e-05
5:117625271 A C 0.074524 -2.9609e-05
5:117636450 T C 0.099023 -1.2481e-05
5:117643356 C T 0.089140 -2.1585e-05
5:117645310 G A 0.556932 4.9316e-06
5:117663338 A G 0.066334 -9.8682e-06
5:117670151 A G 0.190747 -3.8058e-05
5:117670900 G A 1.495932 -5.7590e-06
5:117671831 G C 0.042933 3.0547e-05
5:117678433 T C 0.108560 -2.0342e-05
5:117678632 C T 0.065215 1.1483e-05
5:117679209 A G 1.343430 -1.8431e-05
5:117690833 G T 0.621491 -8.0924e-06
5:117691747 G T 0.036514 1.5938e-05
5:117700991 T C 0.039866 -1.8446e-05
5:117704200 T C 0.035100 1.9905e-05
5:117706786 G A 0.324163 -1.0053e-05
5:117707395 T G 0.078872 8.0692e-06
5:117715632 G A 0.348475 -4.1797e-06
5:117717520 G C 0.525324 -2.1113e-05
5:117717540 T C 0.028457 -1.1516e-08
5:117727725 T C 0.046323 4.5834e-06
5:117727760 G C 0.088531 1.5869e-05
5:117731391 A C 0.028589 -6.3004e-06
5:117745699 A G 0.071896 1.1298e-05
5:117747508 T C 1.149014 1.2712e-06
5:117751429 G T 0.457113 -3.1689e-05
5:117753205 C T 0.131288 1.6486e-06
5:117754463 A G 0.072709 6.2206e-06
5:117759371 G A 0.115893 -1.5090e-05
5:117770863 G A 1.667950 6.2615e-06
5:117782307 A G 0.130883 -1.4864e-05
5:117784768 C T 0.026944 -9.2336e-06
5:117785576 A G 0.022367 -2.3698e-06
5:117792635 A G 0.145696 -1.5136e-05
5:117793655 G A 0.198427 2.9819e-05
5:117795654 A G 0.522560 8.2787e-06
5:117797157 C T 0.166000 6.5065e-06
5:117797341 A C 0.055757 3.8361e-06
5:117799448 G T 0.086821 7.3836e-06
5:117807530 A G 0.028025 2.4443e-06
5:117809630 T C 1.004025 -1.2017e-05
5:117811677 C T 1.121567 -6.8539e-06
5:117811962 C T 0.277055 1.1694e-05
5:117812479 C T 0.752262 2.5461e-05
5:117825825 C G 0.057763 -1.1463e-06
5:117829694 C T 0.070580 2.0382e-05
5:117833397 T C 1.111939 -7.3220e-07
5:117838911 A C 0.050266 -1.2846e-05
5:117839937 A G 0.516487 -1.2979e-05
5:117839944 G A 0.192403 4.8006e-06
5:117840963 T C 0.064947 9.8313e-06
5:117842505 A G 0.067942 -7.9735e-06
5:117843424 T C 0.368660 8.0817e-06
5:117844557 A G 0.034937 5.2592e-06
5:117852214 A G 0.035345 -1.4405e-05
5:117861849 T G 1.295744 -1.3509e-06
5:117864993 C T 0.192733 1.1098e-05
5:117870089 G C 0.057987 2.3267e-06
5:117870285 G A 0.379138 -2.1823e-05
5:117871303 A G 0.092876 7.3961e-06
5:117881331 G A 0.404902 -2.5194e-05
5:117881816 G A 0.469346 -2.8614e-05
5:117888912 C T 0.383609 2.0462e-05
5:117890392 A G 0.046561 3.2072e-06
5:117890658 T C 0.059164 7.2818e-06
5:117892157 G A 0.073239 -4.9940e-06
5:117895910 T C 0.102824 -9.0008e-06
5:117905969 C A 0.139111 8.4953e-06
5:117914783 C T 0.065464 3.6979e-07
5:117915528 A G 0.672904 -1.7034e-05
5:117915719 G A 0.065032 1.4694e-06
5:117921731 G A 0.527571 -1.4245e-05
5:117926052 C T 0.154784 3.9496e-06
5:117926278 C A 0.158316 -1.5032e-05
5:117927862 T C 0.031642 -1.5174e-05
5:117937790 A G 0.066684 1.8460e-06
5:117940903 A C 0.474931 -1.8302e-05
5:117943967 C T 0.033957 1.4003e-05
5:117946886 C T 0.395008 1.1428e-05
5:117947330 C T 0.024173 -1.6916e-06
5:117948334 A G 0.103287 1.4023e-05
5:117949113 C T 1.379716 -5.5919e-06
5:117949380 C T 0.381613 -1.6762e-05
5:117950112 T C 0.049617 1.5233e-05
5:117952862 C T 0.068911 2.2280e-05
5:117953961 C T 1.594326 -2.2771e-06
5:117954671 C T 0.073433 1.8713e-06
5:117954749 A G 0.046870 -1.2156e-05
5:117954918 T G 0.036551 1.7675e-07
5:117956356 C T 0.030711 9.0744e-06
5:117957080 G A 0.022163 -8.1862e-06
5:117969063 G A 0.096266 -3.3556e-05
5:117979816 C A 1.211000 1.9549e-07
5:117982696 G C 0.961429 -3.6471e-06
5:117984304 C T 0.554423 -9.0874e-06
5:117987467 G A 0.098853 2.4169e-05
5:118002651 T C 0.423332 2.6745e-06
5:118005978 C T 0.934247 7.5515e-06
5:118006434 C T 0.293972 7.1802e-06
5:118014060 C T 0.447974 6.9904e-06
5:118016359 T C 0.060894 -1.0807e-05
5:118032323 T A 0.024288 4.5678e-06
5:118058726 G T 0.564296 -1.3021e-05
5:118058967 C T 0.343681 1.1108e-05
5:118059534 G A 1.036297 8.5091e-06
5:118061494 A C 0.293245 9.0459e-06
5:118080021 C T 0.091088 6.8719e-06
5:118081953 C T 0.046360 -1.7249e-05
5:118084338 C T 0.238198 1.0375e-05
5:118094523 G A 0.849146 2.2243e-05
5:118096480 C T 0.106380 1.2563e-06
5:118104308 A G 0.127980 -1.5919e-05
5:118108875 A C 0.134164 -1.7758e-06
5:118110507 A C 1.572710 2.4273e-05
5:118111042 C T 0.158700 -3.4929e-06
5:118112962 T C 0.029123 1.6712e-05
5:118115013 C T 0.032706 -1.3630e-05
5:118119160 C A 0.022466 2.2818e-05
5:118122869 A G 0.193868 4.1016e-06
5:118125311 T C 0.091802 -2.3925e-06
5:118141872 C T 0.049940 -1.3574e-05
5:118154368 C T 1.873302 -7.8805e-06
5:118155517 G T 0.034899 7.7636e-07
5:118159037 C T 0.101627 -4.1777e-06
5:118166483 T G 0.046901 -6.0586e-06
5:118167314 A G 0.053663 -1.8483e-05
5:118168513 G A 0.052187 1.5944e-05
5:118173652 G A 0.530801 -1.0831e-05
5:118178178 C T 0.139794 4.6078e-06
5:118191798 A G 0.332917 -8.3428e-06
5:118198534 C T 0.058042 3.1354e-06
5:118208627 T C 0.202000 8.5058e-06
5:118210168 A G 0.381848 -1.6804e-05
5:118229829 A C 0.063577 -5.4150e-06
5:118233922 C T 0.021987 -1.1993e-05
5:118239648 G A 0.119929 2.7726e-05
5:118240005 G A 0.120775 -6.0510e-06
5:118245193 C T 0.661282 -6.6474e-06
5:118253103 T G 0.078080 -1.0686e-05
5:118255343 G A 0.063594 9.8466e-06
5:118271804 C G 0.035817 -1.0684e-05
5:118274618 A T 0.037663 -7.9791e-07
5:118276728 G T 0.178511 7.6668e-06
5:118285396 A G 1.341750 -2.3718e-06
5:118295726 C T 1.035583 -2.3450e-05
5:118301915 A G 0.232218 -1.9993e-05
5:118302142 C T 0.148375 -4.6306e-06
5:118303974 C T 1.350651 -1.0320e-05
5:118344206 G C 0.072610 -1.7409e-05
5:118348244 C A 0.037510 2.0290e-07
5:118349058 C T 0.365345 -1.8398e-05
5:118351601 C T 0.104572 1.5459e-06
5:118355984 A C 0.059966 -2.9430e-05
5:118358569 C T 0.209521 9.4800e-06
5:118365527 G A 0.316411 1.3018e-05
5:118374401 A G 0.207525 8.6173e-06
5:118378475 A G 0.075772 1.8802e-05
5:118387350 A G 0.202680 7.0271e-06
5:118414793 G A 0.125960 1.7082e-06
5:118414871 C T 1.969799 1.1423e-06
5:118437066 A G 0.064964 -4.6171e-06
5:118445170 G A 0.047825 -1.6434e-05
5:118451026 A C 0.032536 5.2920e-06
5:118464075 T C 0.997579 -1.8889e-05
5:118480316 A G 0.130924 2.6494e-06
5:118481205 A G 0.459785 -3.0625e-06
5:118487273 A G 0.064552 -5.2491e-06
5:118494527 C T 0.058684 -1.0910e-05
5:118495671 C A 0.465103 -1.7707e-05
5:118497669 T C 0.096827 -1.2787e-05
5:118500264 G A 0.030748 -1.9143e-06
5:118506805 T A 0.102862 -1.3769e-05
5:118508439 C T 0.180588 -1.2523e-05
5:118513876 A G 0.125328 -2.6363e-07
5:118516913 C A 1.076166 -3.3922e-05
5:118520371 G C 0.674504 2.3768e-05
5:118521937 T C 0.055135 2.9576e-06
5:118523109 T C 1.684779 -4.7016e-06
5:118541012 G A 0.057811 -7.4768e-06
5:118549793 G C 0.023717 -1.8168e-05
5:118550475 G A 0.093138 2.8776e-05
5:118554808 G A 0.040978 6.9234e-06
5:118574488 A G 0.051980 -1.0375e-05
5:118589485 G A 0.323442 -7.5089e-06
5:118595505 T C 0.103865 -2.7098e-05
5:118598999 T C 0.072188 1.7013e-06
5:118605859 G A 1.540422 -4.9378e-05
5:118610519 C T 0.686842 -2.8604e-05
5:118611029 C T 0.206730 -1.3110e-05
5:118614364 A C 0.140239 3.1473e-05
5:118614942 C G 0.100873 -5.5793e-06
5:118617930 A G 1.719729 1.2619e-05
5:118618465 T C 0.049376 1.5935e-05
5:118621672 G A 0.532844 1.2622e-04
5:118627271 G A 1.319505 3.5785e-05
5:118629279 C T 1.774092 1.6170e-06
5:118638064 G A 0.073616 1.7299e-05
5:118639462 C T 0.045629 -6.0908e-06
5:118645200 T G 0.048090 -4.6698e-06
5:118645320 A G 0.107013 -3.8871e-06
5:118650316 A G 0.086546 3.0176e-05
5:118658048 G C 0.489282 -4.7613e-05
5:118659579 C A 1.261365 -4.1378e-05
5:118666118 T C 0.543859 5.2739e-06
5:118667642 T C 0.123951 1.0557e-05
5:118672928 C A 0.033543 -1.1079e-05
5:118675405 G A 0.102719 9.1745e-06
5:118676043 T C 0.131563 4.2861e-05
5:118676324 C G 0.040784 9.1218e-06
5:118677032 G A 0.069112 6.0302e-05
5:118677093 G A 0.592436 -3.3025e-05
5:118688903 T C 0.027491 -6.2104e-06
5:118689760 G A 0.122241 -6.7903e-06
5:118690483 G A 0.874744 1.8684e-05
5:118692455 T A 0.876348 1.9428e-05
5:118695797 G A 0.025240 -1.3337e-05
5:118698998 C T 0.522478 -2.7200e-06
5:118699537 G A 0.057953 -3.8047e-06
5:118708933 A G 0.106173 -1.2230e-05
5:118715080 G A 0.061166 -2.9681e-05
5:118717409 A G 0.119653 -1.4809e-05
5:118730867 A G 1.387981 1.3274e-05
5:118734562 C T 0.026413 -2.1531e-05
5:118736728 C T 0.024917 -4.8489e-06
5:118738066 T C 0.044031 -2.5700e-05
5:118741103 C T 0.023799 4.3744e-06
5:118744442 A G 0.958736 2.2328e-05
5:118753515 C T 0.497914 -9.4346e-07
5:118770327 A G 0.025437 4.8402e-06
5:118782723 A G 0.029687 2.5477e-05
5:118787509 A G 0.037408 1.1531e-05
5:118794984 A G 0.277279 7.7915e-06
5:118798227 C T 0.032968 -8.3877e-06
5:118811533 A G 0.914831 -9.9092e-06
5:118818980 C T 0.107247 -2.0597e-06
5:118825790 C T 0.145631 -3.0520e-05
5:118826120 T C 0.021453 3.1133e-06
5:118834606 G A 1.110702 -3.4797e-05
5:118837833 T C 0.664288 -1.6365e-05
5:118848150 T C 0.050392 -1.2436e-05
5:118849377 A G 0.089494 4.5418e-06
5:118860938 C T 0.158877 -2.6402e-05
5:118861075 C G 0.036327 -1.7926e-05
5:118861713 G A 0.811670 -4.3756e-05
5:118872095 C T 0.026729 -1.2547e-05
5:118873313 T C 0.041369 5.6681e-06
5:118873760 G A 0.023197 -6.2916e-07
5:118880310 A T 0.022136 1.4429e-05
5:118882061 C T 0.259039 1.5451e-06
5:118890601 C T 0.062071 -2.9412e-05
5:118891682 G T 1.176702 3.4365e-05
5:118906229 C G 0.076649 2.2896e-05
5:118911571 T G 0.046751 -3.3131e-06
5:118912697 A G 0.296400 -1.3158e-05
5:118915821 G T 1.440665 6.9178e-06
5:118916330 T C 0.038153 -1.5281e-05
5:118917492 T C 0.110005 1.0219e-07
5:118923303 A G 0.737496 -9.5315e-06
5:118927746 T C 0.100499 9.7992e-06
5:118942621 C A 0.107247 2.3453e-05
5:118951882 G A 1.138624 1.3364e-05
5:118954142 A C 0.056651 6.1837e-06
5:118962347 G A 0.876862 1.9680e-05
5:118965219 G T 1.475795 1.2351e-05
5:118968604 T C 0.134436 -1.1357e-05
5:118969342 G A 0.092329 -3.7070e-05
5:118969960 T C 0.877464 2.0437e-05
5:118977870 T C 1.293938 3.8644e-06
5:118982658 T C 0.200018 -1.1439e-05
5:118987108 C T 1.194735 -2.6337e-06
5:118989356 G A 0.047706 -7.1328e-06
5:118997485 T C 0.038442 -6.7227e-06
5:119015813 A G 1.467227 2.4200e-06
5:119028818 G A 0.046418 -1.1182e-05
5:119043487 A G 0.156586 1.0901e-05
5:119045910 G A 0.144251 9.4477e-06
5:119057521 A G 0.766606 -9.3794e-06
5:119066717 C T 0.027732 9.0615e-06
5:119076770 T C 0.147369 8.8940e-06
5:119076787 A C 0.073300 -2.1343e-05
5:119080201 T C 0.041063 -1.3389e-05
5:119080974 A G 0.087311 1.3663e-07
5:119082391 G A 0.117658 1.6922e-05
5:119095582 A G 0.593514 -2.6110e-06
5:119097407 T C 0.027505 3.5366e-05
5:119099843 C A 0.026257 -3.1133e-06
5:119120361 T C 0.566676 2.9989e-07
5:119121514 A C 1.398248 8.9965e-06
5:119122350 T C 0.671567 -2.2638e-06
5:119123174 T C 0.038449 -1.8266e-06
5:119144042 C A 0.804629 -6.5396e-06
5:119150675 A C 0.041828 2.6860e-05
5:119156317 A G 0.146876 6.1465e-06
5:119162308 C T 0.118542 -1.5210e-05
5:119198009 G T 0.695138 4.8784e-05
5:119203911 G A 0.582373 8.9277e-05
5:119203982 G A 0.035627 8.2343e-06
5:119206641 G A 0.030660 2.5042e-06
5:119209581 C A 0.034325 3.9258e-05
5:119210995 C A 1.698783 -4.5473e-05
5:119221368 G A 0.031622 1.8925e-07
5:119223609 C T 0.391180 4.1160e-05
5:119223699 T C 0.443656 5.0716e-07
5:119226151 A G 0.049719 -9.8506e-06
5:119228752 C T 0.133025 -1.7806e-05
5:119230059 G A 0.229845 -1.2801e-05
5:119231185 C T 0.237529 2.0067e-05
5:119235740 A G 0.826810 -1.9372e-05
5:119243689 C T 0.197254 -1.8937e-05
5:119252406 G A 0.043219 2.5879e-05
5:119254239 T C 0.047764 -7.1445e-06
5:119266581 A G 0.061819 -4.6795e-06
5:119270806 G A 0.044769 -7.2443e-06
5:119283775 G T 0.282692 1.6984e-05
5:119299183 G A 0.044803 2.8198e-05
5:119302786 C T 0.028973 -7.2933e-06
5:119312163 C A 0.067656 -4.7165e-07
5:119316071 C G 0.409478 1.3741e-06
5:119331330 C T 0.715214 -1.3812e-05
5:119334385 T G 0.723934 -1.8737e-05
5:119336081 C A 0.104687 -6.0109e-06
5:119350381 G A 0.041100 -3.3685e-06
5:119350786 G A 0.054020 -1.3965e-05
5:119353430 G A 0.061659 -2.0763e-05
5:119372015 G A 0.846036 -3.4423e-05
5:119372397 T C 0.066035 4.3507e-06
5:119377338 G C 0.227231 -5.0593e-06
5:119383000 C T 0.123903 -1.9582e-05
5:119387816 C A 0.091527 8.0192e-06
5:119388158 G A 1.073344 -3.3671e-05
5:119388416 C T 0.075405 -4.3872e-05
5:119393845 G C 0.834510 -2.8184e-05
5:119398345 A G 0.190155 -2.4809e-05
5:119398841 G A 0.040811 1.0489e-05
5:119407365 T C 0.292041 -1.8996e-05
5:119411379 C T 0.114584 -1.1676e-05
5:119416506 A G 1.731149 3.2153e-05
5:119435162 G A 0.802406 -2.9085e-05
5:119439871 C T 0.107788 -3.3699e-05
5:119472260 G A 0.049518 -4.0621e-06
5:119487705 G A 0.293707 -1.6136e-05
5:119487893 G A 0.021446 -9.7546e-06
5:119490470 C A 0.093709 1.6205e-05
5:119490533 G C 0.513319 2.7948e-06
5:119496432 G C 0.189132 2.6575e-05
5:119501551 C T 0.053224 1.5412e-05
5:119507876 A G 0.056903 -9.7580e-06
5:119510919 G A 0.028841 9.9463e-06
5:119525234 T C 0.060677 -1.0641e-05
5:119526332 C T 0.523212 3.4468e-06
5:119526671 G A 0.047057 2.0612e-05
5:119532996 T C 0.678924 4.5809e-06
5:119535960 A G 0.075894 9.4850e-06
5:119542129 C T 0.649818 7.1417e-06
5:119543123 C G 0.099996 -6.6383e-06
5:119548784 T C 0.087498 -1.5408e-06
5:119576468 T C 0.051382 -3.3299e-06
5:119578103 T C 0.637256 1.2652e-05
5:119579956 C A 0.069091 -4.7539e-06
5:119580494 G C 0.041257 -8.8854e-06
5:119581486 C T 1.754043 1.2217e-05
5:119595219 T C 0.032988 3.2964e-06
5:119601173 A G 0.050307 -1.5928e-07
5:119602793 G A 1.817372 7.7351e-06
5:119603246 C T 0.520669 3.2571e-05
5:119614401 A C 1.930579 -6.2230e-07
5:119614477 G A 0.457783 -1.3658e-05
5:119615973 C G 0.035861 -2.2415e-05
5:119622250 C T 0.041831 -2.0706e-06
5:119623701 A C 0.050052 -3.7178e-06
5:119626106 T C 0.038214 3.5007e-06
5:119629163 T G 0.734355 -1.3316e-05
5:119629679 C A 0.252508 -2.4178e-06
5:119634322 T C 0.035559 -4.1222e-06
5:119640226 A G 0.742253 1.6180e-05
5:119649043 T G 0.048243 4.0548e-06
5:119649127 C T 1.425719 -2.7009e-06
5:119655837 A G 0.043222 -3.1326e-06
5:119662066 G T 0.218979 5.8270e-06
5:119662255 A G 0.060588 -5.1258e-06
5:119664374 C T 0.035137 5.9376e-06
5:119666803 T C 0.057141 1.7675e-05
5:119669457 G A 0.311012 2.4994e-05
5:119670565 C T 0.143772 1.6164e-05
5:119682967 T C 0.115390 -1.3381e-05
5:119685686 A G 0.138295 1.3642e-05
5:119700340 A G 0.263707 3.6479e-06
5:119700860 T C 0.550520 1.4369e-05
5:119705967 G T 0.056240 -5.8683e-06
5:119717240 T C 0.027318 2.3030e-06
5:119728267 T C 0.030381 1.8013e-06
5:119751925 C T 0.350950 4.4573e-06
5:119777608 C T 0.110433 1.5827e-05
5:119777756 A G 0.045677 -7.7378e-06
5:119781010 T C 0.040679 -5.9078e-06
5:119783561 A G 0.168910 4.9847e-06
5:119787890 C T 0.637508 1.2929e-05
5:119793031 T C 0.039122 1.2369e-05
5:119801966 A C 0.100740 -1.0671e-05
5:119802227 T G 0.028949 -2.2537e-06
5:119803606 C T 0.058984 9.5326e-07
5:119811654 G A 0.336361 -1.2697e-05
5:119830107 C T 0.079090 -7.4184e-06
5:119835010 C T 0.424073 2.1308e-05
5:119847275 T C 0.036106 1.0158e-05
5:119847588 T C 0.039520 1.5538e-05
5:119848806 A G 0.033757 9.2698e-06
5:119862068 A G 0.312831 3.6840e-06
5:119862127 G A 0.240690 -1.4268e-05
5:119867187 A G 0.363638 5.1136e-06
5:119869763 A G 1.599266 -2.5321e-05
5:119874306 T G 0.156439 2.2955e-05
5:119877754 A G 0.314800 2.0853e-05
5:119887402 C T 0.408876 -4.8021e-06
5:119887659 T C 0.131257 -9.0483e-06
5:119888623 T C 0.026842 8.8218e-06
5:119892361 A C 0.097847 1.1903e-05
5:119904843 T G 0.043994 -2.8840e-05
5:119918822 A G 0.069271 -9.0577e-06
5:119918848 C T 0.153876 -1.4339e-06
5:119918898 A G 0.519054 1.1582e-05
5:119919958 G A 0.746101 -3.1848e-06
5:119925570 G A 0.044007 -3.2404e-06
5:119926305 C T 1.652494 -4.2834e-07
5:119928020 A G 0.874349 -6.6337e-06
5:119928674 A G 0.560736 -8.4662e-06
5:119937691 A G 0.051358 5.6992e-06
5:119943901 G C 0.560903 4.1086e-06
5:119945930 G A 0.022347 8.7317e-06
5:119949459 C T 0.051093 3.3266e-06
5:119950659 C G 0.142385 1.6310e-05
5:119965985 C T 0.695733 -1.4636e-06
5:119966585 G T 0.843571 -7.8248e-06
5:119978239 T G 0.969714 6.9298e-06
5:119984201 A G 0.055189 -1.9230e-05
5:119997879 A G 0.100883 1.4065e-05
5:119998319 C T 0.696746 1.5291e-06
5:120008121 A G 0.034624 1.1522e-05
5:120016536 A G 0.681862 -1.2273e-05
5:120016638 G A 0.039207 4.7600e-06
5:120016806 G T 1.527864 -9.1134e-06
5:120021817 A C 0.334498 4.7514e-06
5:120023393 G A 0.292041 3.9845e-06
5:120023753 C T 0.638504 -1.0013e-05
5:120031514 C T 1.053425 8.1932e-07
5:120043003 G A 1.084747 -3.3454e-06
5:120046295 T C 0.081130 -9.5394e-06
5:120055902 T C 0.939269 -4.9522e-05
5:120058963 G A 0.046445 -1.7176e-05
5:120069770 G A 0.084265 -5.5478e-06
5:120074946 A G 0.149188 -1.3468e-05
5:120082836 A G 0.160631 3.8348e-06
5:120096543 G A 0.049617 1.9366e-08
5:120097830 C G 0.179699 1.0334e-05
5:120102553 C T 0.607181 4.5515e-05
5:120106043 A G 0.048332 3.8522e-06
5:120109289 G C 0.225891 -2.8466e-05
5:120112029 C T 0.135979 -3.0190e-05
5:120118117 T A 1.969646 5.2551e-06
5:120118138 A C 0.021681 4.6632e-06
5:120121165 A C 0.035739 -9.5991e-06
5:120131055 G A 0.042923 -1.6076e-05
5:120138313 C T 0.064736 1.2544e-05
5:120174812 T G 0.575590 2.5260e-05
5:120175032 C T 0.304573 -1.7478e-05
5:120177871 G A 0.025941 -2.5154e-05
5:120177947 A G 0.029143 2.0724e-05
5:120213723 C T 0.236138 4.9159e-05
5:120214679 C T 0.247157 -7.6770e-06
5:120219813 A G 0.041978 -2.1594e-05
5:120227628 C T 0.078057 1.0999e-05
5:120242350 T G 0.259158 -1.7186e-05
5:120244182 C T 0.141742 1.7352e-07
5:120269472 T C 0.035821 1.2214e-05
5:120273930 A G 0.120918 2.2695e-05
5:120310874 C T 0.025730 -7.8215e-06
5:120313871 T G 0.342675 -1.0393e-05
5:120326543 G A 0.206417 2.3049e-05
5:120333359 C T 0.022051 3.4873e-05
5:120335390 G C 0.041287 -2.6828e-06
5:120340863 T C 0.068313 1.4115e-05
5:120345218 A G 1.894976 1.1026e-06
5:120350492 T C 0.887524 2.0688e-05
5:120355634 T C 0.071675 -1.0245e-05
5:120357126 T G 0.292796 8.5799e-06
5:120369632 T C 0.119966 -7.0457e-06
5:120370493 C T 0.045561 6.6516e-06
5:120370908 G A 0.306368 1.8829e-05
5:120372225 T G 0.147994 6.4386e-06
5:120372259 G A 0.029004 2.5225e-05
5:120373810 A G 0.526306 4.1675e-06
5:120374384 T G 0.110868 2.0330e-06
5:120374935 C T 0.042919 -7.1514e-06
5:120385792 G A 0.052565 -9.2608e-06
5:120388740 T C 0.229859 1.7256e-05
5:120392183 T C 0.082364 7.5810e-06
5:120393316 G A 0.267692 -1.9025e-05
5:120395783 C T 0.041219 -1.6383e-05
5:120396066 C T 0.184808 2.7089e-05
5:120396629 G A 0.417083 -5.4253e-06
5:120396795 G A 0.031880 7.0061e-06
5:120407408 G T 0.025196 -7.8219e-06
5:120408982 A G 0.063645 -1.3593e-05
5:120410245 G A 0.419460 -2.9479e-06
5:120438173 A G 0.054523 -8.1863e-07
5:120440333 G A 0.231392 2.0231e-05
5:120450978 G C 0.105089 3.3079e-05
5:120454325 G A 0.286925 -1.2129e-05
5:120454695 G A 0.122088 -4.2380e-06
5:120461872 G A 0.026797 -3.7632e-05
5:120470651 C T 0.045163 1.1731e-05
5:120478704 G C 0.065470 -1.4040e-05
5:120479159 A G 0.052150 -8.7927e-06
5:120480142 A C 0.253702 -1.1860e-05
5:120481742 A G 0.092876 1.9318e-05
5:120483701 C T 1.652089 -2.6879e-06
5:120485470 T C 0.046972 -5.2115e-06
5:120485473 C T 0.195364 -2.8080e-06
5:120488971 T C 1.538879 -1.6674e-05
5:120490664 C A 0.210599 -9.9602e-06
5:120493832 G A 0.094773 -4.6286e-06
5:120494054 T C 0.029755 -3.9839e-06
5:120495890 C T 0.172759 -8.7933e-06
5:120508438 A C 0.100679 -4.2750e-06
5:120513110 C T 0.042008 1.4536e-05
5:120530756 C T 0.578551 -1.1468e-06
5:120552531 T G 0.129788 -1.7869e-05
5:120564332 G A 1.709098 8.5340e-06
5:120569770 A G 0.219972 -4.0611e-06
5:120575763 C T 0.269147 9.7325e-06
5:120579541 A G 0.159557 3.5260e-05
5:120583140 A G 0.040828 8.8996e-06
5:120598545 A G 0.048733 2.6152e-05
5:120599997 C T 0.067330 -9.4709e-06
5:120603694 G A 0.038224 -5.7114e-06
5:120608476 C T 0.317214 -1.7693e-05
5:120613589 C A 1.889655 -1.1597e-05
5:120625402 C G 0.027491 -2.4999e-05
5:120625526 A G 0.383697 -1.4194e-06
5:120626478 A G 0.237423 4.7014e-06
5:120638202 C T 0.441039 1.7506e-05
5:120647294 C T 0.743167 4.7048e-06
5:120661145 G A 0.518422 -9.5162e-06
5:120686298 C T 0.366701 1.1245e-05
5:120689867 A G 1.531902 -1.4653e-05
5:120703577 T C 0.135085 -2.4425e-06
5:120704801 A G 0.393662 -1.5730e-05
5:120714357 G C 0.043185 1.7339e-05
5:120718949 C T 0.058725 -1.5061e-05
5:120719214 C T 0.060571 2.5419e-07
5:120725880 G T 0.237943 -9.0008e-06
5:120731476 T C 0.260358 2.0125e-05
5:120751418 G C 0.108193 -1.2468e-06
5:120759645 G A 0.282743 2.9749e-05
5:120768765 C A 0.138696 7.8725e-06
5:120769879 G A 0.382531 1.9839e-05
5:120779308 T C 0.122394 6.8169e-06
5:120780768 T C 0.238640 -3.8411e-05
5:120789705 T C 0.036579 -1.8619e-06
5:120790219 C T 0.044782 1.6767e-05
5:120811393 T G 0.029803 1.1890e-05
5:120812352 A G 1.828221 -3.0941e-07
5:120833832 G A 0.326801 1.9486e-05
5:120836941 C T 0.336134 -1.2734e-05
5:120839003 G A 0.041478 1.4863e-05
5:120840462 T C 0.065695 1.8290e-05
5:120852005 T C 0.038765 3.0841e-06
5:120853119 A C 0.031445 -6.8381e-06
5:120858628 G T 0.354506 -2.0836e-05
5:120870349 C T 0.087719 -6.5840e-06
5:120870561 G A 0.389113 -8.6256e-06
5:120873915 T C 0.104279 6.8974e-07
5:120877921 T C 0.043531 1.8100e-06
5:120882892 T C 0.038391 -2.0273e-05
5:120883097 G A 0.730455 -2.2747e-05
5:120883308 C T 0.428983 3.6501e-05
5:120885003 T C 0.795351 1.8508e-05
5:120885242 C G 0.039455 4.7144e-05
5:120886736 C T 0.105768 8.0413e-06
5:120889325 C T 0.336253 1.1264e-05
5:120895100 C T 0.256255 -2.0372e-05
5:120906698 T C 0.020576 3.6085e-06
5:120908500 G A 1.869984 -8.8964e-06
5:120911892 C A 0.097300 -1.3033e-05
5:120917249 G A 0.840123 -7.3719e-06
5:120922701 G A 0.131832 1.9571e-05
5:120925692 T C 0.442307 1.4016e-05
5:120929360 G A 0.151826 -1.2408e-05
5:120930528 C T 0.287350 7.4949e-06
5:120936118 C T 1.113323 1.2052e-05
5:120939880 T C 0.032149 4.4995e-05
5:120945262 C T 0.185437 4.2953e-05
5:120945515 T C 0.051283 -1.6911e-05
5:120948396 G C 0.641564 4.2091e-06
5:120948472 A G 0.382827 -7.6731e-06
5:120950722 T G 0.039720 -3.6918e-06
5:120951613 G A 0.027205 -3.0980e-06
5:120952441 T G 0.480830 -2.4883e-05
5:120955649 G A 0.145159 7.0055e-07
5:120958414 A G 0.110093 4.1499e-06
5:120960853 A G 0.134568 -9.5212e-06
5:120962825 T C 0.044633 1.8912e-05
5:120965472 C T 0.892674 -1.3812e-05
5:120965891 G A 0.280417 4.3502e-05
5:120966807 C A 1.019831 -2.5794e-05
5:120968682 G T 1.460717 -1.3589e-05
5:120970242 G A 0.026019 1.2020e-05
5:120972914 A C 0.061489 1.0618e-06
5:120974270 G C 0.040590 -1.7888e-06
5:120976511 A G 0.177178 1.5243e-05
5:120978039 G T 0.032635 5.2248e-06
5:120978669 C T 0.352368 2.1622e-05
5:120978927 C A 1.010536 -9.3776e-06
5:120986049 T C 0.853049 1.0797e-06
5:120988422 T C 0.023030 -8.5598e-06
5:120990415 A G 0.034675 -1.9628e-05
5:120991023 T C 0.063767 -1.8340e-06
5:120992680 A C 0.098653 2.0736e-05
5:120992720 A G 0.054873 6.3300e-06
5:120998271 T C 1.039166 3.1344e-06
5:121007018 T C 0.098149 1.6667e-05
5:121012524 A G 1.058902 2.9073e-05
5:121018550 G A 0.907589 1.6661e-05
5:121019736 G C 0.156507 -1.4603e-05
5:121030609 G A 0.812279 1.9571e-05
5:121031953 C A 0.152808 5.4945e-06
5:121033150 T C 0.089837 1.5747e-05
5:121046899 T G 0.910479 -2.1379e-05
5:121064838 T C 0.034804 -2.7823e-05
5:121066488 T C 0.032339 4.6454e-06
5:121067314 G T 0.170137 -3.0443e-06
5:121072959 G A 0.237950 -1.6959e-05
5:121074699 T C 0.256323 1.0742e-05
5:121076830 T G 0.298341 -5.3103e-06
5:121086314 T C 0.260304 -1.2232e-05
5:121091474 A G 0.051436 -4.2690e-06
5:121096645 A G 0.023952 1.9947e-05
5:121106974 G A 0.071491 -6.7236e-06
5:121107310 T G 0.086957 -8.0407e-06
5:121107724 T C 0.067099 -1.8262e-05
5:121110144 G A 0.103028 3.5852e-06
5:121115880 A G 0.035872 -2.3458e-05
5:121121371 G A 0.024700 1.3137e-05
5:121136108 C G 0.087998 1.6327e-05
5:121141709 C T 0.034858 1.9701e-05
5:121151193 A G 0.068037 -4.4028e-06
5:121151279 T C 0.106455 -9.4337e-06
5:121178515 G A 0.108995 1.0299e-05
5:121182996 A G 0.484485 3.3318e-06
5:121183092 A T 0.195029 2.6410e-05
5:121188738 T C 0.038177 -7.4431e-06
5:121188992 G A 0.117134 1.4119e-06
5:121189496 A G 1.063393 -2.9983e-05
5:121189885 C G 0.101658 7.5015e-06
5:121190450 C A 0.190506 1.5086e-05
5:121199449 T C 0.058477 -7.8005e-06
5:121202114 G A 0.091384 1.0667e-05
5:121207152 C T 1.257067 -1.9792e-05
5:121209773 A C 0.372658 -1.5874e-05
5:121210437 A G 0.132165 1.4242e-05
5:121211925 G A 1.531181 -2.7218e-06
5:121215624 A G 0.035413 -1.9834e-06
5:121232014 A G 0.020158 -8.6830e-06
5:121235038 A G 1.504857 -6.1310e-06
5:121235470 C T 0.058055 1.2816e-05
5:121245084 T C 0.104307 7.7347e-06
5:121254148 A G 1.545094 -1.0775e-05
5:121259359 A G 0.028548 1.9170e-05
5:121271817 G A 1.722119 -1.5032e-06
5:121274955 G A 0.035994 7.3223e-06
5:121275097 C T 0.056743 -3.2516e-05
5:121297115 C T 1.728657 -4.5520e-06
5:121313132 A G 0.036354 2.3745e-05
5:121315411 C T 0.080460 2.5068e-05
5:121316144 G A 0.044052 -2.2825e-06
5:121320272 A T 0.092798 8.8999e-06
5:121322430 T C 0.046387 4.2497e-06
5:121350120 A G 0.023486 -2.4433e-06
5:121350470 A G 0.046224 1.2016e-05
5:121353856 C A 0.026848 -1.7050e-05
5:121356189 A T 0.092995 1.9652e-05
5:121359965 G C 0.023608 2.2091e-07
5:121360442 G A 0.081514 -7.8625e-06
5:121360503 C G 0.274549 -1.3868e-05
5:121363910 C T 0.445234 -4.6442e-06
5:121366191 A G 0.091683 1.9959e-05
5:121366985 C T 0.034209 3.2268e-06
5:121402597 T C 0.365284 1.3774e-05
5:121405328 C T 0.036436 -2.0211e-05
5:121411601 T C 0.337096 -2.2404e-06
5:121413205 T G 0.022497 2.3745e-05
5:121413208 T C 0.337905 -3.9924e-06
5:121417463 T G 1.031870 1.2003e-05
5:121420946 C T 0.557601 -4.2676e-06
5:121426691 T G 0.049406 2.6301e-05
5:121427979 C T 0.041026 3.1768e-06
5:121428395 A G 1.343052 -1.1529e-05
5:121430368 C G 1.894004 -7.7995e-06
5:121435169 C T 0.098551 1.7280e-05
5:121438821 A T 0.043939 -1.4667e-05
5:121444484 T C 0.054550 1.9744e-06
5:121448078 A C 1.581308 2.5909e-06
5:121450127 T G 1.439356 -9.5677e-06
5:121480802 G A 0.143428 2.5278e-05
5:121482840 T C 0.050600 2.1146e-05
5:121486643 T C 0.024761 9.6556e-06
5:121487045 C T 0.112198 -4.2706e-06
5:121487969 A G 0.043888 -1.2226e-05
5:121488203 A G 0.089966 1.9442e-06
5:121488506 G C 0.576484 1.5368e-05
5:121489122 C T 0.579901 9.3048e-06
5:121496811 T C 0.066776 -4.8231e-05
5:121500387 C T 0.081905 5.3226e-07
5:121502942 T C 0.205665 1.3542e-05
5:121507211 C G 0.067942 9.0362e-06
5:121515258 A G 0.029177 -9.6653e-06
5:121518309 A G 0.812333 2.1161e-05
5:121522447 C T 0.365297 7.9457e-06
5:121532861 C T 0.580105 -1.0941e-06
5:121534176 A C 0.082684 -5.9303e-06
5:121535504 T A 0.439243 -1.3347e-06
5:121539398 C T 0.111487 2.1568e-05
5:121564997 A G 0.024785 9.8523e-06
5:121585253 C A 0.135731 -1.2261e-05
5:121620784 A C 0.023370 -8.7764e-07
5:121624283 A C 0.470250 -5.4093e-06
5:121635552 T C 0.175244 -1.6685e-05
5:121636440 T C 0.800274 1.0481e-05
5:121636557 G T 0.400655 3.7909e-06
5:121651833 C T 0.022575 1.9446e-05
5:121652295 G A 0.384710 3.2400e-05
5:121657715 C A 0.301884 6.7106e-06
5:121659639 G A 0.028368 1.7549e-07
5:121662830 C T 0.060959 2.2704e-05
5:121676688 G T 0.287091 -4.4525e-06
5:121677927 T C 0.071920 -1.4715e-05
5:121683300 C T 0.033012 9.5114e-06
5:121689895 G A 0.026468 -4.3445e-06
5:121697432 T C 0.032190 2.0751e-05
5:121707453 T C 0.099350 1.3422e-06
5:121707541 T G 1.587010 7.7219e-06
5:121709465 C G 0.058572 -1.7844e-05
5:121719885 G A 0.035644 4.2800e-06
5:121731583 A G 0.250693 1.1478e-05
5:121732448 C T 0.414265 1.2071e-05
5:121734205 G T 0.022806 -5.4161e-06
5:121737189 C T 0.044021 2.6529e-06
5:121748004 G A 0.698650 2.3654e-06
5:121757061 G A 0.737262 -2.7650e-05
5:121763818 A G 0.158891 1.2565e-05
5:121768671 A G 1.201181 -3.5858e-05
5:121772708 C T 0.048832 -1.1473e-05
5:121773123 G A 0.471008 -3.5555e-06
5:121773304 A G 0.020046 2.9940e-06
5:121781287 T G 0.097493 1.2298e-05
5:121786667 C G 0.030136 4.8511e-06
5:121786959 A G 0.032621 -9.7455e-06
5:121790168 A G 0.434225 -1.5379e-05
5:121793477 G T 0.468740 -1.0494e-05
5:121796138 G T 0.435959 -1.7602e-05
5:121799505 C T 0.285469 1.6504e-05
5:121802585 G A 0.070098 1.0533e-05
5:121807528 C T 1.890883 -2.0753e-05
5:121824443 T C 1.340445 -6.4665e-06
5:121824840 C T 0.169777 1.7687e-05
5:121834412 G A 0.117654 1.0180e-05
5:121838606 T C 0.518310 3.4047e-06
5:121838912 G A 0.329528 -1.7356e-05
5:121842018 G A 0.028270 1.9483e-05
5:121842055 G A 0.049777 1.5719e-05
5:121851428 G A 0.040682 -1.1694e-05
5:121852428 G A 0.437914 -4.3701e-06
5:121852531 T C 0.247470 4.1112e-06
5:121855294 A G 0.040444 1.0529e-05
5:121856232 G A 0.217381 -1.1632e-05
5:121856384 G T 0.413225 6.0929e-06
5:121857402 G A 1.957036 -1.8491e-05
5:121863536 G A 0.176260 -4.6558e-06
5:121873312 C T 0.064906 1.5156e-05
5:121877232 C T 0.206971 -3.1858e-07
5:121877725 C T 0.060309 -6.8450e-06
5:121878965 T G 0.065783 5.6969e-06
5:121898632 G C 0.029075 5.4908e-06
5:121908577 A G 1.436435 -6.3132e-06
5:121909270 G A 1.035671 -1.8245e-05
5:121910555 G A 1.005181 -2.7084e-05
5:121911657 T C 0.091013 1.0378e-05
5:121913473 A C 0.184403 -1.6198e-05
5:121914456 C T 1.325819 2.6646e-05
5:121914715 G A 0.272350 2.1456e-05
5:121917603 A G 0.668429 4.4603e-05
5:121919241 A C 0.030394 5.3021e-06
5:121921114 G A 0.439026 4.7674e-05
5:121927602 G A 0.036786 5.8915e-06
5:121927831 T C 0.044116 7.6995e-06
5:121934425 T C 0.378778 2.9648e-05
5:121938691 G A 0.045350 -2.4683e-05
5:121942165 T C 0.062958 7.5615e-06
5:121950141 C T 0.624629 5.7230e-05
5:121962938 T C 0.349617 5.8278e-05
5:121974040 C A 0.063883 9.4866e-06
5:121977182 G A 0.037507 2.8689e-06
5:121985038 T C 0.275709 6.2355e-06
5:121985503 T C 0.075010 -1.1370e-06
5:121988585 G A 1.897570 2.4288e-05
5:121999924 T G 0.028586 -7.3204e-06
5:122002653 G C 0.022891 4.2530e-06
5:122003928 A G 0.668116 7.8888e-06
5:122004636 G A 1.644185 1.4474e-05
5:122005153 T C 0.201742 7.5269e-05
5:122019220 A G 0.028280 1.3410e-05
5:122019311 T C 0.318363 -9.2811e-06
5:122025741 A G 0.903649 -2.6209e-05
5:122026090 T C 0.670326 3.1586e-05
5:122026532 G T 0.071814 1.3091e-05
5:122029776 C A 0.410250 4.4619e-05
5:122036899 C T 1.092302 -2.1761e-05
5:122037923 C A 0.367045 -1.4258e-06
5:122038686 A G 0.066184 -7.3607e-06
5:122040733 G C 0.725182 -2.0295e-05
5:122041971 G C 0.089242 4.0972e-06
5:122049502 T G 0.033012 -1.9117e-05
5:122064581 C G 1.430764 1.9053e-05
5:122066149 C T 0.091714 -5.3053e-06
5:122067801 G A 0.047040 1.0377e-06
5:122068104 A G 0.660932 -9.9020e-06
5:122070182 C T 0.120534 -1.4308e-05
5:122076870 A C 0.849395 -9.8683e-06
5:122082273 C T 0.031166 -2.9646e-06
5:122091087 A G 0.206886 6.9577e-05
5:122095154 T C 1.425620 3.0986e-05
5:122098688 G T 0.743273 -1.0027e-05
5:122101042 A G 0.320515 3.3473e-05
5:122102746 A G 0.083527 9.5704e-06
5:122109207 G A 1.116216 1.3556e-05
5:122126629 T G 0.050698 1.2192e-05
5:122136216 G A 0.041838 1.4271e-05
5:122136312 T G 0.052286 3.7489e-06
5:122138145 C T 1.007908 7.7250e-06
5:122141866 T C 0.191383 -2.9719e-06
5:122153867 C A 0.078424 -9.2993e-06
5:122174684 C T 0.043834 -7.9659e-06
5:122182265 A G 0.652960 -1.5243e-05
5:122188337 T C 0.270272 1.8529e-05
5:122191126 A C 1.025672 5.0300e-06
5:122191383 G A 0.032703 -1.9788e-05
5:122193849 G A 0.081762 -2.0107e-05
5:122196255 G A 0.233163 1.5981e-05
5:122200907 C G 1.116835 1.2422e-05
5:122213680 G A 0.215341 -1.9955e-05
5:122229130 T G 0.052452 -1.3154e-05
5:122235192 C T 1.426732 3.0413e-05
5:122255304 G A 0.083731 5.7281e-06
5:122258698 C T 0.026148 2.1116e-06
5:122261900 A G 1.897478 1.7844e-05
5:122263235 T C 0.060095 -1.6058e-05
5:122267367 G A 0.255238 1.7342e-05
5:122309792 A G 1.340686 2.3263e-05
5:122350353 C A 0.043875 4.9686e-06
5:122350403 T C 0.079209 -8.0192e-06
5:122350972 A G 0.051939 -1.3346e-05
5:122357713 A G 1.424600 -3.0549e-05
5:122359003 A G 0.086182 1.6608e-05
5:122359640 C T 0.688250 -1.4782e-05
5:122360403 C T 0.758827 -1.0948e-05
5:122361903 T C 0.223423 1.3199e-05
5:122379842 C G 0.112973 -3.4551e-06
5:122380159 T C 0.223011 -2.7509e-06
5:122394409 C A 0.050542 1.0080e-05
5:122396166 G T 0.065198 6.4888e-06
5:122398510 A G 0.271493 2.4000e-05
5:122403263 C T 0.046020 -4.3724e-06
5:122405957 G A 0.516093 3.8198e-05
5:122406325 C T 0.490098 -4.1261e-05
5:122410117 A G 0.547824 -6.6254e-06
5:122411732 G A 1.928590 8.4515e-06
5:122416248 A G 0.173649 3.3744e-05
5:122418806 G T 1.792080 -5.8255e-06
5:122419396 G A 0.027389 2.6333e-07
5:122420856 C A 0.059881 -5.6672e-06
5:122421104 G C 1.032040 1.4048e-05
5:122423702 C T 0.721640 -3.0303e-06
5:122424462 T C 0.579894 -2.8869e-06
5:122424932 G A 0.751177 9.7367e-07
5:122425052 G A 0.218568 1.4885e-05
5:122428404 C T 0.148664 6.5720e-06
5:122433803 T C 0.140470 -3.3500e-06
5:122435293 G C 0.460823 -7.2998e-07
5:122436974 G T 0.172232 2.4670e-05
5:122442291 C G 0.056570 1.5282e-05
5:122444837 C T 0.426695 -1.0626e-05
5:122450451 T C 0.034733 -6.1510e-06
5:122450771 A G 0.268059 -8.0840e-07
5:122455147 G A 0.440311 1.4396e-05
5:122458025 C T 1.862209 2.0016e-06
5:122471808 G A 0.043956 -2.2503e-06
5:122476457 A G 0.300130 -6.9122e-06
5:122481271 G A 1.501504 -8.9483e-06
5:122488002 G A 0.054190 -1.7623e-06
5:122491094 T C 0.103786 -9.9207e-06
5:122501933 C T 0.562435 -1.1013e-05
5:122508535 C A 0.220621 2.3719e-05
5:122511063 A G 0.175829 -3.0642e-06
5:122513814 T C 0.367517 -4.8475e-06
5:122524829 A G 0.026036 -3.1671e-05
5:122528157 G C 0.022558 4.0993e-06
5:122531347 A G 0.564245 2.4107e-05
5:122535039 T C 0.101529 -3.7626e-05
5:122550550 G A 1.138533 6.9420e-06
5:122552547 A G 0.086988 -2.9317e-06
5:122552826 C T 0.122261 -4.4589e-06
5:122558244 A G 0.092744 4.0191e-05
5:122559297 T C 0.085220 2.7588e-05
5:122578507 T C 0.702784 -1.8974e-05
5:122580696 G A 0.520203 5.6493e-05
5:122596276 A G 0.867342 -9.2310e-06
5:122600671 T C 0.071940 -2.1866e-05
5:122602623 G A 0.228611 -9.3864e-06
5:122603713 T C 0.021059 -2.0269e-05
5:122604925 T G 1.265768 -1.3278e-06
5:122606476 C T 0.114441 4.0921e-05
5:122607023 T C 1.365073 1.2585e-05
5:122609853 G C 0.140824 1.9524e-06
5:122614522 T C 0.067167 -2.0083e-05
5:122617244 A G 0.659130 8.2196e-06
5:122618401 T C 0.051178 5.6521e-06
5:122623085 T C 0.378087 3.3911e-07
5:122626788 C G 0.031805 -5.9542e-06
5:122632499 A G 0.215477 4.1006e-06
5:122639162 A C 0.449317 6.0461e-06
5:122641359 G A 0.229420 1.7762e-05
5:122644305 C T 1.574570 1.3917e-05
5:122644620 A G 0.554909 -2.2752e-05
5:122681834 T C 0.877960 4.4791e-05
5:122682334 T C 0.045156 1.3619e-05
5:122685727 G C 0.336919 -4.4082e-06
5:122697892 C T 0.104453 -2.7362e-06
5:122705110 G A 1.415530 -6.0272e-07
5:122711641 C T 0.492362 -7.4427e-05
5:122714730 C A 0.067021 3.4879e-05
5:122718736 C G 0.870572 3.9012e-05
5:122725578 G A 0.038904 1.3809e-05
5:122727026 A G 0.877158 4.1100e-05
5:122740686 C T 0.208022 2.2424e-05
5:122757242 C T 0.057974 4.5654e-06
5:122765335 C A 0.087195 2.1447e-05
5:122774785 C G 0.534918 2.4521e-05
5:122777373 A C 0.038092 3.3700e-08
5:122785740 T C 0.095481 4.2340e-06
5:122798317 G A 0.129288 1.0005e-06
5:122817253 C T 0.375691 5.1518e-06
5:122841745 A C 0.432910 4.1338e-05
5:122842673 T C 0.110732 -7.0482e-06
5:122855416 A G 1.086869 9.3275e-06
5:122859555 A G 0.036919 1.0289e-05
5:122870342 G A 0.064338 -4.9280e-06
5:122886762 G A 0.044844 2.5234e-06
5:122887148 G T 0.447593 -9.2118e-05
5:122890160 T G 0.041168 -1.5689e-05
5:122899027 A G 0.146386 1.0725e-05
5:122947877 G A 0.142718 -1.5611e-05
5:122950589 C T 0.083602 9.1401e-05
5:122960166 A G 0.091652 -1.9039e-06
5:122970815 A G 0.302261 -1.0276e-04
5:122970989 G C 0.058950 2.4255e-05
5:122993656 G A 0.882822 -4.0382e-05
5:122995774 T C 0.032234 5.6249e-06
5:122997675 T C 1.829336 -9.5016e-05
5:123000031 A G 0.278167 -8.2495e-06
5:123007533 A G 0.076139 2.9301e-05
5:123008892 T C 0.037078 -1.0353e-05
5:123016433 A C 0.392302 -1.4914e-04
5:123019910 G A 1.611444 -9.0289e-06
5:123042675 C T 0.103895 6.8614e-05
5:123045467 C A 0.183444 -6.2487e-05
5:123047337 G T 0.651872 3.7314e-05
5:123047375 A G 0.021599 3.3387e-05
5:123056950 A G 0.032842 5.6039e-07
5:123074679 G T 0.162253 5.4040e-05
5:123078588 A G 0.048614 -3.5985e-06
5:123080738 A C 0.385003 -9.0085e-05
5:123082557 C T 0.181717 -1.8280e-05
5:123107671 A C 0.389813 1.2799e-05
5:123119565 A C 0.181214 -1.5892e-05
5:123120265 C A 1.510303 -1.0885e-04
5:123122233 C T 0.086716 1.4882e-05
5:123138158 A G 0.038591 -2.0097e-06
5:123138442 C G 0.045486 5.8427e-06
5:123140147 C T 1.622086 -1.9307e-05
5:123141256 A G 0.065392 3.3379e-05
5:123144113 G A 0.630263 7.3591e-06
5:123151406 G C 0.108182 1.2092e-05
5:123151664 T G 0.509545 -2.5954e-05
5:123156479 C T 0.458160 3.5430e-06
5:123157422 G A 1.276732 2.2930e-06
5:123157800 A G 0.029888 -9.6678e-06
5:123167570 A G 0.624507 -1.8195e-05
5:123169574 A G 0.031112 -4.1512e-06
5:123170084 T C 0.089494 1.1145e-06
5:123170526 G A 0.260290 5.4545e-05
5:123171016 C T 0.190839 -1.4265e-05
5:123188689 T C 0.051052 -3.6866e-06
5:123189156 T C 0.125851 2.0290e-05
5:123190309 A C 0.155508 4.4756e-05
5:123192097 G A 0.274332 2.8022e-05
5:123193642 C T 0.023017 -1.3668e-05
5:123194024 G A 0.183023 -1.7687e-05
5:123194193 C T 1.442463 6.9164e-06
5:123194446 T G 0.085536 -6.2140e-06
5:123195043 A G 0.748396 -3.7941e-06
5:123202786 A G 0.024564 -1.1153e-05
5:123203390 A G 0.058351 1.1630e-05
5:123203588 G A 0.136697 -6.4560e-05
5:123205928 C A 0.053149 -4.6124e-06
5:123206135 A G 1.519955 -4.9303e-07
5:123210031 G A 0.796425 1.1468e-05
5:123215059 T C 0.023510 -1.4974e-05
5:123218543 T C 0.098714 5.7297e-06
5:123218720 G A 0.647734 2.6437e-06
5:123221992 T C 0.020936 1.7849e-08
5:123224481 T C 0.042692 2.4601e-06
5:123235632 G A 0.072620 -3.3864e-06
5:123242880 A G 0.056893 3.2065e-06
5:123246522 A G 0.122737 8.9382e-06
5:123247587 C A 0.475370 6.8796e-06
5:123248853 A G 1.367929 -1.0911e-05
5:123251334 T C 1.691707 -1.3036e-05
5:123252098 C T 0.323813 4.3925e-06
5:123252456 A G 0.582852 -2.5877e-06
5:123274918 T C 0.894038 -1.6669e-05
5:123275209 G A 0.105510 1.9566e-05
5:123275967 A G 0.048903 1.4909e-05
5:123281744 T G 0.311444 5.2633e-06
5:123313960 G A 0.409815 1.3529e-06
5:123317000 C T 0.853328 -1.9339e-05
5:123326079 A G 0.051320 1.9022e-05
5:123330340 G T 0.026199 5.7702e-06
5:123333040 C A 0.135000 7.7558e-06
5:123333556 G A 0.085485 2.6618e-08
5:123335648 C A 0.516892 -4.0955e-05
5:123337523 C T 0.135520 1.0458e-05
5:123340543 T C 0.027953 6.2556e-06
5:123349075 T C 0.026665 2.0809e-05
5:123356922 G T 0.064977 3.5762e-06
5:123356958 A G 1.758592 -1.4280e-05
5:123365265 C T 0.642407 1.2299e-05
5:123365831 C T 0.180452 9.9818e-06
5:123369091 A G 1.864680 -1.0784e-05
5:123390923 C T 0.671564 1.8502e-06
5:123391492 T C 0.398945 -1.0365e-06
5:123399650 G C 0.124576 7.3454e-06
5:123404262 T C 0.085050 2.5844e-05
5:123411626 C T 0.049270 -6.9873e-06
5:123414747 G A 0.456076 4.2694e-06
5:123416065 C A 1.514570 -5.1581e-06
5:123422276 G A 0.287724 1.1666e-05
5:123425663 T C 1.149211 4.8914e-06
5:123438461 C T 0.381593 2.6677e-06
5:123438554 G A 0.331901 2.1363e-05
5:123466714 A G 0.462128 2.4953e-05
5:123467841 T C 0.032383 3.2286e-06
5:123472576 G A 0.390327 1.1085e-05
5:123490734 C T 0.033798 -9.0063e-06
5:123496844 T C 0.139175 1.3060e-05
5:123500674 C T 0.183376 1.2245e-05
5:123502550 C T 0.111586 -4.4033e-06
5:123504631 A G 0.189091 -9.0938e-06
5:123513536 A G 0.090153 -8.1490e-06
5:123515729 A G 0.690569 2.7846e-05
5:123515916 A G 0.200420 4.4294e-06
5:123516000 C T 0.097439 -3.9891e-06
5:123525292 G T 0.071104 3.8141e-06
5:123531038 C T 0.043939 1.3043e-05
5:123542124 T C 0.300860 4.3409e-05
5:123542328 A G 0.083547 -4.2762e-06
5:123543912 A G 0.046707 -4.5727e-06
5:123545512 G A 0.546957 4.3928e-05
5:123555271 G A 0.349699 4.7649e-05
5:123558636 C T 0.198036 1.0073e-05
5:123563409 A G 0.031887 -3.0244e-07
5:123568433 T C 0.070274 2.6789e-05
5:123568579 A G 0.354149 4.5745e-05
5:123571160 T G 0.304906 4.8879e-05
5:123574405 A C 0.134300 3.2740e-06
5:123586162 T C 0.226693 2.6530e-05
5:123588206 C A 0.114577 -3.5880e-06
5:123589362 T G 0.117379 1.6185e-05
5:123591352 G A 0.128619 -1.0149e-05
5:123598240 C T 0.214607 -1.7547e-06
5:123598900 T G 0.109464 3.3197e-06
5:123599714 C A 0.574359 -4.3078e-05
5:123600935 T C 0.118208 -8.6572e-06
5:123601243 C A 0.208389 -6.5754e-05
5:123603559 G A 0.057719 -6.5595e-05
5:123604228 A G 0.051025 1.2488e-05
5:123610452 C T 0.040941 2.4774e-06
5:123613014 C T 0.048594 -8.9230e-06
5:123615560 G T 0.118841 -1.3698e-05
5:123617847 G A 1.892923 6.5305e-06
5:123620086 A G 0.781735 2.9039e-05
5:123620415 C T 0.149667 6.8703e-06
5:123621707 G T 0.529284 -4.9813e-05
5:123623533 G A 0.779868 -4.6976e-05
5:123623588 G A 0.050039 1.6263e-05
5:123623800 G A 1.955456 -7.9900e-06
5:123625270 C T 0.025594 2.3060e-05
5:123625368 C T 0.025257 1.2421e-05
5:123630568 G A 1.935985 5.5905e-06
5:123633938 C T 0.792726 2.9637e-05
5:123634102 T C 0.059640 -4.6742e-07
5:123637299 T C 1.253015 3.1699e-05
5:123637349 C T 0.084489 -5.9446e-05
5:123645164 G A 1.271190 3.5896e-05
5:123651758 G A 1.973835 4.3990e-06
5:123657241 A G 1.208428 7.5350e-05
5:123666426 T C 0.036985 1.0333e-05
5:123667877 C T 0.061595 6.4838e-07
5:123679133 G T 0.131199 1.0001e-05
5:123679280 T C 0.036096 -7.9516e-06
5:123680152 G A 1.319026 2.9955e-05
5:123684104 T G 0.045745 1.1501e-05
5:123687170 C T 1.321572 3.0229e-05
5:123689492 T C 0.047455 1.2272e-05
5:123692233 C G 0.440777 2.7822e-05
5:123701870 T C 0.092948 -2.2946e-05
5:123704891 G A 0.062383 -9.2871e-06
5:123705763 C T 0.135228 9.6942e-06
5:123713744 C T 0.083979 -3.9739e-05
5:123714917 A C 1.555052 -3.1359e-06
5:123731118 A G 1.659151 1.0700e-05
5:123734726 G T 0.081188 9.0981e-06
5:123737922 A G 0.746067 7.8841e-06
5:123740639 A G 1.782592 4.8454e-06
5:123740915 G A 1.608225 3.0007e-05
5:123746171 T C 1.080715 -1.6151e-06
5:123746753 C T 0.695029 1.0574e-06
5:123747948 C A 0.516538 1.6460e-06
5:123748356 C A 0.048971 -1.7267e-05
5:123749440 A C 0.047387 1.0208e-05
5:123755919 A C 0.551193 -2.1575e-05
5:123765669 G T 1.935339 -1.9259e-05
5:123772792 T C 0.677044 -2.8018e-06
5:123774148 A G 0.029765 7.1527e-06
5:123787623 A G 0.033600 -1.2745e-05
5:123790231 C T 1.840181 6.6898e-06
5:123791653 A C 0.073644 -6.3034e-06
5:123795152 A G 0.322779 3.5306e-06
5:123796325 T C 0.033539 -1.2330e-05
5:123796615 A G 1.893555 2.9548e-06
5:123796711 G A 0.448620 5.4363e-06
5:123798436 T C 1.481201 -1.0686e-05
5:123799069 G C 0.254837 -1.1530e-05
5:123800439 C T 0.572992 2.1547e-05
5:123801827 C A 1.728715 6.7010e-06
5:123812942 A G 0.085693 -1.1173e-05
5:123815034 A G 0.676119 1.8281e-05
5:123819489 A G 1.740604 5.3253e-06
5:123831090 A G 0.046353 5.8363e-06
5:123831302 A G 0.551336 8.4009e-06
5:123841540 A G 0.666290 -5.4057e-07
5:123842846 C T 0.045935 2.2696e-05
5:123846318 T C 1.259950 1.9530e-05
5:123851418 G T 0.882702 3.5160e-06
5:123856109 G C 1.137594 -6.9739e-06
5:123860751 A G 0.321205 6.1201e-06
5:123867087 T G 0.517402 7.0823e-06
5:123869863 A G 0.111181 -6.7918e-06
5:123870271 G T 0.820972 4.4909e-06
5:123872090 C T 0.351055 4.4326e-05
5:123881434 C T 0.916211 2.3158e-06
5:123886927 A G 0.120955 -1.1403e-05
5:123895618 G A 0.069877 -3.0634e-05
5:123896030 G A 0.579139 -3.5283e-05
5:123899738 T C 1.608623 2.8952e-05
5:123904568 C G 0.325485 3.9302e-05
5:123907353 A C 0.566006 2.7710e-05
5:123909500 C T 1.123570 2.4558e-06
5:123909776 T C 0.123743 2.9119e-07
5:123909853 T G 0.081093 -7.5683e-05
5:123914126 T C 1.078886 7.0927e-06
5:123914631 C G 1.084197 -4.6527e-06
5:123917294 C A 0.022680 -7.5822e-06
5:123919931 T C 0.718988 4.2541e-06
5:123922399 T C 0.335627 2.3562e-05
5:123924246 T C 1.066116 8.4426e-06
5:123929071 T C 0.031649 3.4643e-05
5:123929729 C A 0.201072 6.5717e-07
5:123930829 C T 0.652110 -1.3374e-06
5:123933561 C T 0.063434 2.7139e-06
5:123935176 A C 0.155494 2.8807e-05
5:123942422 G A 0.048427 -2.3683e-06
5:123942559 G A 0.335675 -1.2806e-05
5:123944553 C T 0.513091 1.0018e-04
5:123948093 T G 1.273152 2.4586e-05
5:123954112 A C 0.257288 4.1754e-05
5:123956924 T C 0.328389 2.6140e-06
5:123961257 T G 0.903010 1.6468e-05
5:123963652 T C 0.388314 1.2755e-05
5:123972308 A G 0.383194 4.2307e-06
5:123977334 T C 0.121108 4.1872e-06
5:123980164 C T 0.025230 -4.2458e-06
5:123983915 T G 1.035559 1.7167e-05
5:123984763 T C 1.498081 2.0456e-07
5:123985443 C T 0.462695 -2.4640e-05
5:123988063 T G 0.291950 -1.3797e-05
5:123989154 C T 1.443541 -5.3148e-07
5:123990270 C T 0.689756 4.5772e-05
5:123993439 A G 0.081613 6.9653e-06
5:123994762 T G 1.163368 3.5142e-06
5:123995286 C T 0.412966 -3.6736e-05
5:124001764 A G 0.257904 -3.0037e-06
5:124006906 C T 0.418307 -6.6408e-06
5:124008857 A G 0.101695 1.4562e-07
5:124015672 C T 0.045768 -8.6468e-06
5:124019288 T C 0.602819 -2.9517e-05
5:124026164 T C 0.346677 -2.1582e-05
5:124031011 C T 0.911445 8.1431e-05
5:124041231 C T 0.070268 -1.2132e-05
5:124042018 T G 0.029266 -4.2536e-06
5:124042644 G A 0.081419 -7.3955e-06
5:124047014 C A 1.974297 -1.4078e-05
5:124047247 G A 0.706599 -1.4447e-05
5:124047919 G A 1.149266 7.8777e-07
5:124049104 G A 0.079682 1.3249e-05
5:124049126 C T 0.098109 1.8279e-05
5:124056045 C G 0.400751 1.0959e-05
5:124057158 A G 0.030993 1.7489e-06
5:124060686 T C 0.056740 -1.2675e-05
5:124063861 C T 1.951019 1.4139e-06
5:124064149 G A 0.308649 1.6631e-05
5:124068513 T C 0.058810 1.0688e-05
5:124075470 T C 1.677768 1.7819e-05
5:124076656 A G 0.105605 -7.7688e-08
5:124083436 A G 0.131505 -2.5709e-05
5:124084365 T C 0.829914 1.1254e-05
5:124088879 G A 0.220064 -1.7507e-05
5:124090704 A T 0.246389 1.5197e-05
5:124101039 G A 0.077132 -1.5508e-05
5:124104421 A G 0.062768 1.7987e-06
5:124106607 T C 1.498849 1.0138e-05
5:124107931 T C 0.029344 -2.5221e-06
5:124108382 A G 0.232762 1.2730e-05
5:124110061 G A 0.048937 -1.5158e-05
5:124110646 C A 0.873499 1.2066e-05
5:124110787 C T 0.180782 5.6805e-06
5:124111400 T C 0.054873 1.1656e-05
5:124117552 G A 0.864857 -3.2870e-05
5:124117608 A C 0.057005 2.5127e-05
5:124117835 C A 0.196306 -4.5258e-05
5:124118029 C T 0.089262 3.8255e-05
5:124119522 A G 0.022582 -3.1519e-06
5:124131323 T C 0.224582 -5.5702e-06
5:124135707 T C 0.084360 1.6675e-05
5:124137203 G A 1.111331 1.6641e-05
5:124139895 T C 0.357621 -1.0760e-05
5:124142068 A G 0.101424 4.0812e-06
5:124142547 A G 0.058110 6.2153e-06
5:124143238 T C 0.138995 1.2061e-05
5:124147560 G A 1.329956 -1.7254e-05
5:124155078 G C 0.061870 4.1917e-06
5:124158954 A G 0.802504 -8.8693e-06
5:124164410 T C 0.068139 -8.6825e-06
5:124167106 C T 0.177100 2.2286e-05
5:124168741 C T 0.035552 -5.5177e-06
5:124182594 C T 0.047870 5.6931e-06
5:124184817 T C 0.046034 2.5829e-05
5:124185055 T C 0.076442 -1.9196e-06
5:124185889 T C 0.705246 1.4907e-06
5:124186965 G T 0.263299 1.1660e-05
5:124190641 G A 0.033794 3.5961e-05
5:124194851 C T 0.197989 7.0084e-06
5:124198504 T C 0.076962 1.8364e-05
5:124205733 G A 0.106346 -4.9317e-05
5:124205970 A G 0.020096 9.9230e-06
5:124208920 G T 0.064994 6.0022e-06
5:124211131 A G 0.038367 1.2403e-05
5:124214809 T C 0.026529 1.6507e-05
5:124227159 G A 0.020334 1.3586e-05
5:124232036 C T 0.060456 -2.2839e-05
5:124239493 C T 0.597060 2.5367e-06
5:124242856 C T 0.190699 1.3960e-05
5:124265062 G T 0.037323 -1.3148e-06
5:124266531 G A 0.078675 6.1542e-06
5:124266790 T G 0.196466 -2.0763e-05
5:124273318 A C 1.873758 7.7235e-06
5:124278536 C A 0.873472 1.3968e-05
5:124285447 A C 1.478906 1.8776e-05
5:124288124 T C 0.033910 2.9710e-06
5:124299676 G A 1.620019 -1.8107e-05
5:124302131 T C 0.546382 1.9349e-05
5:124304677 C T 1.333115 1.7479e-05
5:124307366 A G 0.282002 -5.4371e-05
5:124310278 C G 0.872503 -2.2778e-05
5:124324096 G A 0.718111 -9.4569e-06
5:124325007 T A 0.053139 -9.1450e-06
5:124325176 T C 0.964071 8.0070e-06
5:124325743 C T 0.188119 1.4118e-05
5:124329888 G A 0.182553 -2.0192e-06
5:124330125 C T 0.051307 -4.1839e-05
5:124331198 A G 0.058324 8.3464e-06
5:124339029 G A 0.055747 1.5340e-05
5:124339524 G T 0.106700 -3.4484e-06
5:124341117 C T 0.118008 1.7694e-06
5:124341984 G A 0.380699 1.2376e-05
5:124348767 G T 0.481303 -4.0792e-06
5:124369730 T C 0.080498 -6.5527e-06
5:124373149 C T 0.077363 -6.2524e-06
5:124382640 G C 0.057828 1.3362e-05
5:124384611 T C 0.110436 -2.8057e-06
5:124388462 A G 0.043130 -1.2244e-05
5:124391431 G A 0.043212 2.5913e-05
5:124392573 A G 0.115040 1.2428e-05
5:124392845 G T 0.026478 -1.0018e-05
5:124397677 C T 0.864123 -1.8049e-05
5:124402549 A G 0.133314 7.7081e-07
5:124403137 C T 0.730581 -1.9884e-05
5:124417295 A G 0.050164 1.2885e-05
5:124419531 C T 1.576420 -3.7314e-06
5:124426269 G A 0.045935 -2.4059e-05
5:124434498 G A 1.282784 1.3309e-05
5:124435607 T C 1.402321 1.4325e-05
5:124442967 G A 0.083092 5.2618e-06
5:124450901 G A 0.060904 -1.5377e-05
5:124455180 A G 1.007017 -3.5406e-06
5:124463166 T C 0.065028 3.9142e-06
5:124473456 A G 0.110450 -2.2020e-05
5:124475161 C G 0.157126 2.1210e-06
5:124476950 C T 1.108516 4.0344e-06
5:124478401 C T 0.030918 -2.3617e-06
5:124481090 T C 0.142748 3.1183e-05
5:124487525 A G 0.089014 1.4735e-05
5:124490443 G C 1.653154 1.4716e-05
5:124490816 A G 1.770128 -4.4974e-06
5:124493644 C A 0.256836 -2.2294e-05
5:124495720 A G 0.319515 -1.4768e-05
5:124506313 G A 0.750552 1.7328e-05
5:124506786 T G 0.026743 -1.4885e-05
5:124509027 T C 0.509382 1.3449e-05
5:124509217 T C 0.082636 3.0375e-06
5:124510131 T C 0.647095 -8.0132e-06
5:124510425 G A 0.217181 9.9359e-06
5:124515748 T C 0.079229 1.9232e-05
5:124517716 C T 0.043576 1.6077e-05
5:124519188 T G 0.166625 1.5040e-05
5:124519261 A C 0.046758 8.3443e-06
5:124520411 G A 1.304308 4.2310e-05
5:124524482 T C 0.429891 -1.9503e-05
5:124526150 T C 0.137003 -2.0403e-05
5:124526865 G A 0.468118 -5.3033e-06
5:124529484 G A 0.887224 1.2408e-05
5:124533489 A G 0.046061 -2.1945e-05
5:124533861 A G 0.035300 -6.4771e-06
5:124535818 T C 0.241687 -2.5477e-06
5:124536877 A G 0.432172 -3.6982e-06
5:124540483 T C 0.480031 2.7327e-05
5:124544112 G A 1.417083 1.7012e-05
5:124547240 G A 0.312019 -1.8706e-05
5:124558000 A G 1.042120 1.4129e-05
5:124560951 C T 0.566302 -8.0928e-06
5:124568116 T G 0.770634 1.7594e-05
5:124568300 G A 1.318033 1.4302e-05
5:124568702 G T 0.129567 -4.3209e-06
5:124569876 T C 0.253464 -5.2328e-06
5:124572900 A G 0.088620 2.4431e-05
5:124574217 C T 0.031210 -1.1536e-05
5:124588883 T G 0.260904 7.0035e-06
5:124590011 A G 0.053415 1.4542e-06
5:124593173 T G 1.063101 5.4453e-05
5:124593564 C T 0.126184 4.2990e-06
5:124597571 G A 0.086831 -2.8749e-05
5:124600310 A C 0.067429 -1.0887e-05
5:124611730 A C 0.033988 9.7464e-06
5:124612211 G T 1.623568 1.5992e-05
5:124615134 G A 0.488412 -3.0548e-05
5:124617261 A C 0.085696 4.1858e-06
5:124618353 C T 0.925190 2.4297e-05
5:124620415 T C 0.096259 1.7600e-05
5:124621156 T C 0.416091 -3.6323e-05
5:124623260 A G 0.070669 -1.4030e-05
5:124625976 G A 0.219248 -3.8999e-06
5:124627510 T C 0.037429 1.1714e-06
5:124640204 A G 0.478416 -3.5272e-06
5:124640591 T C 1.145417 7.9637e-06
5:124648233 A G 0.025325 1.3610e-05
5:124650592 C T 0.200399 -1.0085e-05
5:124652315 G A 0.483356 -6.1058e-05
5:124652884 T C 0.111147 3.3920e-07
5:124655560 T G 0.051738 3.0994e-06
5:124663527 A G 0.489513 5.9342e-06
5:124664446 C T 0.402627 8.8818e-06
5:124665264 A G 0.049253 -6.6374e-06
5:124669572 C T 0.213070 -4.0486e-05
5:124677147 C T 1.556765 -5.2739e-05
5:124683175 C T 0.408679 -9.6420e-05
5:124683815 C T 0.634900 1.1114e-05
5:124685511 T C 0.262561 4.4650e-06
5:124685904 C T 0.115257 4.1687e-06
5:124686701 T C 0.187068 -2.0181e-05
5:124688336 A G 1.781266 -1.5285e-05
5:124703888 T C 0.050113 1.7341e-05
5:124718329 T C 0.133355 -4.0762e-06
5:124727428 T C 0.195718 3.4500e-06
5:124735802 G A 0.731489 1.8209e-05
5:124742807 A G 0.047954 -5.5640e-06
5:124743267 C T 1.850639 -5.7585e-06
5:124746481 G A 0.221862 -3.2566e-05
5:124749381 G C 0.023115 9.7232e-06
5:124750389 T G 0.827214 -1.3525e-05
5:124754504 C T 0.099860 3.7845e-06
5:124758578 G A 0.169243 -3.0521e-05
5:124760356 A G 0.026913 -1.3490e-05
5:124762550 A T 0.063318 -1.6249e-06
5:124762648 G T 0.078155 -7.4101e-06
5:124765867 A G 0.183189 2.3558e-06
5:124774701 G A 0.102467 1.0229e-05
5:124782491 A G 0.106472 -1.5321e-05
5:124783400 G A 0.087950 -1.1220e-06
5:124784212 A G 0.036062 -1.2251e-05
5:124803437 T C 0.320467 -1.5398e-07
5:124803999 T C 0.034063 -1.7949e-05
5:124806403 G C 0.045374 -1.3605e-05
5:124807122 G T 0.245515 1.4333e-06
5:124809717 G A 1.404854 2.0730e-05
5:124815619 G A 1.271442 8.5123e-06
5:124821177 G A 0.031217 -1.2298e-06
5:124824455 T C 0.034070 1.3908e-05
5:124828696 G A 0.355965 2.1272e-05
5:124830408 C T 0.022585 3.6900e-06
5:124840625 C G 0.173942 -7.2724e-06
5:124840910 C A 0.320899 -1.4201e-05
5:124849261 G C 0.123193 1.0347e-05
5:124854425 G A 0.626897 -2.2557e-05
5:124855841 G T 0.082045 -3.7200e-06
5:124856792 T G 1.318995 -1.3978e-05
5:124864236 C T 0.515845 4.5126e-06
5:124866783 A G 0.688311 1.7435e-05
5:124892410 C T 1.435687 -5.3278e-05
5:124898302 G A 1.238001 -2.7591e-05
5:124899559 G A 0.054462 9.2204e-06
5:124899940 T C 0.118304 1.6457e-05
5:124900867 A C 0.080528 5.0369e-06
5:124909028 C G 0.029228 -6.5182e-06
5:124909173 C T 0.035256 -1.2386e-05
5:124913190 C A 0.205359 -8.7336e-06
5:124930199 T C 0.112983 -6.0130e-06
5:124933163 G A 0.519112 7.2747e-06
5:124935474 T C 0.027773 3.3420e-06
5:124940197 A G 0.053367 -1.0497e-06
5:124941554 A G 0.078879 -1.0335e-05
5:124943054 T G 0.048835 2.4831e-06
5:124946753 T G 0.613447 -4.1605e-06
5:124956846 A G 0.046465 -2.7838e-05
5:124958445 T C 0.030643 -8.6568e-06
5:124965813 C T 0.091697 -1.6864e-05
5:124971126 G A 0.037524 -2.1177e-05
5:124974930 T C 0.037177 -1.9927e-05
5:124978810 T C 0.051932 1.0807e-05
5:124984241 A G 0.092241 2.1923e-06
5:124989000 T C 0.767551 -2.5278e-05
5:124997011 T C 0.264136 -1.8873e-05
5:125000240 A G 1.444224 -4.3490e-05
5:125006891 G A 0.433885 -4.8509e-05
5:125007275 T C 0.452737 2.3389e-06
5:125011212 C T 0.277205 1.8205e-05
5:125017505 G A 0.066569 -2.7715e-06
5:125017612 T C 1.804932 -3.1619e-05
5:125022190 G A 0.521628 -2.1001e-05
5:125028892 G A 0.145298 -1.9887e-06
5:125039396 T G 0.023020 7.3694e-06
5:125042668 A G 0.054781 6.7376e-07
5:125050446 A G 0.715676 -9.6352e-06
5:125051062 A G 0.539511 -4.3304e-06
5:125052640 C T 1.864803 -1.0730e-05
5:125054477 G A 0.039632 6.6954e-06
5:125056069 G A 0.479140 5.5122e-06
5:125080061 C A 0.285136 -1.2053e-05
5:125087205 G A 0.588594 -7.9811e-06
5:125087944 C G 0.037728 -2.4650e-05
5:125090347 T C 0.094665 -1.8487e-05
5:125095073 C A 0.104585 2.1449e-05
5:125097604 A C 0.028684 -4.1489e-06
5:125099477 A C 1.491410 6.3213e-05
5:125100687 T C 0.309826 -1.5343e-05
5:125113616 A G 0.125494 -2.7419e-05
5:125114495 A C 0.057042 4.1818e-05
5:125124205 C A 0.043402 4.2289e-05
5:125126645 T C 0.033954 7.7074e-06
5:125127240 C T 1.607528 -2.3123e-05
5:125128834 A G 0.041138 -2.7684e-06
5:125131181 G A 0.088137 7.9660e-07
5:125131596 T G 0.033852 8.1266e-07
5:125131805 A C 0.268249 3.3421e-06
5:125132123 G A 1.233584 -4.7019e-06
5:125133310 A G 0.042987 -1.4899e-05
5:125141765 C T 0.035460 6.0574e-06
5:125151187 C T 0.071420 1.7567e-06
5:125155871 G C 0.041655 7.9537e-06
5:125156409 T C 0.715241 2.8038e-05
5:125157230 A G 0.186980 -5.4300e-06
5:125166018 T C 1.074320 -2.4830e-06
5:125169075 C T 0.112340 5.9917e-06
5:125171544 A G 0.044708 7.6905e-08
5:125175874 G A 0.070740 5.5173e-06
5:125189406 A G 1.104511 -1.0327e-06
5:125203666 G A 1.852162 1.3429e-05
5:125206748 C T 0.098642 6.4669e-07
5:125210040 A C 0.079716 -7.6900e-06
5:125215337 G A 0.070485 5.6609e-06
5:125219813 T G 0.232245 -7.2466e-06
5:125220878 T C 0.558961 8.6716e-06
5:125253712 A G 0.129183 5.3696e-06
5:125273138 G A 0.187609 -3.6701e-06
5:125280433 A C 0.270663 -1.8713e-05
5:125284607 T C 0.090445 -2.0657e-06
5:125293921 A G 0.046771 6.7001e-06
5:125302223 T C 0.188544 -2.5464e-06
5:125306533 A G 0.182754 4.0557e-05
5:125308528 T C 0.257441 -6.1876e-06
5:125310611 G T 0.135582 -1.0484e-05
5:125315488 G T 0.283644 2.8333e-06
5:125319456 G C 0.271092 2.2266e-05
5:125327924 T C 0.292106 1.7563e-05
5:125338475 C A 0.971333 3.3295e-05
5:125343268 A G 0.095559 -1.1595e-05
5:125343591 A C 0.047440 1.6046e-05
5:125357822 T C 0.090394 1.4185e-05
5:125360756 T C 0.021929 -1.0591e-05
5:125368536 A G 0.989879 1.1885e-05
5:125371267 A G 1.640129 1.6402e-06
5:125371963 C T 0.064348 -1.5129e-05
5:125372340 T C 0.133582 8.4192e-06
5:125374330 G T 0.032200 -1.1464e-05
5:125376909 G T 0.022089 -7.9696e-06
5:125405386 G A 1.275535 4.5918e-06
5:125410419 A G 0.136659 -2.1433e-05
5:125418053 A G 0.044204 -7.6512e-06
5:125419878 T C 1.497010 -7.8897e-06
5:125420807 A G 0.020634 8.4924e-06
5:125435854 C T 0.037769 -2.3146e-06
5:125436052 A G 0.050821 -2.0825e-05
5:125441235 C T 0.023326 6.7927e-07
5:125447413 G C 0.064950 2.7360e-06
5:125451892 T C 0.209402 2.0261e-07
5:125465995 T C 0.044422 -2.3333e-05
5:125471402 T G 1.191424 -1.3397e-05
5:125473558 C T 1.583097 -2.7966e-06
5:125476172 A G 0.032445 -5.4383e-06
5:125495616 T G 0.181891 1.7713e-05
5:125495838 T G 0.087630 -1.8793e-05
5:125496653 G A 0.043181 -4.9204e-06
5:125518676 A G 0.134976 -1.9146e-05
5:125519684 T C 0.040832 -1.1511e-05
5:125522991 A G 0.207546 -2.1642e-06
5:125524364 C T 0.050824 -1.8628e-05
5:125534820 C A 0.859438 1.0661e-05
5:125535501 C T 1.589373 -6.8403e-06
5:125537213 A C 1.697208 -1.2634e-05
5:125549272 T C 0.517222 -1.6706e-05
5:125568341 A T 0.033672 -5.2155e-06
5:125575589 T C 0.306950 -1.6992e-05
5:125585240 C A 0.131590 1.6486e-05
5:125585574 C T 1.258206 -1.1523e-05
5:125589461 G A 0.101050 -1.9657e-05
5:125601876 T C 1.951403 -3.4821e-05
5:125601910 A C 0.037640 6.0327e-06
5:125602674 G T 1.481003 -2.3436e-05
5:125607260 T C 0.078988 -2.0387e-05
5:125607726 T C 0.055227 1.2378e-05
5:125608220 A C 1.383922 -1.2293e-05
5:125610205 C A 0.200474 1.6090e-05
5:125617931 T C 0.180374 -1.5314e-05
5:125620570 T C 0.032479 -1.4756e-05
5:125620866 G A 0.030714 -3.8995e-06
5:125621336 A G 0.028827 -1.0666e-05
5:125622805 G T 0.128003 -2.2583e-06
5:125633094 A G 0.551169 3.0562e-06
5:125650234 G A 0.649879 3.4598e-06
5:125654296 A G 0.028946 -5.8986e-06
5:125664939 C T 1.371631 3.2306e-07
5:125671050 A G 0.024642 -1.7985e-05
5:125676868 T C 0.064767 2.8055e-05
5:125685909 A G 0.557472 -3.4143e-06
5:125687743 C T 1.921818 -5.3210e-05
5:125688034 A G 0.158615 1.4118e-05
5:125690656 C T 0.379645 -1.0497e-05
5:125694196 G A 0.114598 -2.3920e-05
5:125696506 G A 0.101233 -1.4337e-05
5:125697957 G A 1.110260 -1.5411e-05
5:125699081 G C 0.792029 -1.8967e-06
5:125699985 G A 0.309289 1.0347e-05
5:125706284 C T 0.659314 -1.4053e-06
5:125708858 C A 1.028627 -1.5484e-05
5:125718807 T C 0.079352 -5.0945e-06
5:125721567 A G 0.028892 -1.6097e-05
5:125722130 T C 1.755971 -1.3353e-05
5:125739465 C T 0.033002 -6.1675e-06
5:125742769 G A 0.091639 -2.0879e-05
5:125756398 T C 1.699500 -2.8411e-05
5:125758373 C T 1.441583 -2.9876e-06
5:125758855 T C 0.021868 -9.8140e-08
5:125759937 C T 0.028875 -1.3723e-05
5:125760022 T C 0.398180 -6.9166e-06
5:125762737 A G 0.457983 -1.2108e-05
5:125774155 A G 0.458231 6.5798e-06
5:125776486 A G 0.479905 7.2022e-06
5:125778935 C T 0.150347 1.3643e-05
5:125782286 C T 1.939378 8.6214e-06
5:125783395 T C 0.045921 -1.3714e-05
5:125784359 G C 0.140875 1.8210e-05
5:125785238 A G 0.811942 1.3000e-05
5:125786604 A G 0.114200 1.9966e-06
5:125791290 C T 0.623575 -5.8469e-06
5:125793848 T C 1.878133 8.3673e-06
5:125795225 G A 1.879537 9.4841e-06
5:125795751 A G 1.968191 6.5732e-06
5:125798571 A G 0.091571 3.1421e-06
5:125800646 C T 0.732543 2.3638e-05
5:125802027 A G 0.520972 -2.4075e-06
5:125807911 C T 0.054720 -6.6336e-06
5:125809483 A G 0.541024 6.5866e-06
5:125815602 G A 0.791717 7.9443e-06
5:125821287 C T 0.085842 -4.0365e-06
5:125824878 A G 0.032771 1.3157e-06
5:125825824 G A 1.350675 -2.9159e-06
5:125826424 C T 1.689800 3.5047e-06
5:125829121 T C 0.020273 -7.4707e-06
5:125843369 T C 0.886398 1.7704e-06
5:125847133 A G 0.645276 -4.1100e-06
5:125851402 A G 0.288475 1.3365e-05
5:125855539 C T 0.647629 -7.3219e-06
5:125862248 G A 1.480643 -2.5193e-07
5:125866090 A G 1.085278 -1.3240e-06
5:125867809 T C 0.645616 -1.2838e-05
5:125870512 T C 0.113829 -9.3301e-06
5:125874286 G A 0.192597 2.0158e-05
5:125874334 C T 1.197023 3.1759e-06
5:125874525 G A 0.381395 -4.3682e-06
5:125880589 C T 0.958951 -2.0823e-05
5:125886071 T C 0.476495 -1.6634e-05
5:125887685 T C 1.466445 -5.0599e-06
5:125890269 A G 0.351542 1.3519e-05
5:125890309 C A 0.050559 4.7893e-06
5:125890567 A G 0.053493 -6.0777e-06
5:125891500 T C 0.420330 2.6485e-05
5:125895822 C G 0.188615 -3.4048e-05
5:125898223 G A 1.644882 4.3888e-05
5:125900721 C G 1.173337 3.5027e-05
5:125901441 T G 0.816056 -2.2925e-05
5:125904684 T C 0.346955 -2.3342e-05
5:125906344 C T 0.155090 -3.9559e-05
5:125908135 G T 0.080168 8.7479e-06
5:125912915 C A 0.040295 -6.0591e-06
5:125918148 G A 0.197326 3.6955e-06
5:125919818 C T 0.093522 -1.0897e-06
5:125929187 T G 0.038666 -1.3547e-05
5:125929807 C T 0.153206 6.6810e-06
5:125936381 A G 0.178001 4.1176e-06
5:125939409 T C 0.070356 1.8461e-05
5:125941688 C A 0.305743 -2.3184e-06
5:125943528 G A 0.396202 7.5412e-06
5:125961346 A G 0.071522 3.3851e-07
5:125966322 A G 0.183658 -1.5959e-06
5:125972624 G T 0.113404 -2.4349e-05
5:125972830 C T 0.194565 3.1617e-06
5:125977916 A G 0.150388 1.0244e-05
5:125984187 A G 1.061023 8.2252e-06
5:125985047 G A 0.164283 -2.9564e-06
5:125991043 T C 0.477542 -1.3106e-05
5:126000971 T G 0.317914 -1.3576e-05
5:126004041 T C 0.266985 4.0511e-06
5:126009267 C T 0.049328 5.5574e-06
5:126012128 A G 0.040284 -1.6976e-05
5:126020269 C T 0.172276 1.5859e-06
5:126024888 A C 1.090377 3.2459e-07
5:126025528 A C 0.035630 -7.7780e-06
5:126031307 T C 0.217218 1.5174e-05
5:126037121 T C 0.029089 1.7052e-05
5:126039486 T C 0.061659 -1.3865e-05
5:126041754 G T 0.811874 7.8326e-06
5:126053825 G A 0.390320 2.5344e-05
5:126058263 A G 0.558951 -1.5790e-05
5:126058798 A G 1.384143 -1.0016e-05
5:126059955 T C 0.039407 -1.6021e-06
5:126060309 C A 0.446815 9.1926e-06
5:126061344 C A 0.484641 1.2604e-05
5:126061991 T G 0.336650 -3.1494e-05
5:126063751 G A 0.398514 -1.7470e-05
5:126064429 T G 0.524752 -3.4241e-05
5:126067012 C T 0.820054 2.2813e-05
5:126069820 T C 0.037034 -1.2916e-05
5:126077191 A G 0.258951 6.3325e-06
5:126085712 C T 0.971751 -2.4381e-05
5:126086196 T C 0.051626 -3.0425e-05
5:126087378 C T 0.208409 1.6745e-05
5:126087495 G A 0.086617 6.9104e-06
5:126088249 T G 1.119585 -1.9557e-05
5:126091664 C T 0.963336 1.0486e-05
5:126092078 G A 0.398262 1.6210e-05
5:126112153 A C 1.451062 2.2266e-05
5:126112169 C T 0.039836 -1.3178e-05
5:126116445 G A 0.216742 3.4620e-05
5:126126409 G A 0.028620 1.4965e-05
5:126133306 G A 0.044997 -1.5454e-05
5:126158200 G A 1.450650 2.8501e-05
5:126161266 C A 0.431883 7.1324e-06
5:126161690 T C 0.055665 1.3101e-07
5:126164189 G C 0.638266 -2.4525e-06
5:126169822 C T 0.135843 -8.6121e-06
5:126173660 A G 1.296791 1.2475e-05
5:126175035 A G 0.036195 -1.1754e-05
5:126181862 C T 1.395427 1.9093e-05
5:126183294 T C 1.357335 2.1969e-05
5:126183502 A G 0.085203 -2.7119e-05
5:126188516 A G 0.048315 2.0385e-05
5:126188804 T C 0.116067 -6.8513e-06
5:126189615 T C 1.059915 -1.5449e-05
5:126190995 T C 1.481088 -1.9661e-05
5:126191740 A G 0.136639 -7.8971e-06
5:126194314 A C 0.052656 -5.1995e-06
5:126197849 A G 0.095899 -1.9987e-05
5:126201154 G C 0.057454 -1.3627e-05
5:126201232 G A 0.613345 -1.8238e-05
5:126204628 G A 0.160213 2.7620e-06
5:126205370 A G 0.087743 -1.2937e-05
5:126211262 T C 0.317992 9.2913e-06
5:126212248 T C 0.062322 1.3904e-05
5:126213388 T C 0.034807 -1.9358e-06
5:126213485 T C 0.020681 -5.6491e-06
5:126221815 T C 0.073899 -1.4474e-05
5:126233388 C T 0.075449 -1.5085e-05
5:126250812 T C 0.054210 3.0026e-06
5:126263424 C T 0.023734 -9.8983e-06
5:126266202 G C 0.039224 7.2655e-06
5:126266819 C T 0.039683 -2.4285e-05
5:126267895 A G 0.190111 2.4644e-05
5:126273798 A C 0.046452 1.4909e-05
5:126280493 C T 0.056794 -4.0554e-06
5:126280746 T C 0.044096 -2.1579e-05
5:126302969 C T 0.055730 2.6849e-06
5:126334408 G C 0.925625 3.0554e-05
5:126340086 G A 0.706075 -9.4541e-06
5:126359641 A C 0.038727 2.3106e-05
5:126359739 C G 0.075969 -1.2730e-05
5:126364543 T A 0.048845 -1.1058e-05
5:126374186 T G 0.133361 -1.6671e-05
5:126385616 C T 1.959185 9.2501e-06
5:126396601 C T 0.053374 1.1616e-06
5:126396958 C A 0.077139 -7.2968e-06
5:126403895 A G 0.055213 -1.5043e-05
5:126436288 A G 0.190696 2.4375e-05
5:126445385 T C 0.056522 -6.7031e-06
5:126451362 G A 0.165388 2.3411e-06
5:126451897 A G 0.031357 -2.8933e-06
5:126462027 T G 0.059602 1.0307e-05
5:126472709 A G 0.021290 -5.7806e-06
5:126479170 A G 1.010720 -3.5618e-05
5:126484885 T C 1.065804 -4.3539e-05
5:126503486 C G 0.062339 1.0617e-05
5:126519027 T C 0.050464 6.6545e-06
5:126528115 T C 0.077961 -1.5633e-06
5:126541479 G A 0.392622 3.9895e-07
5:126544516 C A 0.192920 -3.2186e-06
5:126547326 T C 0.299589 9.0045e-06
5:126552537 T C 0.038829 -2.7520e-05
5:126553484 C T 0.041145 -8.6859e-06
5:126568929 G A 0.883247 -2.9743e-05
5:126569160 A G 1.902486 -1.7961e-06
5:126571663 T C 0.026631 -1.4804e-05
5:126573317 A G 0.090942 1.2548e-05
5:126577468 A C 0.088457 -2.2031e-05
5:126584423 A G 0.046663 -1.6737e-05
5:126592101 C T 0.887724 -3.2409e-05
5:126594959 C T 0.121248 3.0523e-06
5:126600097 C G 0.069465 9.2479e-07
5:126612109 T C 0.044232 3.4972e-06
5:126618229 A G 0.975073 -2.2594e-05
5:126623579 C T 0.039428 -1.7457e-06
5:126633442 A G 0.021728 -1.3303e-05
5:126633524 A G 0.037765 -2.9724e-05
5:126633827 T C 1.246331 -3.9729e-05
5:126642920 G A 1.386451 -2.7153e-05
5:126646297 C G 0.089511 2.1775e-05
5:126646864 C T 1.027634 -1.9810e-05
5:126660522 G A 0.120500 6.5888e-06
5:126662225 T G 0.030962 -1.1623e-06
5:126667279 G C 0.041332 6.1695e-06
5:126668574 C T 0.043259 9.7725e-06
5:126668683 A G 1.033665 -6.1155e-06
5:126671284 A C 0.025505 5.6685e-06
5:126681193 C T 0.053398 2.6973e-06
5:126687687 A C 1.264969 -3.6618e-05
5:126688400 C T 0.170559 -2.8826e-05
5:126690903 A G 0.046965 -1.6580e-05
5:126699321 C T 0.088929 1.3671e-05
5:126701622 G A 0.785243 4.8439e-06
5:126706883 G C 0.023404 -1.1551e-05
5:126713082 A G 0.036973 7.2629e-06
5:126713978 C T 0.084917 6.4102e-06
5:126724629 T C 0.045116 -9.1250e-06
5:126727418 T C 1.603234 -1.1759e-05
5:126732399 A G 0.305797 -5.0301e-06
5:126732427 A G 0.276314 1.8767e-06
5:126733515 A C 0.031601 -9.0276e-06
5:126735032 A G 0.067048 1.4351e-05
5:126736651 G T 0.027518 -2.1922e-06
5:126744956 T G 0.275029 -8.5350e-06
5:126745209 A G 0.070329 -3.2229e-05
5:126746277 T C 1.823893 9.8165e-07
5:126747263 T C 0.034760 -1.4641e-05
5:126748065 C T 0.041083 -1.7261e-05
5:126766201 C A 0.036344 -1.6515e-05
5:126770359 A G 0.034736 -1.4712e-05
5:126773064 A G 1.229617 3.3596e-06
5:126780756 A G 0.250747 -3.0043e-06
5:126782845 T C 0.044439 -1.8215e-06
5:126785310 A G 0.107604 -4.7305e-05
5:126791282 A G 0.336892 -9.3900e-06
5:126792644 G A 0.061996 -4.9809e-06
5:126808054 T C 0.101804 1.4718e-05
5:126811747 C T 0.127276 1.3086e-05
5:126812478 G A 0.053255 6.3472e-06
5:126816370 T C 0.079658 -6.8424e-06
5:126821901 G A 0.023081 -3.1608e-06
5:126823617 C G 0.033860 -1.3295e-05
5:126824897 C T 0.272210 5.2662e-06
5:126829647 T C 0.393699 6.6363e-06
5:126840039 G A 0.035596 -2.1470e-05
5:126842229 G C 0.032706 3.4048e-06
5:126842519 T C 0.088246 5.7409e-06
5:126860223 T C 0.052677 -2.4975e-05
5:126868529 A C 0.049148 7.7630e-06
5:126870221 G A 0.090942 -3.4689e-05
5:126874203 C T 0.035232 1.8230e-05
5:126882048 T C 0.111341 -8.4972e-06
5:126887569 A G 0.591637 2.3371e-05
5:126892632 G A 0.032326 -1.5844e-05
5:126892761 T G 0.554344 7.4892e-06
5:126899015 A G 0.057154 1.7082e-05
5:126902768 T C 0.418171 8.2072e-06
5:126906533 C T 0.067082 -1.4935e-05
5:126924448 G T 0.067571 2.7150e-05
5:126933680 C T 0.445509 8.8224e-06
5:126937911 C T 0.171922 -1.5822e-05
5:126940058 C T 0.237260 8.8439e-06
5:126941827 G A 0.433348 1.7188e-05
5:126943698 G T 0.048658 4.6628e-06
5:126943979 G A 0.567665 7.0513e-06
5:126947307 G C 0.569987 1.6998e-05
5:126949167 A C 0.020494 3.6285e-06
5:126950715 G T 0.382670 -1.9192e-05
5:126957657 G A 0.382895 1.6096e-05
5:126958230 G A 0.705133 -1.3685e-06
5:126960710 T G 0.074575 -3.5976e-05
5:126961958 A C 0.047043 1.7265e-05
5:126963224 A G 0.051456 -9.6643e-07
5:126972005 C T 0.631412 4.7457e-06
5:126975062 T G 0.350406 2.1753e-05
5:126976009 T C 0.049862 -4.6611e-06
5:126981185 T C 0.342253 2.8498e-05
5:126981997 A G 0.099880 1.9073e-05
5:126982737 T C 0.528526 1.0148e-05
5:126983782 G T 0.119545 -4.8565e-06
5:126985324 T G 0.339319 2.7041e-05
5:126985777 G A 0.057702 4.2050e-06
5:126986175 C T 0.059986 -2.6561e-06
5:126986357 G A 1.517174 -1.6554e-05
5:126987061 G A 0.519867 -6.7779e-07
5:126989546 G A 0.025305 -1.3215e-05
5:126989854 G A 0.617027 2.2413e-05
5:126990589 G A 1.601048 6.2210e-06
5:126990997 A G 0.043038 7.1237e-06
5:126991456 A G 0.194243 1.0126e-05
5:126991736 T A 0.050855 3.2605e-05
5:126993249 C G 1.340302 -1.6243e-05
5:126993282 A G 0.020576 -2.2906e-06
5:126994315 T A 0.052527 1.5777e-05
5:127000694 C G 0.499682 -1.9108e-05
5:127004734 A G 0.089269 2.2754e-06
5:127005069 C T 0.067293 1.5313e-05
5:127008556 A G 0.793971 -5.9648e-06
5:127037003 T C 0.041440 -5.2889e-06
5:127078046 G A 1.845237 3.9176e-05
5:127078312 G A 0.035909 -5.4228e-07
5:127082383 T C 0.056308 9.8828e-06
5:127094336 A G 0.798034 -3.3567e-06
5:127107016 A C 0.082337 1.2516e-05
5:127125469 T G 0.065732 3.6740e-06
5:127126847 G A 1.629491 1.2926e-05
5:127129054 G C 0.051450 2.8208e-05
5:127134520 C T 0.023897 3.4255e-05
5:127146563 G A 0.069985 -6.4003e-07
5:127147205 C T 0.124206 -2.3195e-06
5:127151976 G A 0.709907 -1.0677e-05
5:127152643 C T 0.663057 -1.8412e-05
5:127166140 T C 0.026383 -7.0535e-06
5:127180888 A C 0.043749 -5.1044e-06
5:127186063 G A 0.131852 -6.0129e-06
5:127189916 G A 1.903095 -9.5661e-06
5:127196066 A G 0.807550 -2.9601e-05
5:127200064 T C 0.102399 -3.7300e-05
5:127225607 G A 0.481935 -2.5506e-05
5:127229195 C T 1.380331 -4.1475e-05
5:127234113 G A 0.105860 9.3516e-06
5:127236278 C T 0.063454 3.2610e-05
5:127246333 A G 0.051453 3.0747e-06
5:127265136 T C 0.032258 8.0650e-06
5:127268647 T G 0.036565 1.4902e-05
5:127273963 A G 0.483173 -3.0637e-05
5:127283793 G A 0.046969 -1.0723e-06
5:127294296 G A 0.045027 -1.2853e-05
5:127298057 G A 0.047951 9.7874e-06
5:127298553 C A 0.195483 -2.0070e-05
5:127299203 G A 0.082639 -2.3654e-05
5:127304405 C T 1.634305 -8.5951e-06
5:127316161 G A 0.098319 -7.8530e-07
5:127317562 T C 0.103807 1.2268e-06
5:127326035 G A 0.037636 -8.4053e-07
5:127330849 T C 0.078998 -1.9001e-05
5:127334255 A C 1.043834 1.5132e-05
5:127347013 G A 0.734419 2.8607e-06
5:127359391 A G 0.064427 -9.5199e-07
5:127360851 C A 0.024700 6.6084e-07
5:127378828 C T 1.503585 -1.3447e-05
5:127395340 A G 0.037522 6.3701e-06
5:127396300 C T 0.131699 1.6188e-05
5:127397946 C T 0.025091 -5.8819e-06
5:127400990 G T 0.142058 -2.7113e-05
5:127412113 C T 0.073667 8.5373e-05
5:127423013 G A 0.193963 -1.9389e-05
5:127430304 G A 0.021059 -1.0174e-05
5:127432757 C T 0.052986 1.4399e-05
5:127436162 C T 0.047162 1.8881e-06
5:127459888 A G 0.053119 -5.7940e-06
5:127460198 C A 0.235472 3.9586e-05
5:127462745 T C 0.065056 -3.3989e-06
5:127468177 C T 1.081140 -1.5734e-05
5:127469186 A G 0.072314 2.9898e-05
5:127497973 A G 1.913896 -1.2021e-05
5:127499642 A G 0.060629 -2.3695e-06
5:127522543 T C 0.424923 3.7568e-06
5:127528880 G A 0.459081 -7.7687e-05
5:127536032 C A 0.050372 7.8349e-07
5:127548955 A C 1.483377 -6.0280e-07
5:127552590 A G 1.478107 -2.7614e-07
5:127555435 A G 0.466996 9.7397e-06
5:127574115 A G 0.250870 -1.3421e-05
5:127588021 A G 0.027086 1.4670e-05
5:127589755 T C 0.025315 1.2387e-05
5:127592675 T C 0.052031 -8.9955e-07
5:127593201 T C 0.033743 -1.1514e-05
5:127594512 C T 1.937793 -1.5551e-05
5:127609633 A G 0.152173 7.6988e-06
5:127610002 T C 1.142415 -6.5083e-06
5:127618642 A G 0.028164 -1.5321e-06
5:127624780 C T 0.078770 2.2686e-05
5:127626884 A G 0.564170 3.9361e-06
5:127638206 A G 0.087909 -3.3650e-05
5:127640861 G A 1.154695 -2.4288e-05
5:127653022 C A 0.237379 -2.9441e-05
5:127653556 G A 0.462512 1.0722e-05
5:127662545 G A 0.920176 -3.2301e-06
5:127666298 T C 0.022891 -5.2755e-07
5:127675017 T C 0.087046 -1.9827e-05
5:127677194 C T 0.166381 -3.2957e-06
5:127677874 T C 0.025108 2.7092e-06
5:127685135 T C 1.353789 1.0761e-05
5:127688335 C T 0.735188 2.6904e-05
5:127696604 C T 0.048322 8.6712e-05
5:127730403 T C 0.121057 -2.2192e-05
5:127737033 T C 0.192430 -2.3780e-05
5:127744469 A G 0.024333 -1.1289e-05
5:127758806 A C 0.030082 -4.9843e-06
5:127762756 G C 0.083105 -2.9518e-05
5:127764211 C T 0.068102 1.8411e-05
5:127773702 T C 0.282879 -1.0390e-05
5:127789692 A C 0.021008 -1.1926e-05
5:127790993 G A 0.445880 2.6397e-05
5:127802451 A C 0.026179 9.3481e-06
5:127809413 T C 0.229379 -1.8273e-05
5:127810139 T C 0.021398 -9.3944e-06
5:127821991 A G 0.025556 -8.2911e-06
5:127835637 A C 0.035358 1.9396e-05
5:127851756 T C 0.117630 -4.7730e-06
5:127873094 A G 0.099156 2.9144e-06
5:127873114 C G 0.171579 -1.6940e-05
5:127895247 G A 0.172259 -1.7831e-05
5:127899008 G C 0.061051 -1.5499e-05
5:127910272 C A 0.194415 4.7177e-06
5:127920075 A C 0.228873 2.6649e-05
5:127923651 A G 1.884855 -2.3669e-05
5:127933555 A G 0.029310 1.3933e-05
5:127951287 C T 0.138968 3.4641e-05
5:127962298 G A 0.547324 6.2622e-06
5:127976640 A G 0.107050 1.1966e-05
5:127995054 A C 0.265594 1.5841e-05
5:128005087 G A 0.021701 3.8173e-06
5:128010246 C T 0.056491 -7.1386e-06
5:128018413 C T 0.333693 4.2122e-05
5:128027045 T C 0.428187 -4.1523e-05
5:128030993 G A 0.735820 1.0994e-05
5:128042841 C A 0.086011 4.1582e-06
5:128068610 A G 0.036915 -1.0199e-05
5:128072042 G A 1.389361 -1.5924e-05
5:128081654 T C 1.907936 -2.0547e-06
5:128092151 T C 0.757188 2.8143e-06
5:128097417 C A 0.838566 -3.5954e-05
5:128098710 A G 0.075133 3.0163e-06
5:128100108 C T 0.124376 -2.3069e-05
5:128100400 T C 0.035470 4.6035e-06
5:128101152 A C 0.027103 1.1293e-05
5:128106527 G A 0.178854 8.2371e-06
5:128111033 G T 0.103212 -4.4354e-06
5:128111957 A G 0.043800 -7.3425e-06
5:128115472 C T 1.507444 -1.6556e-05
5:128126530 A G 0.078016 -1.1169e-05
5:128133922 A G 0.078359 1.8963e-05
5:128152227 A G 0.021545 -5.2740e-06
5:128158074 G A 0.065501 -1.6465e-05
5:128158231 C T 0.032088 7.4567e-06
5:128161187 A G 0.079015 2.4006e-05
5:128177032 C T 0.173299 7.0628e-06
5:128191463 C G 0.094002 -3.7568e-05
5:128204865 T C 0.070757 1.8133e-05
5:128206444 T C 0.102287 1.6300e-05
5:128207455 C T 0.161090 2.7196e-05
5:128207868 A G 0.506006 -6.0126e-06
5:128221499 T G 0.931650 -5.4654e-05
5:128225214 T C 0.042063 -1.0357e-05
5:128253080 G A 1.855766 5.9873e-07
5:128255275 C T 1.251301 -1.6365e-05
5:128258452 T C 0.414836 1.7093e-05
5:128260132 G A 0.148562 -2.3819e-05
5:128261851 C G 0.603999 1.9388e-05
5:128284057 G T 0.606634 -3.1214e-05
5:128301211 G A 1.223702 -4.1545e-06
5:128301971 C T 0.759418 -5.6575e-06
5:128303266 A C 0.627009 -3.0324e-05
5:128309803 A G 1.327926 5.3335e-06
5:128313390 T A 0.074283 -1.0662e-05
5:128323644 T C 0.616850 3.2902e-05
5:128328219 A G 1.890240 1.3199e-05
5:128332603 A G 0.333291 2.3939e-05
5:128335353 A C 0.033424 1.9298e-06
5:128351350 G A 0.396413 1.4362e-06
5:128353431 C T 0.139797 -1.5782e-05
5:128357981 G A 0.098619 -3.6164e-06
5:128367914 A G 1.489064 2.9344e-06
5:128380750 G A 0.064338 -4.4934e-06
5:128388021 T C 0.062200 -3.6975e-06
5:128404365 T C 0.091584 -3.9932e-06
5:128409695 G A 0.199294 2.2110e-05
5:128413927 G A 1.219000 1.4703e-05
5:128418371 C T 0.029793 -1.6823e-05
5:128424669 G A 0.035426 2.3320e-05
5:128428054 A G 0.182740 2.5079e-05
5:128443032 G C 0.075170 1.3891e-05
5:128448016 G A 0.048056 1.6622e-05
5:128448483 G A 0.071056 4.6714e-06
5:128452719 T G 0.069628 2.1265e-05
5:128454108 G A 0.150697 5.6225e-06
5:128456120 G A 0.104171 -9.2053e-06
5:128456237 T G 0.095875 -8.4809e-06
5:128457088 T C 0.152298 2.6095e-05
5:128464171 A G 0.780558 2.8601e-05
5:128471303 G A 0.282437 2.4730e-05
5:128471716 T G 0.890971 -2.7206e-05
5:128474742 G A 0.219897 2.4269e-05
5:128491696 G T 1.239596 2.7924e-07
5:128494193 C A 0.283634 1.9932e-05
5:128506203 A G 0.064369 2.6972e-06
5:128506589 G T 0.191199 3.5406e-05
5:128524501 T C 0.073049 -4.9071e-05
5:128530664 T C 0.072511 3.6146e-07
5:128533650 G A 0.515583 -6.7944e-06
5:128535398 G A 0.587506 -6.2659e-06
5:128537401 T C 0.107186 -3.5862e-05
5:128537810 G A 0.183006 4.5968e-05
5:128538467 C T 0.311186 1.0892e-05
5:128543644 G A 0.076282 2.1885e-05
5:128553667 A G 0.930338 -6.4714e-07
5:128553704 T G 0.122030 1.3951e-05
5:128554195 G A 0.259791 1.1319e-05
5:128554898 C G 0.035212 2.3972e-07
5:128560991 G A 0.268525 2.4094e-05
5:128565180 A G 0.450667 5.5645e-07
5:128572285 G A 0.050127 1.3654e-05
5:128579264 T C 0.034539 -1.5409e-06
5:128615051 C T 0.904710 5.4416e-06
5:128615902 C A 0.111977 -8.3490e-06
5:128627725 C T 0.226064 3.4063e-05
5:128645798 C T 0.068462 -1.5533e-05
5:128646395 C T 0.232310 3.6149e-05
5:128665719 G A 0.968463 -4.2886e-05
5:128682265 A G 0.168023 -2.0812e-05
5:128682476 C T 0.774058 1.0814e-05
5:128692877 T C 0.470753 -1.8654e-05
5:128693657 G A 0.159414 2.4469e-06
5:128694141 G T 0.693078 1.5398e-05
5:128697129 C T 0.217361 1.8111e-05
5:128698684 C T 1.204873 2.2270e-05
5:128704008 A G 0.082939 -5.1628e-06
5:128718147 C T 1.171303 -6.5369e-05
5:128722938 G A 0.193521 1.5784e-05
5:128730528 T G 0.081844 1.6001e-05
5:128731422 C A 0.061972 -2.7039e-05
5:128732672 G A 0.834415 -7.3522e-06
5:128733572 C T 0.567645 1.9326e-05
5:128737908 C T 0.858159 1.7951e-05
5:128738910 C A 0.108111 -3.3938e-05
5:128739908 T C 0.380658 1.2190e-05
5:128741548 T C 0.122713 1.4725e-05
5:128743894 T G 0.307562 1.0183e-05
5:128760076 G A 0.244335 3.0136e-05
5:128763144 C T 1.126960 5.9194e-05
5:128773161 C T 0.244675 3.3055e-05
5:128777031 G A 0.031635 -5.0340e-06
5:128777969 A G 0.060088 1.6146e-05
5:128777999 A G 0.099472 -1.3846e-05
5:128778235 A G 0.053540 -2.2786e-05
5:128779485 T G 0.103491 -1.6565e-05
5:128783504 A G 0.081694 2.0384e-05
5:128785309 G A 0.233289 3.8446e-05
5:128794782 G A 0.032917 1.1661e-05
5:128796722 C T 0.054584 -3.0858e-05
5:128800657 G A 0.036086 -6.5115e-06
5:128813527 T C 0.521475 1.0226e-05
5:128817006 A G 0.025560 3.6380e-06
5:128819595 T G 0.162104 -2.6837e-05
5:128828485 T G 0.065355 5.9077e-06
5:128847172 G A 1.478355 -3.7624e-06
5:128859133 A G 0.037055 -2.0167e-05
5:128868965 G C 0.311791 -8.2767e-06
5:128883145 G A 0.054713 -1.0076e-05
5:128891688 G A 0.463712 9.0860e-07
5:128900479 C T 1.771066 -1.2543e-05
5:128902590 A G 0.048158 3.7946e-06
5:128920789 A G 0.040866 1.3173e-05
5:128934045 A G 0.230535 1.5022e-05
5:128941087 T C 1.308435 -5.4062e-06
5:128943022 G A 0.029830 -1.0810e-05
5:128945641 A G 1.770855 -1.4789e-05
5:128966775 A G 0.061285 -7.9285e-06
5:128968594 C T 0.143962 -3.6581e-06
5:128986082 T C 0.107091 -4.0494e-05
5:128987308 G T 0.044959 1.0705e-05
5:128993273 A C 0.730071 -2.2279e-06
5:129000386 G T 0.176913 -1.4362e-05
5:129015452 C T 1.099265 -7.0465e-06
5:129015635 G A 0.042066 -7.2641e-06
5:129021865 G C 0.065430 1.3966e-05
5:129028821 T C 0.082255 -1.0734e-05
5:129029815 G C 0.050243 -1.8099e-05
5:129036271 C T 0.222144 1.0771e-05
5:129040056 T A 0.404939 -5.2908e-06
5:129045738 G A 1.846036 3.5119e-06
5:129053848 A G 0.051004 2.7400e-05
5:129075194 T C 1.249292 -1.7397e-05
5:129081099 G A 0.109253 -3.2023e-05
5:129081619 A G 0.278847 3.0662e-05
5:129084084 T G 0.086845 -1.0121e-05
5:129093450 C T 0.234877 1.1223e-06
5:129125496 C A 1.825341 8.5745e-06
5:129155460 C T 0.820731 -4.7475e-06
5:129168372 T C 0.386934 -4.4410e-06
5:129168470 C T 1.825229 1.0860e-05
5:129184066 C T 0.678673 6.7931e-06
5:129195230 T C 1.141042 3.4531e-06
5:129197472 A G 0.031999 1.6803e-06
5:129238943 A G 0.124060 -1.1717e-05
5:129244122 T C 0.829394 -1.5401e-05
5:129246025 T C 0.021259 -1.7254e-06
5:129248598 G A 0.067065 -1.9522e-05
5:129257092 G A 0.397881 1.8487e-06
5:129270262 A C 1.153485 5.2327e-06
5:129278410 C A 0.058113 3.0609e-06
5:129299404 C A 0.127079 -3.4910e-07
5:129302715 G A 0.081824 -4.4985e-06
5:129304566 C T 0.690235 8.1401e-06
5:129326887 C A 0.052231 -9.0648e-06
5:129327874 C T 0.276331 6.5044e-06
5:129336943 A G 1.200216 5.9543e-06
5:129359827 A G 0.127684 -1.1133e-05
5:129360432 A G 0.494650 -1.4536e-06
5:129364691 A C 0.307113 -1.1454e-06
5:129388452 G A 0.062781 1.3986e-05
5:129391894 A T 0.038795 1.6519e-05
5:129393477 G A 0.081912 1.3369e-06
5:129405463 A G 0.029918 -1.1514e-05
5:129418359 A G 0.046159 -1.1347e-05
5:129425755 T C 0.163997 -2.1216e-05
5:129427034 A G 0.064569 3.5020e-06
5:129444308 A G 0.252869 -2.1298e-06
5:129457678 G A 0.039421 1.4169e-05
5:129460664 A G 0.974896 -1.0640e-06
5:129466064 G A 0.755981 4.9672e-06
5:129466207 C T 0.222743 -6.6979e-06
5:129466788 A C 0.064930 -2.4327e-06
5:129468048 A G 0.338381 2.1877e-06
5:129476584 A G 0.113194 3.4285e-06
5:129493347 A G 0.030653 -5.6934e-07
5:129494174 T C 0.054601 1.2169e-05
5:129500007 A G 0.053207 -9.7074e-06
5:129515846 T C 0.066643 -6.2254e-06
5:129519147 G C 0.565292 2.5071e-05
5:129521126 G A 1.508950 3.5334e-06
5:129528484 C T 1.859414 1.5040e-05
5:129536512 A G 0.036004 -6.5419e-07
5:129545445 G A 0.258618 -1.8254e-06
5:129552445 T C 0.201895 1.3754e-05
5:129552816 G A 0.509450 -2.2514e-06
5:129560749 A G 0.059137 1.3340e-05
5:129569049 T C 0.064610 -9.8711e-06
5:129572868 C T 0.033216 -2.8532e-06
5:129576960 A G 0.145900 -2.1239e-06
5:129578982 T G 0.232398 1.0276e-05
5:129580901 C T 0.042675 7.3759e-06
5:129585039 T C 0.044623 -5.7986e-06
5:129610559 G T 0.165922 -4.0814e-06
5:129618696 A G 0.063403 -1.1181e-05
5:129635172 C G 0.052932 1.6178e-05
5:129638125 T C 0.077570 -8.4240e-06
5:129647781 T C 0.633210 5.3561e-06
5:129661222 C T 0.346505 1.6600e-05
5:129670962 C G 0.020474 1.8323e-05
5:129676463 T C 0.353473 9.8349e-06
5:129690860 C T 0.896033 1.4168e-05
5:129697384 T C 0.107037 -1.2801e-05
5:129699944 G A 0.038268 -1.6828e-06
5:129708350 A G 0.440580 1.7777e-05
5:129709041 G C 0.063172 -3.7010e-06
5:129709104 T C 0.201548 5.8412e-06
5:129718367 C A 0.080280 5.9063e-06
5:129727341 C T 0.213954 -4.1906e-07
5:129746719 T C 0.038398 1.1986e-05
5:129758652 A G 0.625574 1.0022e-05
5:129761087 G A 0.031482 -1.8716e-06
5:129766141 T C 0.082588 -1.3930e-05
5:129768929 T C 1.160784 3.6679e-06
5:129793171 T C 0.024669 -1.6216e-05
5:129797963 C T 0.357627 2.1295e-05
5:129815935 T C 1.978493 9.3264e-07
5:129820038 A G 0.663091 -1.8294e-05
5:129821782 A G 0.036919 -3.1384e-06
5:129829786 A G 0.040410 1.9136e-05
5:129839281 T C 1.940782 3.7667e-06
5:129847235 C T 0.163960 -4.0232e-06
5:129862350 A G 0.032931 -4.7094e-07
5:129865842 A C 0.174078 -1.3417e-06
5:129882502 T C 0.042828 -1.5186e-06
5:129882754 G A 0.222977 -3.0350e-06
5:129889258 T C 0.307936 1.3603e-05
5:129907445 C T 0.075993 -9.6403e-06
5:129941583 G A 0.629494 1.0836e-05
5:129951526 A G 0.062050 -1.9526e-05
5:129961005 A G 0.041950 7.0406e-06
5:129987162 A G 0.482771 1.9623e-05
5:130005010 T C 0.075694 -5.7109e-06
5:130017402 C T 0.379859 -1.5745e-05
5:130034669 A G 0.176451 2.0033e-05
5:130043919 G A 0.061482 3.6665e-06
5:130048413 T C 0.072039 1.1222e-05
5:130053704 A C 0.066776 1.7398e-05
5:130095748 A G 0.097657 -1.0642e-05
5:130111154 C T 0.574988 8.0146e-06
5:130117354 G A 1.885973 -2.0947e-05
5:130146777 G C 0.030493 -4.8464e-06
5:130151602 C A 0.536125 1.1576e-05
5:130151808 T C 0.220315 -2.1414e-06
5:130160263 C T 0.023503 -1.8016e-05
5:130164406 C T 0.036738 -2.7284e-06
5:130164772 T C 0.413201 2.3511e-05
5:130174256 G T 0.022364 1.2723e-05
5:130180815 G A 0.069571 -1.5615e-05
5:130185380 T G 0.455875 1.0413e-05
5:130205555 C T 0.454974 1.1526e-05
5:130211627 T C 0.075238 -3.7217e-05
5:130218335 T C 0.044510 -2.6970e-06
5:130255430 C T 0.384972 -1.8861e-05
5:130256944 T G 0.020324 -1.7013e-05
5:130276362 T A 0.027634 -2.0599e-05
5:130279550 A G 0.021194 -1.6821e-05
5:130308754 T G 0.049325 -5.7655e-06
5:130324938 A G 0.108475 5.4036e-06
5:130336132 G A 0.089021 3.4190e-05
5:130336133 T G 0.131451 1.4897e-05
5:130337870 A G 0.057005 -2.0985e-05
5:130359215 C T 1.544118 -1.5722e-05
5:130402914 A G 0.055512 1.8484e-05
5:130408165 T C 0.033107 3.7227e-06
5:130412981 G A 0.333155 4.1809e-05
5:130413981 G A 0.154315 -2.2183e-05
5:130414405 G T 0.487773 1.4433e-05
5:130421912 C T 0.027556 -2.0551e-06
5:130432955 G C 1.768282 -3.1261e-06
5:130448187 G C 0.026930 -7.6651e-06
5:130452393 T C 0.233660 1.9053e-05
5:130463135 C A 0.499703 1.9550e-05
5:130467462 T C 0.040271 1.7152e-05
5:130476885 T C 0.208402 3.1287e-06
5:130489710 C T 0.425287 3.2697e-05
5:130492613 A G 0.057192 -1.1358e-05
5:130512491 G A 0.099584 -9.6235e-06
5:130515811 A G 0.085118 -3.3624e-06
5:130559715 G A 0.023676 2.0434e-05
5:130564228 A G 0.093750 -5.0723e-06
5:130575413 T C 0.394655 -1.0796e-05
5:130575764 T C 0.039751 -7.9945e-06
5:130594431 A G 0.067099 7.7286e-06
5:130598318 C A 0.460571 -6.4160e-06
5:130604046 A G 0.034546 -1.2438e-05
5:130613600 C T 0.761897 -5.1566e-06
5:130616188 T C 0.057535 -1.1782e-05
5:130616564 A G 0.040717 -1.8402e-05
5:130721603 T G 0.054955 1.8498e-05
5:130721635 C T 0.021001 7.9397e-07
5:130741471 C T 0.069652 -2.4694e-05
5:130762287 A C 0.046051 1.2351e-05
5:130764699 T A 0.022837 -6.6615e-06
5:130766662 C T 1.679574 -3.6948e-06
5:130771037 A G 0.384646 7.9331e-06
5:130794269 T C 0.031622 5.0920e-06
5:130831365 C T 1.587432 -9.2344e-06
5:130835975 C T 0.057103 -1.4901e-05
5:130868840 T C 1.555494 -1.6562e-07
5:130883996 G T 0.152751 3.8107e-06
5:130894552 G T 0.055526 -9.6926e-06
5:130925365 C T 0.035970 2.7162e-05
5:130939407 G A 0.023969 -1.9321e-05
5:130946982 A G 0.039588 -6.0692e-06
5:130967887 G A 0.095630 -6.8021e-06
5:130969724 C T 0.347237 7.1840e-06
5:131004513 A G 0.035521 2.6551e-05
5:131005600 C T 0.077985 -8.1504e-06
5:131008194 C T 1.883947 1.6414e-05
5:131022616 A C 0.134762 1.8948e-05
5:131037237 T G 0.062951 3.8097e-06
5:131074197 A C 0.115533 -1.7008e-05
5:131076270 C G 0.033192 6.1227e-06
5:131078394 T C 0.035637 -9.3739e-06
5:131107381 G T 1.553702 2.9124e-06
5:131143747 C T 0.076146 2.9517e-05
5:131148950 C T 0.411671 3.1166e-06
5:131157137 A C 0.023316 -1.2184e-05
5:131162124 T C 1.610635 -1.0026e-05
5:131176493 T C 0.041753 -2.0740e-05
5:131188436 A C 0.096181 -7.8143e-06
5:131275660 T C 0.045252 -1.1080e-06
5:131284349 G A 0.069146 -1.0731e-05
5:131284610 T C 0.446968 1.1403e-06
5:131286068 A G 0.047893 1.4943e-05
5:131302662 T C 0.025135 -5.5741e-07
5:131310677 T G 0.046486 -1.1594e-06
5:131312327 T G 1.649210 -6.9693e-06
5:131318297 T C 0.410597 -8.2765e-06
5:131342241 A G 0.065498 3.0933e-06
5:131346040 T C 0.028977 2.8133e-05
5:131361778 A C 0.739475 -1.5458e-05
5:131364014 A C 1.063288 -1.2888e-05
5:131371999 G A 0.685765 -1.1150e-05
5:131388213 T C 0.021147 2.8626e-05
5:131396478 T C 0.437088 3.2253e-06
5:131402738 T C 0.858438 -1.2663e-05
5:131411460 C T 0.412664 -1.0474e-05
5:131418299 A G 0.140549 1.5305e-05
5:131429032 T C 0.024302 -6.9471e-06
5:131430118 A G 0.188935 6.8345e-06
5:131436573 C T 0.051847 -9.4933e-06
5:131436838 T C 0.997433 -1.3240e-05
5:131478896 C T 1.302945 -1.4381e-05
5:131499654 C T 0.024108 -1.7470e-05
5:131516324 G T 0.046557 -1.7893e-06
5:131524545 T C 0.037235 4.3703e-06
5:131532932 G T 0.090432 1.6438e-05
5:131533444 T C 0.177943 -1.0810e-05
5:131534776 A G 0.026260 1.1138e-05
5:131535125 G T 0.918023 -1.0888e-05
5:131539255 T C 0.159520 6.7332e-06
5:131540053 T C 0.352154 -1.8581e-05
5:131540884 T C 0.420123 1.5575e-05
5:131542184 T C 0.242805 9.7905e-06
5:131545554 G A 0.061618 1.5205e-06
5:131547233 A G 0.030248 -1.3709e-05
5:131562015 T C 1.616337 3.3566e-06
5:131576737 C T 0.916585 -1.3501e-05
5:131577330 G A 0.208416 3.2440e-06
5:131586349 C T 1.118664 -1.2232e-05
5:131590257 T C 1.119317 -7.4376e-06
5:131597392 G A 1.322079 -1.1541e-05
5:131602533 T C 0.199267 8.1664e-06
5:131607588 T G 0.181826 -1.5576e-05
5:131607721 T C 0.083721 -1.8141e-05
5:131612876 T C 0.066994 4.1864e-06
5:131623879 A G 0.046071 -6.5515e-06
5:131624386 T C 0.497244 3.5415e-05
5:131625169 C T 1.720433 1.0006e-05
5:131639843 G A 0.217742 1.3080e-05
5:131646100 T C 0.023914 -4.7989e-06
5:131649186 G A 1.393954 -2.4943e-07
5:131650527 T C 0.031231 -3.0937e-07
5:131656100 A G 0.028079 -5.5710e-06
5:131656760 G A 0.042800 -6.1141e-06
5:131667353 G A 0.236495 -4.6326e-06
5:131667548 A G 0.149249 -4.7705e-06
5:131671662 G C 0.081630 -1.2245e-05
5:131676320 T C 0.862321 -1.3019e-05
5:131699867 G A 1.264227 -2.0385e-06
5:131717050 A G 0.950301 -2.1037e-05
5:131721174 G A 0.746166 1.3876e-05
5:131723288 C T 1.095154 -2.1980e-05
5:131730011 T C 0.258740 -6.1685e-06
5:131731106 T C 0.038476 -7.0303e-06
5:131742228 C G 1.671203 -3.4995e-07
5:131743777 T G 1.055118 9.1861e-06
5:131744574 C T 0.377615 8.5051e-06
5:131752090 G A 0.048342 -7.3173e-06
5:131759609 G A 0.031979 -4.2868e-06
5:131760450 G A 1.752527 4.6169e-06
5:131774449 T C 0.043355 -7.8481e-06
5:131784393 T G 0.852539 -1.6075e-05
5:131796922 A G 0.705742 -4.8177e-07
5:131801158 T C 0.477627 4.1940e-06
5:131801220 A G 0.021565 -8.9479e-06
5:131803537 C T 0.163528 -9.1894e-06
5:131805735 T C 0.371043 8.5276e-06
5:131806768 C G 0.467520 7.2262e-06
5:131809393 T C 0.038789 1.9621e-05
5:131811856 T C 0.059898 1.1268e-05
5:131812322 T C 0.038146 1.5716e-05
5:131813322 T C 0.071192 -9.8487e-06
5:131813917 C T 0.036317 3.8390e-06
5:131815942 T C 0.043018 -1.6605e-05
5:131818657 C T 0.206787 1.0372e-06
5:131819921 A C 0.880857 -1.6076e-06
5:131820997 A G 0.772331 -1.8199e-05
5:131824486 C A 0.679166 -7.1694e-06
5:131828974 T C 0.099390 6.6766e-06
5:131828979 T C 0.053948 -2.2773e-05
5:131834730 T G 0.029102 2.4239e-06
5:131839618 A G 1.543060 -3.0539e-05
5:131862977 G T 1.668041 -1.5416e-05
5:131864152 T C 0.514349 -4.2423e-07
5:131867702 G A 1.022333 -1.4498e-05
5:131873073 C T 0.114948 -9.9742e-07
5:131878882 C T 0.039710 -1.4022e-05
5:131879916 G A 1.403362 -8.0110e-07
5:131888669 A G 0.042379 6.6235e-06
5:131902931 A G 0.069479 -7.7624e-07
5:131903026 G T 0.209783 -9.6673e-07
5:131905117 T G 0.376211 3.4003e-05
5:131913323 A G 0.027168 -9.6694e-06
5:131924341 T C 0.058749 -4.0328e-06
5:131949174 T C 0.061887 5.1934e-07
5:131949959 G A 0.093560 1.5314e-05
5:131950666 C T 0.042967 -1.7981e-05
5:131953510 G A 0.497360 -6.5486e-06
5:131973177 G A 0.386342 3.4689e-05
5:131983770 C T 0.022891 -1.4124e-06
5:131992608 G A 0.031901 -1.4234e-06
5:131995843 C T 1.634169 -3.4567e-05
5:131995964 G A 1.640258 -3.1248e-05
5:131996669 C T 1.641173 -2.8822e-05
5:131998413 A G 0.147083 1.9191e-05
5:132004086 T G 0.146893 3.0112e-05
5:132008644 G T 0.128194 7.2947e-07
5:132009154 T C 0.266760 -7.6760e-06
5:132024708 G C 1.540521 -8.6270e-06
5:132036252 C T 1.781167 -2.2675e-05
5:132042146 T C 0.266478 -2.6289e-06
5:132043351 C A 0.256136 -5.4453e-06
5:132044299 G A 0.027552 -2.3941e-06
5:132049027 T C 1.501630 -1.3644e-05
5:132063560 T A 0.280285 -3.2540e-06
5:132073817 G A 0.102681 3.2907e-05
5:132074890 A G 0.173802 -2.3469e-05
5:132094410 A G 0.053391 -8.7592e-06
5:132099999 G A 0.232242 -1.8029e-05
5:132111318 G C 1.896418 -2.5976e-05
5:132117307 A G 0.032251 -1.5178e-05
5:132127821 A C 0.231028 -2.1144e-05
5:132135372 C T 0.168176 -1.6054e-06
5:132137859 C T 0.077288 -1.5800e-07
5:132138324 C T 0.277120 3.0246e-05
5:132147306 C T 0.052150 -8.6268e-06
5:132148586 C T 0.606943 1.7454e-05
5:132151798 A G 0.134188 -4.1673e-06
5:132174312 G A 0.064879 3.0701e-05
5:132178781 T C 0.311607 -9.5884e-07
5:132193220 G A 0.651491 9.3569e-06
5:132196711 T C 0.284392 1.9995e-05
5:132199060 G A 0.035841 1.2723e-05
5:132201793 A G 1.151913 -6.4315e-06
5:132202539 T C 0.033454 1.3980e-05
5:132203057 T G 0.064454 2.7364e-05
5:132203997 G A 0.406330 -1.2445e-05
5:132205212 A G 0.091224 4.4484e-05
5:132206020 G A 1.075694 -1.1020e-05
5:132208363 A G 1.490863 -2.6875e-05
5:132227750 C T 0.086988 -2.6382e-05
5:132231439 C T 1.822526 3.1602e-06
5:132233567 C T 0.072658 -2.5810e-05
5:132235826 T C 1.076394 -8.3903e-06
5:132246516 C T 0.020865 7.0299e-06
5:132248722 C T 0.021762 5.3823e-06
5:132267167 A G 0.332469 3.6474e-05
5:132272486 C A 0.216134 -2.5964e-05
5:132273192 T C 0.176288 -5.1150e-06
5:132288737 G C 0.022616 -1.5057e-05
5:132295316 T C 1.955578 1.5000e-05
5:132311584 G T 0.747934 1.3334e-05
5:132322852 G T 0.307837 9.4919e-06
5:132323460 T C 0.067221 1.9135e-05
5:132323669 A G 0.040101 2.4897e-05
5:132328978 G A 0.031649 -1.0806e-05
5:132330053 C T 0.578844 8.4674e-06
5:132360653 G A 0.131927 3.3008e-06
5:132360867 T C 0.065317 -1.5255e-05
5:132368702 A C 0.509803 1.5103e-05
5:132380066 G A 0.040380 8.4729e-06
5:132382272 T C 0.512952 1.2500e-05
5:132385283 G A 0.047975 -1.1318e-05
5:132386684 T G 0.473592 7.4825e-06
5:132393223 G C 0.173819 -1.5027e-06
5:132393307 G A 0.052024 1.9048e-06
5:132408967 A G 0.047805 -3.3405e-06
5:132416192 G A 0.187184 7.7028e-06
5:132422129 A G 0.134919 1.0020e-05
5:132423764 C T 0.396888 -3.2725e-05
5:132424046 C T 0.161196 1.5218e-05
5:132424720 T C 0.046727 1.1317e-05
5:132431960 G A 0.024938 1.9232e-06
5:132432075 A G 0.121748 1.6936e-05
5:132444128 A G 0.185661 -5.8885e-06
5:132450106 T G 0.116107 9.0028e-06
5:132454397 T C 0.315062 2.0175e-05
5:132454755 A G 0.055383 -3.2289e-05
5:132463993 A G 0.451031 -6.4343e-06
5:132464303 G A 0.665162 -4.7873e-05
5:132467620 G A 0.286581 2.7576e-05
5:132474641 T C 0.089871 -8.1116e-06
5:132475314 A C 1.280111 -1.6067e-05
5:132477228 G A 0.227173 -1.0144e-05
5:132477498 A G 0.047489 -2.8763e-06
5:132481176 A G 0.183647 -3.9367e-06
5:132484531 G T 0.104470 -2.2289e-05
5:132487330 A C 0.574301 -6.1323e-06
5:132488728 A G 0.048379 1.1130e-05
5:132490991 T C 0.368639 -1.8128e-05
5:132494674 C T 1.842401 9.7516e-06
5:132499332 T C 1.102015 1.2885e-05
5:132500078 C T 0.334179 -1.0662e-05
5:132526689 G A 0.026818 9.6167e-06
5:132530652 T G 0.543190 -5.2126e-07
5:132534614 C T 0.338667 -5.0402e-06
5:132535046 A G 0.416645 2.8010e-05
5:132535659 G A 0.703984 2.8979e-05
5:132542953 T C 0.082486 3.5420e-06
5:132544220 A G 0.496918 1.3362e-05
5:132553397 G A 0.033726 1.3306e-05
5:132554668 C A 0.022272 4.3577e-06
5:132556082 A G 0.153859 2.9177e-06
5:132558113 A G 0.175703 8.3899e-06
5:132558754 T G 1.665655 7.8781e-06
5:132561277 A G 0.641200 1.6638e-06
5:132561468 A C 0.147760 7.5844e-06
5:132562755 G A 0.978636 7.2780e-06
5:132563072 G T 0.306977 1.8395e-05
5:132568492 C G 0.885929 1.9403e-05
5:132568744 A G 0.246236 1.5063e-05
5:132570127 C T 0.020266 -4.0323e-06
5:132570433 G C 0.135289 2.1453e-06
5:132573894 G A 0.022874 1.6531e-06
5:132575672 C T 1.363591 -2.2816e-05
5:132576442 G T 0.435378 4.4359e-06
5:132576527 G A 0.260032 -4.2627e-06
5:132581687 T C 0.471321 5.1453e-06
5:132585528 T C 0.455790 -4.1767e-05
5:132586550 A G 0.112589 -2.9147e-06
5:132586717 A G 0.251424 -2.0360e-05
5:132588357 C T 1.849456 -6.4255e-06
5:132588643 A C 0.095827 -6.6469e-06
5:132590360 A G 0.038129 -6.2116e-06
5:132599091 T C 0.062115 -1.2148e-06
5:132602810 C T 0.174724 6.8095e-06
5:132603137 T C 1.121673 -1.8175e-05
5:132609517 T C 0.953099 -5.2754e-08
5:132612133 T C 0.035644 -1.1785e-05
5:132612643 A G 0.675497 5.3412e-05
5:132614044 A G 0.022208 -2.9570e-07
5:132618349 T G 0.069061 -8.7967e-06
5:132619710 C T 1.460091 -3.2436e-05
5:132625033 C A 1.561066 -2.1589e-05
5:132627239 C T 0.231474 -3.3605e-05
5:132627445 A G 0.305083 -8.3166e-06
5:132628884 C G 1.212356 -1.4140e-05
5:132636493 A G 0.064937 -1.7749e-05
5:132643377 C T 1.246565 -3.0923e-05
5:132646702 T C 0.420337 1.4299e-05
5:132647506 G A 0.616582 5.5427e-06
5:132648331 C T 0.107686 -1.2902e-05
5:132650871 G A 0.318013 4.4905e-06
5:132652281 T C 0.213985 -3.4295e-06
5:132655103 A G 0.034563 -6.9460e-06
5:132656337 A G 0.071444 -3.1716e-06
5:132657703 C T 1.492039 -3.6219e-05
5:132658628 C T 0.128942 -5.6778e-06
5:132663783 G C 1.160893 -2.4528e-05
5:132665540 T C 0.258404 -4.1555e-07
5:132665549 A G 0.060840 1.5669e-05
5:132665810 T C 0.037191 4.3805e-06
5:132667669 A G 0.072675 -1.3586e-06
5:132667971 C T 0.027556 -2.1820e-05
5:132668569 A G 0.052282 2.5748e-05
5:132669228 T G 0.070009 -2.8811e-05
5:132669374 A G 0.232714 -1.5609e-05
5:132673210 A G 0.043596 -1.3775e-05
5:132675422 T C 0.042722 1.0535e-05
5:132677129 C T 1.217031 1.6799e-05
5:132690144 C T 0.053149 2.6770e-05
5:132692816 C T 0.248445 -2.0172e-05
5:132696831 T C 0.052347 2.4043e-05
5:132696894 A G 0.043650 4.6062e-06
5:132698567 C T 0.111994 3.5039e-06
5:132704471 C T 0.186399 5.2922e-05
5:132710826 C T 0.574900 1.8865e-05
5:132715419 T C 0.297709 3.0865e-05
5:132717753 T C 1.938980 1.1785e-05
5:132720062 C T 1.005467 2.9941e-05
5:132722340 T G 0.633316 1.4929e-05
5:132726231 A G 0.050008 1.7242e-05
5:132728928 T C 1.774578 1.3200e-06
5:132731531 G A 0.628308 2.3374e-05
5:132735155 C T 1.553858 -2.9933e-06
5:132737061 A G 1.941363 6.1900e-06
5:132737597 T C 0.129883 -1.4642e-05
5:132742615 C T 0.054775 1.2405e-05
5:132745013 G A 0.040217 1.5075e-05
5:132747508 G A 0.163106 3.8553e-06
5:132749490 G A 0.432250 3.6588e-06
5:132756012 G A 1.418185 1.4612e-05
5:132757283 G A 0.555834 -1.8490e-05
5:132757685 A G 0.806346 2.8426e-05
5:132766786 G T 1.180959 7.3465e-06
5:132772431 G A 1.924045 1.8870e-05
5:132780530 A C 0.149599 1.9167e-05
5:132784109 T C 1.409090 -9.0937e-06
5:132791640 T C 0.089902 -2.8706e-06
5:132791758 C G 0.746540 -1.1681e-05
5:132794530 A G 0.426841 -4.9338e-05
5:132797948 A C 0.118946 4.3665e-05
5:132809967 T C 1.518776 -1.0769e-05
5:132811978 C T 0.307551 8.3237e-06
5:132815762 C A 0.101950 4.6892e-06
5:132818098 G A 0.341261 1.9365e-05
5:132819346 A G 0.395845 -2.0998e-05
5:132821391 A G 0.059215 -2.7826e-05
5:132832565 C T 0.069397 3.7636e-05
5:132832646 C T 0.612298 6.1118e-06
5:132838123 A G 0.960018 1.9090e-06
5:132838156 C T 0.394719 5.9763e-06
5:132844090 C A 0.316795 1.0591e-05
5:132849460 G T 0.954969 4.8711e-05
5:132850336 G A 0.078855 1.9826e-05
5:132856031 T C 1.353901 3.5185e-05
5:132856665 T C 0.023850 1.5384e-05
5:132858487 G A 0.048696 1.8006e-05
5:132859687 A G 0.167285 -1.2817e-05
5:132863660 T C 0.193923 1.2452e-05
5:132863896 C G 0.083911 3.2078e-05
5:132868176 A G 0.522947 -4.5893e-05
5:132876490 A G 0.750980 3.9422e-05
5:132895248 A G 0.046523 -1.2675e-06
5:132933237 C T 0.027005 -2.4206e-05
5:132934173 A G 0.026318 3.1765e-06
5:132936859 A G 0.444068 9.8207e-06
5:132942144 T G 0.516134 -5.4919e-05
5:132944069 T C 0.153546 1.9565e-05
5:132950799 A G 0.144261 2.2419e-06
5:132950847 A G 0.051514 2.1755e-05
5:132953063 T C 1.725539 -1.7690e-05
5:132962893 T C 0.331595 1.4517e-05
5:132970278 C A 0.278738 1.2201e-05
5:132970947 G A 0.036565 1.4599e-05
5:132972909 T C 0.631915 1.4681e-05
5:132988565 C T 0.512306 -1.7376e-05
5:132991186 C T 0.052639 2.1594e-05
5:132992201 C T 0.156399 1.1330e-05
5:132998971 T C 1.124539 -3.0556e-05
5:133001381 C T 0.482863 -7.5209e-06
5:133003070 T C 0.713259 -3.1047e-05
5:133006586 T C 0.071855 -2.8350e-05
5:133010825 A G 0.045099 -5.3256e-06
5:133011182 C A 0.340326 -4.0596e-05
5:133011262 C T 0.582951 -1.1009e-05
5:133013326 A G 0.081735 3.7719e-08
5:133014032 G A 0.540963 -5.1509e-06
5:133017940 A G 0.075095 9.6419e-06
5:133018469 A G 0.780225 2.6663e-05
5:133018603 A G 1.295176 -9.5928e-06
5:133019116 C T 0.037969 6.0590e-07
5:133019737 G A 0.049481 -2.6501e-05
5:133020312 C T 0.715193 -9.2130e-06
5:133021851 T C 0.694944 1.5341e-05
5:133021955 G A 0.742623 2.7962e-06
5:133024701 A G 0.118967 -2.6595e-07
5:133025953 G A 1.960616 1.3380e-05
5:133027192 G A 0.068350 2.3721e-06
5:133028324 G A 0.541174 1.3990e-05
5:133037459 T C 1.403090 -3.5638e-06
5:133040089 G A 0.036602 -3.9996e-06
5:133041231 T C 0.073110 -2.3477e-05
5:133051079 C T 0.577123 9.5452e-06
5:133054920 A G 0.064379 -1.8492e-05
5:133056044 G A 0.186178 -3.7268e-06
5:133061390 T G 0.314127 -8.4237e-06
5:133067976 A G 0.331163 3.0994e-05
5:133075880 A C 0.212207 -1.1977e-05
5:133075934 C T 0.816413 -1.8912e-05
5:133076898 A G 1.411664 -7.3827e-06
5:133078638 G A 0.128214 3.6705e-06
5:133079035 G A 0.932296 -3.5188e-05
5:133079129 G A 0.148147 4.7224e-05
5:133080570 C T 0.749756 -1.5753e-05
5:133089315 C T 0.133654 1.2770e-05
5:133090531 A C 0.142816 2.1436e-06
5:133096057 T C 0.172629 -1.5529e-05
5:133103962 C A 1.347027 1.5716e-05
5:133110591 T C 0.392421 1.1327e-05
5:133114120 C T 0.035375 -2.9986e-05
5:133130902 A G 1.056114 -1.7244e-05
5:133131129 C T 0.152047 -6.1574e-05
5:133133406 C T 0.578966 2.7636e-05
5:133133611 T C 0.146179 -4.6967e-05
5:133134073 A G 0.028055 2.9667e-06
5:133139691 G A 0.049624 2.9049e-05
5:133160254 G A 0.838804 -1.3522e-05
5:133161907 T C 0.188408 -2.3923e-05
5:133163319 T C 0.038925 -2.1836e-05
5:133165111 C T 0.212180 -4.0301e-05
5:133172545 A T 0.022082 3.0318e-06
5:133178702 G A 0.600633 -5.3022e-05
5:133184630 C A 0.184485 -4.2633e-05
5:133191011 T C 1.681328 5.5123e-05
5:133203596 A G 0.837689 -1.9592e-05
5:133206205 G A 0.416159 2.1989e-05
5:133213880 A G 0.107186 -2.5609e-06
5:133218456 G A 0.967950 3.9292e-05
5:133223085 G A 1.754026 -6.1970e-05
5:133223816 C T 0.898328 -9.8146e-07
5:133224960 A G 0.091901 -5.8432e-06
5:133225641 T C 0.020916 9.5853e-06
5:133227047 C T 0.263282 3.8532e-05
5:133232049 A G 0.051433 9.2778e-07
5:133233507 A C 0.021232 1.5184e-05
5:133240476 T C 0.034600 -2.1731e-05
5:133240493 T G 0.031217 1.6484e-05
5:133240998 G A 1.546324 5.7606e-06
5:133241907 C T 0.103535 3.7901e-07
5:133243891 A G 0.208358 1.5007e-06
5:133246615 T C 0.291943 1.2264e-05
5:133249555 T C 0.657036 2.9079e-05
5:133249928 G A 0.020793 -3.1290e-05
5:133251939 T C 0.328331 -1.4956e-05
5:133253753 A C 0.961487 3.5705e-05
5:133259070 G C 0.448991 -4.3489e-06
5:133259107 C G 0.704035 3.3426e-05
5:133262203 G A 0.071706 1.0630e-05
5:133267359 A G 0.396039 -1.7482e-05
5:133271720 T C 0.212543 6.3692e-05
5:133274567 C T 0.165932 -8.4713e-06
5:133274603 C A 0.339061 -7.4088e-07
5:133280379 A C 0.563419 4.5064e-07
5:133285518 A G 0.069132 -2.1601e-06
5:133285852 G A 0.164936 -5.2336e-06
5:133299566 A G 0.041641 -4.1787e-05
5:133303063 T C 1.468006 1.5363e-05
5:133304467 C T 0.033053 -1.5034e-05
5:133307337 A G 0.061462 -2.4468e-05
5:133308791 T C 0.073735 -1.0197e-05
5:133310248 C T 1.206917 -4.4255e-07
5:133317347 A G 0.034559 -8.8085e-06
5:133326081 T G 0.046281 5.3464e-06
5:133336286 A G 0.048556 -1.6096e-05
5:133337503 G A 0.245559 9.0056e-06
5:133337611 A G 0.612696 9.4710e-06
5:133356044 T C 0.288944 -4.0089e-06
5:133358125 G A 0.065379 1.7337e-05
5:133368087 C T 0.257832 -1.3109e-05
5:133372025 G A 0.171161 2.8505e-06
5:133374511 T C 1.669966 -2.6594e-05
5:133382456 C T 1.555915 1.3965e-05
5:133383314 G A 0.060830 2.8094e-05
5:133386039 G A 0.056444 -5.5116e-06
5:133394920 T C 0.026087 -3.5503e-06
5:133408752 C G 0.126623 1.1781e-05
5:133410168 A G 0.031649 -1.5222e-05
5:133413111 T C 0.069768 2.6887e-06
5:133413519 C A 1.061782 3.8632e-06
5:133414320 G A 0.418858 -1.1498e-05
5:133415082 T C 0.102035 1.6036e-05
5:133415151 C T 1.409777 -5.1730e-06
5:133415769 G A 1.478702 -5.0063e-06
5:133417805 A G 0.229777 -2.0575e-06
5:133419283 T C 1.755053 -1.1506e-05
5:133425050 T C 0.188762 -3.8149e-05
5:133429471 A G 0.072097 2.7930e-06
5:133430733 G A 0.034345 -5.5524e-06
5:133438651 T G 0.152904 -2.7163e-05
5:133439274 A G 0.093516 1.1138e-05
5:133439635 G A 1.033097 3.5329e-05
5:133442009 G A 1.578752 2.2343e-05
5:133446575 T C 1.747964 -3.7774e-06
5:133447061 T C 1.838393 -1.6981e-06
5:133451683 A C 0.224769 4.1757e-05
5:133456057 G T 0.169097 -4.9188e-05
5:133459573 G A 0.096708 -9.5417e-07
5:133461586 A G 0.105272 1.5737e-05
5:133467925 G A 0.100978 -3.0856e-07
5:133467990 T C 0.038768 1.9923e-05
5:133468000 G A 0.359378 -9.9230e-06
5:133477951 A G 0.032771 -7.4244e-06
5:133481467 A G 0.170437 -4.4615e-05
5:133488678 C A 0.068809 -9.8159e-06
5:133505097 C T 0.115482 9.7893e-06
5:133511762 G A 0.046272 -1.6726e-05
5:133519273 G A 0.114741 -1.9164e-05
5:133521086 C T 1.653289 5.0902e-05
5:133527247 G C 0.032550 2.1021e-06
5:133530217 A G 0.063512 2.8822e-05
5:133551516 G A 0.177590 9.6971e-06
5:133563318 G A 1.766310 5.2771e-05
5:133574659 A G 0.048175 9.1863e-06
5:133582711 C T 0.064413 2.6101e-05
5:133593088 T C 0.173238 8.2674e-06
5:133599786 T C 0.062921 -8.5500e-06
5:133618799 C A 0.047615 -2.2808e-06
5:133632990 G A 0.143139 -1.2197e-05
5:133638034 A C 0.314501 2.1669e-05
5:133655468 C T 1.423781 3.5273e-05
5:133682816 A G 0.049148 1.3109e-05
5:133719729 T C 0.064291 3.3284e-07
5:133734767 G A 0.155770 1.7989e-05
5:133735846 G A 0.145397 -1.0835e-05
5:133737275 T G 0.230549 -4.9115e-05
5:133753344 C A 0.048308 1.8001e-05
5:133772494 T C 0.046180 3.3158e-05
5:133774168 T C 1.650573 4.0368e-05
5:133779788 A G 0.319866 -4.3717e-05
5:133784798 T C 0.430125 -2.1614e-05
5:133784870 A G 0.206617 2.0870e-05
5:133786068 A G 0.042766 -6.6430e-06
5:133793417 A G 0.111514 -1.3906e-05
5:133804150 G A 0.635345 -7.4852e-06
5:133811130 C T 1.215426 1.2686e-07
5:133811281 A G 0.084265 2.1725e-05
5:133823078 G A 0.451989 -4.5091e-06
5:133825625 A G 0.095409 -1.2692e-05
5:133826050 T C 0.167893 -7.4146e-06
5:133826527 A G 0.201337 -1.2618e-05
5:133827115 G A 0.821591 3.1825e-05
5:133828896 T C 0.049954 2.2158e-05
5:133829010 G A 0.119113 -1.3727e-05
5:133830961 A G 0.041270 1.6951e-06
5:133848466 G C 0.038075 7.5067e-06
5:133848660 T C 1.163191 -3.5918e-05
5:133849177 G C 0.354387 -2.8821e-05
5:133858719 C T 0.560182 -3.2082e-05
5:133860435 G A 0.046554 3.5356e-06
5:133864436 T C 0.321797 1.8989e-05
5:133873107 G A 0.028477 -1.4040e-05
5:133873607 G C 0.049512 1.4080e-05
5:133874108 A G 0.048349 9.9867e-06
5:133877357 T C 0.037279 -2.5028e-07
5:133881200 C A 0.248099 -2.6062e-05
5:133887641 G A 0.047988 8.5356e-06
5:133888003 T C 0.289855 -1.0410e-05
5:133895299 C T 1.685261 3.4584e-05
5:133897000 T C 0.932891 -1.1177e-05
5:133897439 C T 0.554168 -6.7645e-05
5:133898477 G A 0.450915 9.7427e-05
5:133901939 T G 0.026774 -1.6316e-06
5:133909957 T C 1.640027 -3.3213e-06
5:133921848 A G 0.050035 4.7354e-06
5:133922504 C T 0.144193 -1.5557e-05
5:133922901 C T 0.228444 7.0028e-06
5:133936871 T C 0.120333 -1.5653e-05
5:133964067 C T 0.110256 5.6986e-05
5:133991647 G T 0.134545 -1.8678e-05
5:133998972 A G 0.043824 1.7134e-06
5:134001565 C T 0.074922 9.8639e-06
5:134017361 C A 0.028463 1.7119e-05
5:134045074 G A 0.100108 3.1881e-05
5:134076812 A G 0.198628 -1.3091e-06
5:134077442 A C 0.199182 6.6420e-09
5:134096294 C T 1.670081 2.0694e-05
5:134097290 C A 0.555619 6.0881e-06
5:134117053 A G 0.138505 3.3922e-05
5:134130754 G A 0.064539 -4.4802e-06
5:134133090 A G 0.229318 3.7366e-05
5:134161929 A G 0.083993 -3.5907e-06
5:134164092 A G 0.022595 2.0793e-05
5:134164623 C T 0.031540 2.5315e-06
5:134175339 A G 0.321253 1.7695e-06
5:134183306 G A 0.031435 -2.2141e-05
5:134208721 T C 0.031720 4.0806e-06
5:134214879 C A 0.041046 3.1385e-05
5:134216761 A G 0.049161 1.6562e-05
5:134223593 G A 0.269242 1.2243e-05
5:134224888 G A 0.037007 9.1839e-06
5:134242212 T C 0.029871 6.2316e-07
5:134246795 C T 0.060568 4.2379e-06
5:134254737 G A 0.075388 -6.1691e-06
5:134255333 A G 1.157918 3.7544e-05
5:134257449 G C 0.028079 7.7368e-06
5:134270779 G A 0.121833 5.2489e-06
5:134272193 G A 1.130662 -2.6954e-05
5:134279342 T C 0.166653 3.3753e-05
5:134283973 A C 0.021562 -4.2707e-06
5:134305435 A G 0.030333 -2.9890e-07
5:134328568 T C 0.027297 -1.4411e-05
5:134330890 G A 0.022361 -6.2764e-06
5:134332143 A G 0.066456 9.6797e-06
5:134342720 A C 1.139043 3.3141e-05
5:134343662 A G 0.036218 -3.8379e-06
5:134356705 G T 0.553651 -2.7451e-05
5:134361325 G T 0.066966 -2.8962e-05
5:134366873 G T 0.246899 -7.4391e-06
5:134368593 A C 0.039367 -2.3292e-05
5:134372685 C T 0.500410 -3.2236e-06
5:134379311 A C 1.552376 3.5435e-05
5:134380531 A G 0.871490 5.5759e-06
5:134383984 C T 0.029272 1.5243e-05
5:134389318 C G 0.097147 2.5263e-05
5:134392455 G A 0.042756 3.7091e-06
5:134402038 C G 0.574677 -4.1375e-06
5:134404390 A G 0.180422 4.5644e-06
5:134405892 C G 0.499859 -5.0496e-06
5:134405982 C T 0.648700 6.9691e-06
5:134409321 A G 1.230743 3.1169e-06
5:134426412 C T 0.505535 -1.8884e-05
5:134437081 T C 0.077115 -1.0960e-05
5:134437572 T C 1.589638 1.8677e-05
5:134437656 G A 0.062268 -4.5467e-07
5:134442190 A G 0.066303 5.3815e-06
5:134443606 A G 0.820289 5.3590e-05
5:134443908 C T 0.119534 2.0330e-05
5:134445495 T C 0.146852 1.2902e-05
5:134458908 G A 0.960273 -3.2585e-05
5:134464201 C T 0.037371 1.9587e-05
5:134466069 T C 0.029738 -9.7824e-06
5:134467700 A G 0.339618 1.6011e-05
5:134472374 G A 1.088110 4.8871e-06
5:134474960 C G 0.059274 1.1108e-05
5:134477118 C G 0.180507 2.1568e-05
5:134478611 A C 0.131400 -1.3390e-05
5:134489905 G A 0.728466 1.5635e-06
5:134491150 G A 0.063121 1.1917e-05
5:134493981 A G 1.415084 9.2719e-06
5:134501931 T C 0.032652 2.0672e-06
5:134512608 A C 1.196874 4.5833e-06
5:134514567 T C 0.434032 1.5577e-05
5:134519856 T C 0.047730 -8.7890e-06
5:134527789 G A 0.105864 2.9505e-05
5:134530513 G A 0.059375 2.5599e-05
5:134535989 G A 0.789225 6.3081e-06
5:134538568 T C 0.067602 6.5358e-06
5:134540204 T G 0.254871 3.3401e-06
5:134544700 T C 0.024649 -3.0881e-06
5:134548914 G A 0.037422 3.0987e-05
5:134550735 C T 0.787229 -4.0218e-06
5:134555455 A C 0.129741 2.0596e-05
5:134555620 C A 0.306504 -1.0947e-05
5:134557854 T C 0.027943 -1.1289e-05
5:134558028 T G 0.176243 -3.9327e-05
5:134561628 G A 0.041862 -4.3947e-06
5:134562214 C T 0.687753 6.4214e-06
5:134563117 C G 0.194511 -1.9801e-06
5:134563752 T G 0.131855 -3.7667e-06
5:134564405 A G 1.571194 5.0169e-05
5:134565666 A G 0.223321 9.1144e-06
5:134567614 G C 0.293806 8.6681e-06
5:134569691 C T 1.296386 3.6156e-06
5:134570190 G A 0.133939 -6.1039e-06
5:134570749 T G 0.060796 -2.0084e-05
5:134570855 T C 0.060728 -3.3592e-06
5:134571736 A G 0.054367 -1.3548e-06
5:134572376 C T 1.422894 -3.6717e-05
5:134573007 T C 0.865020 -4.3004e-06
5:134573448 A G 0.189727 -1.7968e-06
5:134573703 T C 0.112765 -2.5510e-06
5:134574275 T C 0.083819 7.8378e-05
5:134577757 A G 0.239664 -2.6355e-05
5:134579744 G T 1.238695 2.6335e-06
5:134584368 A G 1.198709 1.1951e-05
5:134589142 G A 0.034342 5.3306e-06
5:134591944 C T 0.179976 -6.0013e-06
5:134593542 A G 0.823712 9.7424e-06
5:134597267 T C 0.862620 2.2799e-05
5:134598321 T C 0.757902 1.2387e-05
5:134599652 A G 0.453530 -1.7854e-06
5:134599977 T C 0.573343 -1.1754e-05
5:134600902 A G 0.895683 1.2950e-05
5:134601871 T C 0.088746 6.2085e-06
5:134603361 C T 0.057953 9.7106e-07
5:134607632 T C 0.055842 1.3690e-06
5:134608393 G A 0.028113 -1.6709e-06
5:134609822 T G 0.536968 1.0290e-05
5:134611623 T C 0.309996 -1.3635e-05
5:134611916 T C 1.808665 9.7425e-06
5:134612693 T C 0.822261 -1.5184e-05
5:134616972 G A 0.066286 4.2481e-06
5:134631446 A G 0.251961 -6.2791e-06
5:134634166 A G 0.086661 8.7818e-07
5:134635583 T C 0.086029 1.2971e-05
5:134635638 G C 0.112402 -1.3559e-05
5:134638839 T C 0.333186 -3.0788e-06
5:134643152 C T 0.052469 3.9467e-06
5:134649425 C T 0.020005 1.4409e-05
5:134655810 A G 0.068221 -4.9269e-06
5:134657380 C T 0.454322 1.2669e-05
5:134662285 A C 0.099557 -3.2233e-06
5:134663097 T G 0.259961 -5.6751e-06
5:134664983 G A 0.029286 -6.5610e-06
5:134674160 A G 0.137156 -3.6130e-05
5:134674881 C T 0.136564 2.5441e-05
5:134677927 G A 0.102688 2.1137e-05
5:134678460 A G 0.054486 -1.6652e-06
5:134679247 T C 0.360058 3.1641e-05
5:134689448 T C 0.074106 -2.2575e-07
5:134689862 A G 0.036973 -2.2372e-05
5:134696768 G T 0.122435 -7.5496e-06
5:134716613 A C 0.071658 -1.0971e-05
5:134722833 A C 0.046537 1.1151e-05
5:134723218 C T 0.084707 -2.5820e-06
5:134723312 A G 0.059031 -5.4989e-06
5:134737587 C T 0.105425 3.0906e-05
5:134746892 G T 1.913882 -3.8138e-05
5:134758250 A G 0.112198 1.6114e-05
5:134764568 T C 0.039781 1.8276e-07
5:134764639 A G 0.089310 -8.0281e-06
5:134765762 T C 1.871582 -4.7305e-05
5:134769746 A C 0.159275 -2.9892e-05
5:134770587 A G 0.029895 7.5590e-06
5:134772111 G A 1.611121 -4.9980e-06
5:134774168 A G 0.030085 1.8704e-05
5:134774310 G A 1.177648 -4.7198e-05
5:134774384 C T 1.744864 -5.6473e-05
5:134778470 A G 1.456277 -7.8623e-05
5:134780494 A C 0.397426 -7.8143e-06
5:134780909 G A 0.509623 -1.5653e-06
5:134781197 A G 0.065759 1.3205e-05
5:134782396 A T 0.032479 -1.3722e-05
5:134782510 C T 0.936736 -1.5545e-05
5:134787696 A G 0.045483 1.1581e-05
5:134794909 A G 0.207454 1.5491e-05
5:134799940 A G 0.058117 4.7942e-07
5:134800877 A G 1.389977 -1.7635e-05
5:134807514 A G 0.036259 -1.3492e-05
5:134810177 T C 0.051259 9.2185e-06
5:134815818 C A 1.032431 -1.9935e-05
5:134822138 G A 0.194446 -3.3672e-06
5:134823259 T C 0.083870 9.7957e-06
5:134826774 T C 0.088644 1.0575e-06
5:134829601 T C 0.926615 -3.1801e-05
5:134832884 G T 1.696698 -1.4221e-05
5:134838355 T C 0.036480 -1.8345e-05
5:134838574 T C 0.035028 3.2204e-06
5:134850121 C T 1.239320 -4.9643e-05
5:134852302 G A 1.792971 -2.1913e-05
5:134861096 T C 0.062502 5.5056e-06
5:134862751 A G 0.091622 -1.0900e-05
5:134870913 A G 0.196058 -1.1065e-05
5:134876123 C T 0.700986 3.7363e-05
5:134876742 G A 0.208933 3.1210e-05
5:134880336 C G 0.061935 -1.8315e-05
5:134887767 C T 0.036426 -1.9929e-05
5:134901361 C T 0.145030 1.3733e-05
5:134911359 A G 0.151510 4.2246e-05
5:134917815 A G 0.056566 9.5547e-06
5:134922628 T C 0.082633 2.3336e-05
5:134922687 C T 0.164939 -8.3509e-06
5:134924962 C G 1.039203 2.5217e-05
5:134929690 G A 0.346588 1.8754e-06
5:134932303 T G 0.102457 -9.7068e-07
5:134935530 T C 0.464093 -1.1268e-05
5:134955821 G A 0.719297 4.8655e-05
5:134958591 T C 0.057307 -6.8492e-06
5:134958768 A G 0.044881 1.9966e-05
5:134964077 G T 0.159469 -1.3875e-05
5:134967081 G A 0.185732 2.8198e-05
5:134969769 G A 0.093573 1.7957e-05
5:134971614 C T 0.544638 -3.2303e-05
5:134974314 A C 0.995512 3.5376e-05
5:134977833 A G 0.972659 2.0368e-05
5:134991200 G A 0.060779 1.5711e-05
5:135002279 C G 0.021092 -1.9472e-05
5:135005682 T C 1.456892 3.5790e-05
5:135008540 T C 0.044191 -3.0207e-06
5:135013545 A C 0.055723 -2.8679e-05
5:135014373 A G 0.029374 8.1763e-06
5:135020741 A C 0.029976 -1.7333e-05
5:135028674 A C 1.697494 4.7442e-05
5:135031055 G A 0.122271 4.8320e-06
5:135033843 A G 1.170834 2.0718e-05
5:135036837 A G 0.051331 -8.6164e-06
5:135041281 G A 0.028130 -5.2184e-06
5:135049459 C A 0.071529 2.3009e-08
5:135058827 C T 0.384112 -2.2744e-05
5:135060683 T C 0.589920 8.8166e-06
5:135081622 G T 0.127568 -8.0110e-06
5:135082330 T C 0.580985 1.4150e-05
5:135089973 T C 1.051779 1.2815e-06
5:135096311 G A 1.664427 7.9697e-06
5:135097608 A G 0.031673 -1.8396e-05
5:135101862 T C 0.394216 -3.1071e-05
5:135122451 T C 0.075796 -7.1462e-06
5:135125439 A G 1.562409 2.4760e-05
5:135145895 G T 0.067677 6.3872e-06
5:135161055 C A 0.312841 -4.7143e-06
5:135165061 G A 0.394247 3.8385e-06
5:135178408 C G 0.175213 -6.6232e-06
5:135184805 T C 0.387753 -2.2942e-05
5:135190729 C G 0.050498 -1.6188e-05
5:135191461 A G 1.188850 2.1262e-05
5:135192374 T C 0.064226 4.4573e-05
5:135197638 A G 0.555228 5.6292e-05
5:135199709 C A 1.695342 1.9863e-05
5:135205689 G T 0.077428 -1.6231e-05
5:135206845 C G 0.191050 4.1059e-06
5:135211466 T C 0.199896 -2.6211e-06
5:135212835 C T 1.242078 1.7981e-05
5:135215183 C T 0.028093 -5.1297e-08
5:135216112 A G 1.564952 5.3903e-06
5:135216186 G A 0.042943 9.9354e-06
5:135216861 A G 0.357338 -7.2989e-06
5:135217325 G C 0.292058 7.7779e-06
5:135218585 T C 0.227931 1.2434e-05
5:135218891 T C 0.043967 -7.9400e-06
5:135220517 T G 0.086576 3.8178e-06
5:135222059 C T 1.922770 1.5151e-05
5:135224898 A G 0.034155 -6.3335e-06
5:135228165 A G 0.253042 2.2918e-05
5:135228911 A G 0.075629 -6.3153e-06
5:135229633 C T 0.390055 2.5135e-05
5:135230253 T G 1.245800 1.5507e-05
5:135233727 A G 0.073909 3.2493e-05
5:135235368 G A 0.056933 2.6570e-06
5:135250424 G A 0.035487 1.1757e-05
5:135251743 A G 0.057559 2.2905e-05
5:135260676 G A 0.437071 -1.2613e-05
5:135262476 C T 1.896326 2.2211e-05
5:135267689 C T 0.032744 2.2656e-05
5:135272512 T C 0.024275 -7.3866e-06
5:135276314 T C 1.417692 3.7571e-05
5:135277887 G A 0.512380 2.5486e-05
5:135280168 A G 0.056910 -5.1382e-06
5:135287013 T C 0.033886 1.7082e-06
5:135287029 C T 1.256017 2.6733e-05
5:135288632 G A 0.094301 6.0811e-05
5:135290705 G A 0.065688 2.4460e-05
5:135293215 A G 0.056053 6.4452e-06
5:135293836 A G 0.127136 3.3461e-06
5:135300277 G C 0.907627 9.6515e-06
5:135301724 G T 0.029024 1.0183e-05
5:135317695 C A 0.755111 -2.3331e-05
5:135323434 G T 1.624714 3.7796e-06
5:135329431 G C 0.062241 -1.4230e-05
5:135332131 T C 0.045439 -2.4399e-05
5:135332571 C T 1.526799 -1.8881e-05
5:135333171 G T 0.182577 -1.1172e-05
5:135336561 G A 0.757181 -4.2505e-06
5:135337324 T C 0.030156 1.4703e-06
5:135339464 C G 0.579908 -2.1331e-05
5:135340951 C G 0.113105 2.3191e-07
5:135341462 T C 0.058769 -7.7365e-07
5:135343547 T C 1.893718 -5.9910e-07
5:135345184 G T 0.470481 2.3238e-06
5:135349230 C G 0.172738 -2.3757e-07
5:135351183 A G 0.638204 -1.6475e-05
5:135351770 G A 0.022330 2.3314e-06
5:135352495 A G 1.957023 -6.6903e-06
5:135366684 A G 0.095416 -1.7551e-05
5:135367757 T C 0.528805 -6.4380e-06
5:135370905 T C 0.032808 -9.0614e-06
5:135372851 G C 0.032268 9.6970e-06
5:135377730 G T 0.948272 8.8655e-06
5:135395203 C T 0.960276 1.2272e-05
5:135401678 G A 0.605831 1.0356e-05
5:135402349 G A 0.038843 -4.8762e-06
5:135415139 G A 1.957696 -7.9014e-06
5:135419159 C A 1.031863 -9.2976e-06
5:135425143 T C 0.051755 2.2886e-05
5:135430712 C T 0.058525 -7.2987e-07
5:135437006 G A 0.054404 -7.5247e-06
5:135437461 C T 0.054458 8.1645e-06
5:135439723 C T 0.091343 6.0720e-06
5:135450333 G A 1.388777 -4.4666e-05
5:135467924 T G 0.035705 6.0841e-06
5:135469527 G T 0.613522 3.7784e-05
5:135492890 C T 1.963234 5.7532e-06
5:135497271 A G 0.049705 -8.5490e-06
5:135514216 G A 0.419756 2.5976e-05
5:135536025 T C 0.152417 1.1431e-05
5:135536747 A G 0.077404 -1.1913e-05
5:135543068 C T 0.511425 1.9956e-05
5:135544529 T C 0.022211 -6.1297e-06
5:135554716 T G 0.950791 2.1481e-05
5:135564352 T G 0.054108 1.4269e-05
5:135565606 G T 0.039414 -3.2686e-06
5:135576095 T C 0.024152 -1.4262e-06
5:135577036 G A 0.102709 -1.8188e-05
5:135577885 T C 0.072005 1.3962e-08
5:135584245 A G 0.038442 -8.0080e-07
5:135591853 A G 0.048284 6.9230e-06
5:135594558 G A 0.055319 -5.4079e-07
5:135605017 C A 0.127653 -3.5944e-06
5:135613426 C T 0.711025 3.5589e-06
5:135613981 T G 0.059327 -9.6142e-06
5:135616138 T G 0.752299 4.8640e-06
5:135620850 C T 1.222903 1.9505e-05
5:135621507 A G 0.151404 1.1811e-05
5:135631686 T C 0.278748 -2.8069e-07
5:135651243 A G 0.201140 3.2262e-06
5:135659453 A C 0.157738 -3.5149e-06
5:135667783 C T 1.096841 -1.3686e-05
5:135677395 C T 0.095984 -7.1198e-06
5:135680848 A G 0.078651 1.6198e-05
5:135685025 A G 0.735973 -1.6938e-05
5:135690372 C T 1.295689 -1.5093e-05
5:135692575 A G 0.280621 5.1038e-06
5:135697351 G T 0.144880 2.5327e-05
5:135697624 A G 0.624459 1.2503e-05
5:135705338 T C 0.068282 1.4419e-05
5:135709763 C T 0.037024 7.3998e-06
5:135710076 C T 0.048747 6.6229e-06
5:135713391 C T 0.039550 9.9637e-06
5:135720443 C T 0.092230 1.7653e-06
5:135751439 T C 0.068646 3.7832e-06
5:135755386 G T 0.449732 2.0400e-05
5:135756606 C T 0.362778 -3.1726e-05
5:135758029 A G 0.046017 -1.7160e-05
5:135763218 T C 0.050722 -1.0144e-06
5:135764132 T C 0.161152 -1.1014e-05
5:135769358 G A 0.030445 1.6695e-05
5:135770902 G A 0.510273 3.3333e-06
5:135781487 T C 0.886783 -6.5311e-06
5:135832377 A G 0.496075 -2.2779e-05
5:135851286 C T 0.062863 -3.5494e-07
5:135851350 A G 0.134259 -1.4459e-05
5:135860151 G A 0.030398 1.5775e-05
5:135864208 A G 0.887938 1.3227e-05
5:135864565 A G 0.539375 -3.2322e-05
5:135887155 A G 0.022833 2.9101e-06
5:135891622 T G 0.033199 1.7041e-05
5:135891727 T C 0.031938 7.2731e-07
5:135928799 C A 0.105891 -1.3343e-05
5:135931478 G T 0.034821 6.1641e-06
5:135941662 A G 0.095141 -1.3801e-05
5:135942937 A G 0.088661 -2.7747e-05
5:135962222 A G 0.045867 9.0091e-06
5:135982664 A C 0.055754 -8.1527e-06
5:135992678 G A 0.107965 3.7878e-06
5:135996603 C T 0.793937 -1.8414e-05
5:135997333 G T 0.062366 5.0710e-06
5:136000263 A G 0.020610 -4.1238e-06
5:136002904 T C 0.049076 2.2889e-06
5:136003076 A G 0.040815 3.9054e-06
5:136010114 T C 0.528968 2.3382e-05
5:136018740 T C 0.025366 -6.3848e-06
5:136032586 G A 0.440799 1.9740e-05
5:136036595 C T 0.779362 2.0116e-05
5:136037490 G A 1.476183 2.5396e-05
5:136050335 A G 0.125576 1.2306e-07
5:136054696 C T 0.057389 3.5797e-06
5:136055430 G A 1.959668 6.3885e-06
5:136065743 G A 0.395168 -1.6179e-05
5:136079775 C T 0.571949 1.7651e-05
5:136084584 C T 0.045493 1.8617e-05
5:136085994 T G 0.020634 -1.8743e-06
5:136100338 G A 0.055145 1.8786e-05
5:136105136 T C 0.026702 -5.6821e-06
5:136105273 T C 0.026029 4.8715e-06
5:136127231 C T 0.029653 7.9273e-06
5:136130274 G A 0.637579 6.8918e-06
5:136131441 A G 0.031833 -3.7232e-06
5:136137752 G T 0.046442 -1.4586e-05
5:136144540 C T 0.044874 2.2945e-05
5:136144800 A G 0.035865 3.7057e-06
5:136150264 C T 0.046455 6.4684e-06
5:136157431 T C 0.329875 1.5649e-06
5:136157515 T G 0.585766 7.8077e-06
5:136174835 A C 0.024292 -1.2275e-05
5:136182440 C A 0.095375 -1.6746e-05
5:136190051 T G 0.047343 2.6813e-05
5:136190057 A G 0.987336 -3.8315e-06
5:136191651 A G 0.038690 -1.3106e-05
5:136193380 A G 0.053619 -6.0466e-06
5:136193609 T C 0.040944 9.9135e-06
5:136196596 G A 1.912128 3.8519e-05
5:136202551 C T 0.114248 -3.3707e-05
5:136205004 C T 0.065256 6.7352e-06
5:136220872 G A 0.222464 -5.3863e-06
5:136221845 T C 0.022340 -1.5536e-05
5:136222588 A G 0.024734 -1.0735e-05
5:136227355 A G 0.043416 1.3709e-05
5:136238595 T G 0.060371 2.6537e-05
5:136240397 C T 0.020283 -6.3676e-07
5:136247891 G A 0.072416 -1.7045e-05
5:136259103 T C 0.050793 1.1998e-05
5:136269272 G A 1.902881 -1.8355e-05
5:136274215 G A 0.987495 2.1538e-05
5:136274696 T G 0.121666 2.3474e-05
5:136291128 T G 1.771821 -6.4215e-06
5:136293394 A G 0.055577 5.0740e-06
5:136296640 C G 1.761523 2.0862e-06
5:136297436 C A 0.029963 7.1325e-06
5:136309837 T A 0.227305 2.2640e-05
5:136312275 G T 0.023867 -1.9905e-05
5:136313064 G A 0.077778 -1.1893e-05
5:136315343 A G 0.050664 1.9541e-05
5:136327205 G A 0.253787 1.9215e-05
5:136332794 G C 1.754387 -3.3386e-06
5:136333244 A C 0.055781 -3.7406e-06
5:136334314 T C 1.845107 -1.0190e-05
5:136340158 A G 0.156028 2.8915e-05
5:136340740 A G 0.044701 -2.0651e-05
5:136345401 G A 0.579374 -2.3285e-05
5:136347193 G T 0.942067 2.7171e-05
5:136347280 C T 0.099703 -2.6260e-06
5:136351820 A G 0.085380 -1.9787e-05
5:136352352 T C 0.170926 -9.5583e-06
5:136353995 G A 0.038054 -1.3475e-05
5:136354227 T C 0.154709 -1.6040e-05
5:136358013 T C 0.102953 -7.9321e-06
5:136363320 A G 0.091159 -2.3362e-06
5:136371769 G A 0.052925 -4.7645e-06
5:136374997 G A 0.043834 -1.4874e-05
5:136376050 T C 0.096535 -7.3649e-06
5:136386984 T C 1.798095 1.5614e-06
5:136390026 C T 0.040397 2.1555e-06
5:136407210 C T 0.466507 2.9748e-05
5:136408737 A G 1.156613 -3.0895e-05
5:136409745 G C 1.799098 2.0818e-06
5:136413029 C T 0.029150 1.6860e-05
5:136416111 C T 0.153879 1.3758e-05
5:136418558 T C 1.644025 -1.2848e-06
5:136422358 A G 1.629596 1.2390e-05
5:136423895 A G 0.044167 -1.2357e-05
5:136424359 C T 0.979635 -1.2061e-05
5:136434580 G C 0.053357 5.0079e-06
5:136439130 A G 0.418450 -4.8944e-06
5:136441082 C T 0.644895 2.4438e-05
5:136445874 A G 0.120123 -7.7070e-06
5:136448707 C G 0.028225 1.9801e-05
5:136460901 A G 1.787334 7.8900e-08
5:136472827 C T 0.565319 3.6463e-05
5:136481759 A G 0.426780 -1.4152e-05
5:136486785 G T 0.408495 9.8033e-06
5:136490877 C A 0.042192 -2.3590e-05
5:136493956 T C 0.091761 -1.0710e-05
5:136494523 T G 0.077914 -1.9746e-05
5:136497252 A C 0.032614 2.1505e-05
5:136510938 C T 0.335868 -2.6704e-05
5:136523822 A G 0.103310 4.8920e-06
5:136527103 A G 0.060367 3.8174e-05
5:136540002 A G 0.044201 1.5903e-06
5:136542125 C T 0.313610 -3.5966e-06
5:136549569 C T 0.108747 -1.7744e-05
5:136551736 A G 0.425246 3.7850e-06
5:136557963 A G 0.020328 2.6137e-07
5:136565858 A G 0.053666 -3.9104e-06
5:136570167 T C 0.398486 5.0854e-06
5:136572051 C T 1.698412 -1.4610e-06
5:136600241 G A 0.028844 5.1653e-05
5:136609910 C A 0.023255 -1.9514e-05
5:136609992 G A 1.669541 -1.3254e-05
5:136611594 T C 0.116556 -2.5421e-05
5:136615188 A G 0.075408 4.9241e-07
5:136617531 C T 0.098530 -1.7754e-05
5:136633771 G A 0.059344 -4.2739e-06
5:136645393 C T 0.437805 5.5871e-06
5:136660785 T C 0.047757 -4.9819e-07
5:136665793 T C 0.058926 1.5568e-05
5:136673252 T G 0.047710 9.5690e-08
5:136677745 G A 0.056981 -2.9886e-05
5:136682642 A C 0.062312 1.3379e-05
5:136689532 C T 0.057865 9.6679e-06
5:136691898 T C 0.074194 -1.3087e-05
5:136696177 G A 0.364189 1.2602e-05
5:136709149 C T 0.474979 2.2290e-05
5:136710361 A G 1.570225 2.0355e-05
5:136713467 G T 0.239793 -5.7551e-07
5:136715904 T C 0.051518 -7.2052e-06
5:136718827 T C 0.628760 3.0334e-05
5:136736272 T C 0.461696 -2.4270e-05
5:136739724 G A 0.831019 2.0354e-06
5:136742681 G T 0.064049 -1.4665e-05
5:136751407 G A 0.314222 -5.7839e-06
5:136751515 A C 0.031693 7.6546e-06
5:136774639 A G 0.060408 -1.4407e-05
5:136776336 T C 0.116359 -7.4497e-06
5:136776825 G A 0.025743 -5.2014e-06
5:136778066 A G 0.030082 -2.5252e-05
5:136783116 A G 0.045211 -3.3522e-05
5:136783976 T C 0.058259 8.4455e-07
5:136791345 A G 0.966209 1.1361e-05
5:136801831 C A 0.032652 -1.3193e-05
5:136803788 A G 0.549544 -3.1753e-06
5:136804479 A G 0.065348 3.8025e-06
5:136810740 A G 0.025760 9.3585e-06
5:136816274 C T 0.037840 -8.0543e-06
5:136821296 T C 0.046374 1.1915e-05
5:136848230 C T 0.032774 1.0175e-05
5:136850591 C A 0.294040 -3.6941e-05
5:136867901 G A 0.044765 1.5214e-05
5:136870365 A G 0.044660 1.0783e-05
5:136880103 C T 0.041141 -5.8513e-07
5:136882006 C T 0.436989 1.2948e-06
5:136882906 T C 0.074929 -3.4938e-05
5:136891648 T G 0.040951 9.4407e-06
5:136895102 C T 0.040176 1.1711e-05
5:136898810 C A 1.226051 1.2277e-05
5:136904822 C T 1.943186 1.0085e-05
5:136909613 T C 0.965512 -7.9938e-06
5:136910399 G A 1.935278 -7.9729e-06
5:136919092 A G 1.081280 -6.8622e-05
5:136919943 G A 0.292082 -4.1150e-05
5:136921414 T C 0.441753 -1.5861e-05
5:136924018 C T 0.042634 3.9356e-06
5:136929421 G A 0.791112 -1.7269e-05
5:136929894 G C 0.043878 4.6723e-06
5:136936871 A G 0.090413 -2.3714e-07
5:136937065 T C 0.627978 5.1358e-06
5:136937505 C T 0.062989 8.4348e-06
5:136938270 T C 0.069217 6.3229e-05
5:136941394 T A 0.296611 -1.7829e-05
5:136943476 T C 1.183315 -3.6329e-05
5:136946855 A G 0.023942 6.1901e-06
5:136948231 T C 1.073695 -7.4765e-06
5:136950107 T C 0.138162 2.4467e-05
5:136952220 G A 1.320328 -1.4500e-05
5:136961413 A G 0.151092 -5.5731e-06
5:136961566 A C 0.090833 5.4654e-06
5:136962141 A G 0.024530 2.9021e-05
5:136963746 G A 0.115652 2.4159e-05
5:136969793 T C 0.374147 -1.1058e-06
5:136972187 T C 0.426994 -2.3719e-05
5:136984755 G T 0.053649 -5.5673e-06
5:136995108 A G 0.068914 -7.2110e-06
5:136996297 T C 0.610037 2.3454e-06
5:137000694 C T 0.059439 1.1384e-05
5:137002606 C T 0.119004 9.4699e-06
5:137011549 C T 0.020515 -1.6338e-06
5:137015272 C G 0.369081 1.1865e-05
5:137027026 A G 1.531576 -1.3627e-05
5:137040919 C T 0.417332 -7.0587e-05
5:137047157 G A 0.146400 -5.7915e-06
5:137086028 T C 0.023653 2.5146e-05
5:137109530 T C 0.045449 8.6129e-06
5:137115525 A G 0.415203 -6.0119e-05
5:137132257 G A 0.187174 -3.1838e-06
5:137135984 A G 0.276365 1.3691e-05
5:137142853 G A 0.274247 6.5189e-08
5:137144441 A G 0.069557 -1.2002e-05
5:137156621 T C 0.065202 -2.3273e-05
5:137171873 A G 0.069741 -9.9017e-06
5:137175770 T C 0.035967 2.1251e-06
5:137179466 T C 0.056780 6.9041e-06
5:137184306 A C 0.332268 -3.2789e-05
5:137207816 C T 0.061601 3.6047e-05
5:137225387 A G 0.052136 1.0239e-05
5:137229934 C T 0.020460 -3.0119e-06
5:137252835 A G 0.056389 -9.4756e-06
5:137260496 G C 0.048995 1.1825e-05
5:137277555 A G 0.021572 1.1202e-05
5:137278682 C T 0.088147 7.8388e-06
5:137279650 T C 0.415693 -1.1959e-05
5:137283812 C T 0.338718 -2.0553e-05
5:137293371 A G 0.059565 1.2743e-05
5:137310557 T C 0.031462 -5.4513e-06
5:137311182 C T 1.572805 1.3481e-05
5:137330354 T C 0.057661 -2.5921e-05
5:137333671 C T 0.050657 -3.8293e-06
5:137357457 A G 0.039020 7.7992e-07
5:137360372 C G 0.086413 1.2600e-05
5:137373502 T C 0.229508 -3.0983e-08
5:137401531 A G 0.072620 -3.0879e-06
5:137419989 T C 0.359195 1.7251e-05
5:137433014 T C 0.051857 7.5780e-06
5:137438834 A G 0.037905 1.2484e-05
5:137441767 G A 0.987213 -3.5534e-06
5:137450345 C T 0.246548 -1.8417e-05
5:137461848 A C 0.073208 1.2472e-05
5:137473391 A G 0.746122 1.6063e-05
5:137475056 G T 0.045323 8.8826e-08
5:137500665 A G 0.374059 -2.3467e-05
5:137517005 A G 0.031210 2.5370e-05
5:137517581 C T 0.086944 -3.9596e-07
5:137522945 T C 0.027474 5.5365e-06
5:137558485 T C 0.045663 -8.8132e-06
5:137559794 G A 0.038608 1.6615e-06
5:137573725 A G 0.252845 4.2703e-06
5:137579834 A C 0.356852 -1.2825e-05
5:137582382 T C 0.040961 1.4934e-06
5:137599334 G T 0.324918 -2.6907e-05
5:137624587 C T 0.066558 2.0832e-05
5:137625228 G C 0.054373 -3.8321e-06
5:137629132 A G 0.690405 2.9624e-05
5:137644225 A G 0.044510 -2.6203e-05
5:137654728 G A 0.041471 -2.7480e-07
5:137665323 A G 0.506424 1.8015e-05
5:137671409 A G 0.217653 2.8248e-06
5:137673108 C T 0.045180 -1.0493e-06
5:137675306 T C 0.094345 -1.3532e-05
5:137679642 A G 1.418664 1.2223e-05
5:137682714 G T 0.727994 -2.0510e-05
5:137687201 A G 0.112847 1.4467e-05
5:137698299 T C 1.164109 1.1278e-05
5:137705630 T C 0.061044 -5.5386e-06
5:137707315 A G 0.405194 -1.4747e-05
5:137715533 T C 0.082245 9.2810e-06
5:137723942 G T 0.046829 -9.9237e-07
5:137735754 T A 1.486147 6.5321e-06
5:137763798 T C 0.198553 -2.7197e-06
5:137764349 T C 0.067011 6.2667e-06
5:137766066 A G 0.061554 -2.2465e-05
5:137769795 T C 0.061051 -6.1275e-06
5:137775273 A G 0.757327 2.8862e-05
5:137781453 T C 0.034141 4.3348e-05
5:137784515 G A 0.873513 -1.6835e-05
5:137793461 T C 0.234941 1.6172e-05
5:137805584 G A 1.184005 9.4975e-06
5:137818608 T C 0.276769 -9.6578e-06
5:137834139 T C 0.907001 -8.3852e-06
5:137837867 G A 0.046683 -2.4344e-06
5:137846155 G A 1.927033 -9.5516e-06
5:137858382 C A 0.069870 3.4605e-05
5:137862097 G A 0.212611 -1.0341e-05
5:137863991 T C 0.329956 1.1569e-05
5:137867042 C T 0.040910 -4.3884e-06
5:137868017 A G 0.119834 2.4253e-05
5:137883734 A G 0.442572 -6.5524e-06
5:137893994 G A 0.021534 -7.3518e-07
5:137906816 A G 0.037959 -1.0180e-06
5:137907873 C A 0.111776 1.9609e-05
5:137910686 A G 0.033002 -6.6873e-06
5:137911213 C G 0.085628 -1.5349e-05
5:137919019 G A 1.963643 -6.2824e-06
5:137919405 T C 0.020977 -4.0290e-06
5:137926467 C T 1.210721 1.3979e-05
5:137930347 C T 1.925979 -1.2700e-05
5:137937258 A G 0.091714 -2.4606e-05
5:137937537 T C 0.444374 -3.4071e-05
5:137940772 A G 0.033342 -3.1542e-05
5:137948424 C T 0.156283 1.8470e-05
5:137955872 A G 0.120337 -2.5894e-05
5:137961091 C T 0.031584 -1.3575e-05
5:137961491 G C 0.323894 -6.1615e-06
5:137967734 A G 0.245114 6.8639e-06
5:137971724 C T 0.064916 -9.2987e-06
5:137972657 C T 0.681834 3.6887e-05
5:137972799 A G 0.320943 -7.3999e-07
5:137972831 C G 0.161747 -1.2483e-05
5:137981801 A G 0.270514 4.9967e-06
5:137986028 G A 0.027872 -2.4638e-06
5:137986992 G A 0.051919 -1.3015e-05
5:137989020 T C 0.495307 9.7005e-06
5:137995130 G T 0.462855 1.2379e-05
5:137997972 T G 0.088518 -1.1752e-05
5:137999404 G C 0.271432 -1.7259e-05
5:138002255 T C 0.024044 1.7823e-05
5:138004146 T C 0.023537 1.7040e-05
5:138005247 G C 0.113017 -1.3002e-05
5:138007526 T C 0.162583 1.6763e-06
5:138021067 C A 0.441827 1.2673e-05
5:138022750 C T 0.304712 1.5467e-05
5:138062859 A G 0.058647 -1.6224e-05
5:138066872 G T 0.069710 -2.1384e-05
5:138068893 C G 0.102488 1.3991e-05
5:138081035 A G 0.277667 -1.7319e-05
5:138088424 G A 0.143609 2.2747e-05
5:138106326 G T 1.410549 -1.0397e-05
5:138114026 C G 0.022412 -1.9844e-05
5:138122328 C G 0.073943 -2.2501e-05
5:138143774 T C 0.023775 1.7399e-05
5:138159155 T C 0.048369 2.2731e-05
5:138168527 G A 0.218415 -1.2544e-05
5:138179171 T C 0.057263 -3.5911e-06
5:138180065 T G 0.021796 1.1507e-05
5:138185626 C T 0.096732 8.2358e-06
5:138198062 C T 0.079491 -1.3076e-05
5:138204481 G A 0.130859 1.1296e-05
5:138205876 T C 0.072872 1.1583e-05
5:138209404 T G 0.059395 -2.7144e-06
5:138218178 G A 0.194222 -7.7831e-06
5:138226767 C T 0.591063 1.3894e-05
5:138230651 C T 0.022646 -1.8848e-06
5:138271303 C T 1.734960 2.7903e-05
5:138278673 T C 0.142857 2.3558e-05
5:138281261 A G 0.299548 1.4657e-05
5:138294675 T C 0.072474 -3.1754e-05
5:138301599 T C 0.691327 2.5239e-05
5:138305375 C T 0.063784 -7.5798e-06
5:138311310 T A 0.123499 1.4641e-05
5:138324871 C A 0.088290 3.9252e-06
5:138351580 C T 0.130155 1.2579e-05
5:138372803 C T 0.066623 -5.4555e-06
5:138393261 A G 0.049858 1.7363e-06
5:138393329 C T 0.719899 3.7089e-05
5:138398104 C A 1.539943 2.8381e-05
5:138399648 C T 0.054662 -1.0315e-06
5:138400878 A G 0.102637 9.1196e-06
5:138401491 C T 0.021164 -2.1922e-06
5:138411157 G A 0.022242 -8.8923e-07
5:138428664 T C 0.224803 -4.9879e-06
5:138458568 T C 0.201076 5.5171e-06
5:138468401 T C 0.052888 1.6939e-06
5:138472085 G A 0.062645 -5.3989e-06
5:138472117 A G 0.142419 5.8923e-06
5:138474788 A G 0.033311 -2.6712e-06
5:138487253 G A 1.053986 3.1785e-07
5:138488460 T C 0.036069 -2.5135e-05
5:138495528 A G 0.123924 6.5762e-06
5:138532051 T C 0.080511 -6.1584e-06
5:138541754 G A 0.025097 1.3617e-05
5:138543623 G A 0.074626 -5.1027e-07
5:138545458 G C 0.117906 1.4107e-05
5:138550640 G A 0.976970 4.0611e-06
5:138554139 T C 0.031615 -6.8157e-07
5:138555068 T C 0.097510 -2.6100e-05
5:138562118 G A 0.045326 2.7495e-07
5:138573299 G A 0.026937 1.6711e-05
5:138574842 C T 0.166513 2.1428e-07
5:138604422 C T 1.385468 2.4460e-05
5:138619985 A G 0.066667 9.6660e-06
5:138629963 G T 1.457565 2.4661e-05
5:138634991 C T 0.092992 2.2668e-05
5:138665261 G A 0.108227 3.1905e-07
5:138665792 C T 0.106669 -1.6470e-05
5:138668704 C T 1.411290 3.4084e-05
5:138675965 G C 0.129404 2.0336e-05
5:138680599 G A 0.023486 7.2910e-06
5:138705588 G A 0.517164 -3.5675e-05
5:138707916 T G 0.025176 7.9210e-06
5:138714159 A G 1.342512 2.1613e-05
5:138715502 T C 0.070101 -4.6752e-06
5:138721164 T C 1.347248 1.3327e-05
5:138732579 T C 1.350168 9.6573e-06
5:138740323 A G 0.074840 7.4952e-07
5:138752403 A G 0.067697 -4.8872e-06
5:138757567 A G 0.041672 -5.2353e-06
5:138773090 G A 1.410933 2.3305e-05
5:138774562 A C 0.074007 -3.3659e-06
5:138775301 T C 1.477488 2.4547e-05
5:138775552 T G 1.407690 1.9303e-05
5:138844599 C T 1.752279 -1.3444e-05
5:138848623 C T 0.072620 -1.0224e-05
5:138852019 A C 0.050307 -3.1406e-06
5:138853244 T C 0.068404 -1.7463e-05
5:138856982 T C 0.256700 -2.2404e-05
5:138857340 C T 0.250567 -2.2359e-05
5:138857919 C T 1.742518 -1.7422e-05
5:138861078 T C 0.255721 -1.8737e-05
5:138876953 A G 1.430945 1.2626e-05
5:138930591 G T 0.054866 -2.7652e-05
5:138942117 A G 0.179075 1.9339e-05
5:138942349 G A 0.109416 -8.7985e-06
5:138949362 T G 0.582063 -1.1226e-05
5:138985694 C T 0.132824 -7.1448e-06
5:139004975 T C 0.346303 -8.8408e-06
5:139012070 A G 0.034801 -4.5606e-05
5:139012114 T C 0.111140 3.3813e-08
5:139016135 C T 0.023143 -2.6839e-06
5:139019922 A G 0.108968 -9.4905e-06
5:139034143 A G 0.104592 -1.9287e-06
5:139037196 T C 0.035872 -3.0143e-06
5:139049286 T C 0.035430 1.3211e-05
5:139049709 T C 0.021181 -4.7754e-06
5:139057237 T G 0.673318 1.0572e-05
5:139060486 A G 0.076319 -7.5509e-06
5:139064267 G C 0.663516 1.5842e-05
5:139071301 C A 0.544505 1.8905e-05
5:139074693 C A 0.218088 8.2423e-07
5:139084574 G T 0.024625 8.6022e-06
5:139089892 T G 0.063900 2.6160e-05
5:139091316 A G 0.068884 -1.8511e-05
5:139091461 C G 0.054554 -9.8692e-06
5:139093853 T G 0.021059 4.0359e-06
5:139094172 A G 0.418824 2.3929e-05
5:139103881 A G 1.842874 1.4261e-05
5:139104963 A G 0.067850 1.7372e-06
5:139118233 T C 0.020763 1.1086e-05
5:139120060 T C 0.124267 8.3675e-06
5:139122874 A G 0.102610 -2.5875e-05
5:139123340 C T 0.258512 1.8899e-05
5:139136269 T G 1.818228 4.7840e-06
5:139138739 T C 0.025788 2.2126e-05
5:139145084 T C 0.127245 3.8210e-07
5:139148929 T C 0.032516 1.4038e-05
5:139158973 A C 0.040975 -1.3747e-05
5:139159855 A G 0.193807 4.4721e-06
5:139167726 C T 0.540626 1.1582e-05
5:139168949 A G 0.856711 2.1047e-07
5:139173342 A C 0.064872 1.0915e-05
5:139176682 C T 0.452547 -2.5305e-06
5:139180279 G T 0.565785 -2.0482e-05
5:139186773 T C 1.316126 1.7824e-05
5:139201257 A G 0.469957 -7.2152e-06
5:139204787 T C 0.071386 -1.1540e-05
5:139207494 A G 0.177025 -1.8655e-05
5:139208055 A G 0.037633 -1.0236e-05
5:139208711 C G 0.157650 -1.5099e-05
5:139213195 G T 0.050844 -8.7308e-07
5:139223085 T G 0.308527 1.3830e-05
5:139223145 C T 0.143405 -9.0536e-06
5:139224735 G A 0.134548 1.4572e-05
5:139224817 A C 0.051470 -2.3186e-05
5:139231255 T C 0.089534 -1.1537e-05
5:139236962 T C 0.995740 1.0460e-06
5:139238206 T C 0.033954 5.4134e-06
5:139238816 T C 0.093301 3.8068e-05
5:139239155 T C 0.026301 -2.3288e-06
5:139243162 G A 0.176971 1.2062e-05
5:139246990 A G 0.200596 9.0170e-06
5:139253738 A G 0.044776 -2.2112e-06
5:139256222 G A 0.365726 9.8513e-06
5:139258614 T C 0.125933 -2.2637e-06
5:139263987 A G 0.082996 6.9199e-06
5:139270321 G A 0.096079 -4.6626e-06
5:139270620 C T 0.324051 5.0901e-06
5:139273020 T C 0.036307 2.3092e-05
5:139282409 T C 0.063614 1.5193e-05
5:139290232 G T 0.269460 4.4928e-05
5:139294609 T C 0.108968 1.4398e-05
5:139299728 A G 0.030966 5.9675e-06
5:139308245 A G 0.071777 -9.7293e-06
5:139331537 A G 0.213665 2.6647e-05
5:139332808 A G 0.185399 -5.8962e-06
5:139337506 T C 0.035793 6.8897e-07
5:139342616 G A 0.109937 -1.2702e-05
5:139348915 G T 0.700574 3.8286e-05
5:139355739 T C 0.058069 3.4345e-05
5:139360300 G A 0.552529 2.2790e-05
5:139362140 T C 0.035254 7.2800e-06
5:139387793 C A 0.101434 2.7419e-05
5:139389602 T G 0.035474 -9.4552e-06
5:139390467 A G 1.574856 6.7456e-06
5:139392069 G T 0.126616 2.0759e-05
5:139395099 C T 0.282195 -2.0582e-05
5:139396036 T C 0.047200 7.1152e-06
5:139404852 T C 0.424560 6.3047e-06
5:139408567 C T 0.179089 -1.8849e-06
5:139410510 C T 0.560801 2.8976e-05
5:139411034 C T 0.235611 4.3898e-08
5:139416265 A C 1.202918 2.8447e-05
5:139419453 T C 0.041648 -1.1533e-05
5:139419668 G A 0.099346 2.2829e-05
5:139423952 C T 0.211139 2.3130e-06
5:139425476 C T 0.503619 1.5463e-06
5:139432883 C T 1.882223 1.2049e-05
5:139439462 A G 0.023418 -2.3426e-06
5:139454562 C T 0.188867 1.1542e-05
5:139462863 T G 0.137717 3.5743e-06
5:139464362 T C 0.059007 -1.1295e-05
5:139477762 G A 0.043341 -1.9715e-05
5:139489185 G A 0.328926 1.1344e-05
5:139491705 A G 0.034862 2.9506e-06
5:139497901 A G 0.023105 2.7600e-06
5:139508113 G A 0.040162 -1.6570e-05
5:139508705 A G 0.364012 5.7278e-06
5:139513379 G T 0.136248 1.5034e-05
5:139514964 C T 0.423849 3.6194e-05
5:139515394 G A 0.340145 -1.0092e-05
5:139546818 C G 0.023683 -1.5951e-06
5:139551187 A G 1.535305 -2.7783e-05
5:139560350 C T 0.040169 -7.8259e-06
5:139585184 C G 0.070672 -1.5629e-05
5:139596739 G A 0.046357 -1.7529e-05
5:139611280 A G 1.363067 3.7694e-05
5:139611508 C T 0.419242 -1.0768e-06
5:139616773 A C 0.068139 -1.7433e-05
5:139663301 T A 0.412854 1.4497e-06
5:139668946 G A 0.027440 5.4805e-06
5:139682262 T G 0.035630 -2.5293e-05
5:139689365 A G 0.053928 -3.6067e-06
5:139691269 C T 0.140804 1.7756e-05
5:139709025 C T 0.033294 2.9502e-06
5:139711279 C G 0.203252 4.8035e-05
5:139712736 A G 0.028004 2.6407e-05
5:139714564 T C 1.120565 -5.8233e-05
5:139720400 C T 0.531093 2.6672e-05
5:139721864 A G 0.032258 1.8429e-06
5:139730444 A G 1.391388 -4.8703e-06
5:139740734 G A 0.070611 -2.0016e-06
5:139744390 C T 1.956948 -4.8522e-06
5:139745800 G C 0.028491 1.0123e-06
5:139749028 A G 0.463573 -1.9860e-06
5:139790684 G A 0.023993 -1.1177e-05
5:139810541 T G 0.056889 -7.8441e-06
5:139820028 T G 1.400687 -9.3948e-06
5:139853923 T C 0.158649 -1.4043e-05
5:139873598 T C 0.930147 -9.4803e-06
5:139878023 T C 0.051150 -9.5212e-06
5:139889166 T C 0.089358 -1.6943e-05
5:139905844 A G 0.047169 4.2578e-06
5:139909533 A G 0.067000 -4.7803e-06
5:139920240 G C 0.067333 -7.8476e-06
5:139920311 A G 1.704168 6.8004e-06
5:139923921 T C 0.056005 1.9409e-05
5:139938237 T C 0.030785 6.7704e-06
5:139939961 A G 0.045843 -4.7818e-06
5:139940302 A G 0.031248 4.2566e-06
5:139941228 G A 1.713545 6.2252e-06
5:139944826 C T 1.401808 -1.0755e-05
5:139945716 C T 0.074215 -9.3059e-06
5:139946269 A G 0.071773 -2.3007e-05
5:139950138 T C 0.299082 2.0948e-05
5:139975466 G A 1.047128 8.4043e-06
5:139976090 G T 0.095681 2.9201e-05
5:139976467 A C 0.023347 -1.6985e-05
5:139999813 G A 0.040879 1.4325e-05
5:140004816 T C 0.576644 -5.6266e-08
5:140010269 A G 0.050351 -1.9544e-05
5:140016847 A G 0.462403 -7.9556e-07
5:140018897 A G 0.112429 -3.1007e-05
5:140019921 G A 0.568355 4.2970e-06
5:140024491 G A 0.855069 -1.7554e-05
5:140031537 A G 0.840732 -1.4110e-05
5:140038340 G A 0.020671 5.6662e-06
5:140048209 C T 0.889162 -1.5141e-05
5:140048544 T C 0.449246 5.1952e-06
5:140054485 T C 0.868019 -1.5055e-05
5:140056775 C A 0.297019 -1.7711e-05
5:140057535 A G 0.157201 -7.8817e-06
5:140067778 C T 0.420344 -2.2462e-05
5:140073745 C G 0.095484 2.8432e-05
5:140075474 T C 0.185593 -1.0383e-05
5:140109524 G A 0.314582 2.3753e-05
5:140115303 A G 0.881057 -1.5629e-05
5:140116664 A G 0.901575 -1.0394e-05
5:140133413 A G 0.071957 -4.6522e-06
5:140137713 T G 0.930011 -2.6255e-05
5:140137867 A C 0.933170 -2.1837e-05
5:140145310 C T 0.026400 -1.1948e-05
5:140157177 A G 0.053588 1.9276e-05
5:140168291 C T 0.068408 1.4433e-07
5:140181648 C T 0.258176 -2.2757e-05
5:140184422 T C 0.058215 -1.7932e-06
5:140188575 C G 1.064563 2.5773e-05
5:140201919 A G 0.067500 -5.0761e-06
5:140203432 T C 1.063923 2.4762e-05
5:140213796 A G 1.059160 2.5296e-05
5:140222450 T G 0.022432 -1.6510e-07
5:140242897 G T 0.023051 4.9325e-06
5:140253787 C T 0.209817 5.2994e-06
5:140255119 G T 0.069560 7.7777e-06
5:140255792 A C 0.960579 -2.9972e-05
5:140263290 G T 1.326261 -1.9701e-05
5:140269217 T C 1.720351 -8.7403e-06
5:140270024 C A 0.034229 -3.4048e-05
5:140304934 G A 0.115482 -2.4944e-05
5:140307002 A G 0.047635 -1.2523e-05
5:140307969 G C 1.037932 2.9902e-05
5:140308681 T C 0.067221 -5.4374e-06
5:140316104 A G 0.050484 7.8508e-07
5:140330755 G A 0.126021 -4.5233e-06
5:140331846 T C 1.044895 2.9238e-05
5:140347053 T C 0.671917 1.9752e-05
5:140347398 T C 0.319862 1.7804e-05
5:140349559 G A 0.045986 -1.6476e-05
5:140349840 G A 0.236784 -1.6448e-05
5:140350139 A G 0.119041 3.5126e-05
5:140354629 A G 0.131216 -7.2418e-06
5:140356448 G T 0.095627 2.2371e-05
5:140369318 T C 1.397463 -7.3427e-06
5:140371570 G A 0.039418 -7.2475e-06
5:140372222 A G 1.183342 1.1140e-05
5:140383631 A C 0.103630 -1.2967e-05
5:140387960 T C 0.046227 -8.3070e-06
5:140390478 G A 0.066575 1.1137e-05
5:140405713 T C 0.026607 1.0885e-05
5:140412926 A C 0.055794 1.9415e-05
5:140415913 C T 0.062676 3.4761e-06
5:140432626 T C 0.023228 -9.5483e-06
5:140433038 T C 0.026090 1.3079e-05
5:140433211 T A 0.022905 -7.7222e-06
5:140433389 G C 0.092713 1.4756e-06
5:140446012 T C 0.053612 -1.2220e-05
5:140464834 G A 0.284412 -2.4738e-05
5:140466457 A C 0.078468 -1.4350e-05
5:140476894 G A 0.166398 1.9029e-05
5:140477867 G A 0.071743 -5.2675e-06
5:140479105 C A 0.995859 -4.0859e-06
5:140480355 G A 0.152594 1.6282e-05
5:140483582 A G 0.030643 6.5730e-06
5:140502344 T C 0.357971 -1.4988e-05
5:140502841 A G 0.146974 1.6432e-05
5:140506000 C A 0.131787 -2.5519e-06
5:140518677 A G 0.121635 -5.2528e-06
5:140526067 T C 0.338799 -8.8236e-06
5:140528013 T C 0.152475 -2.0671e-05
5:140530529 A G 0.460560 -3.6248e-05
5:140530718 T G 0.040818 1.4151e-05
5:140531099 A G 0.024394 -1.0011e-06
5:140532409 A G 0.112072 7.2730e-06
5:140547926 A G 0.044293 7.0426e-06
5:140552558 C T 0.338398 -8.3386e-06
5:140552585 C G 0.032251 -3.2432e-06
5:140552774 A G 0.227020 1.1806e-05
5:140553581 C G 1.157697 -3.6394e-05
5:140557779 C T 0.335800 -1.2079e-05
5:140558345 C G 0.344912 8.3041e-06
5:140558580 T C 0.024462 6.8152e-06
5:140559849 A G 0.338813 -7.5779e-06
5:140562739 A G 0.131080 -8.6867e-06
5:140565704 T C 0.049770 1.5021e-06
5:140570107 G A 0.024013 6.0701e-06
5:140570199 G A 1.168954 -2.6324e-05
5:140571379 C G 0.826538 -3.8820e-05
5:140571405 G A 0.098653 3.9678e-05
5:140572538 T C 0.031782 1.6813e-06
5:140575100 A C 0.039700 -4.9536e-06
5:140579358 G A 0.349777 -2.8780e-06
5:140579367 A G 0.030942 -1.0518e-06
5:140579834 A G 0.023177 8.5733e-06
5:140580493 A T 0.022629 -6.6164e-06
5:140581510 T G 0.445651 -3.8134e-05
5:140602119 G A 0.723588 4.9889e-06
5:140603528 G A 0.029517 -1.4369e-06
5:140606696 A G 0.025012 -1.6510e-06
5:140614830 A G 0.374116 7.7282e-06
5:140618265 C T 0.342967 8.7395e-06
5:140621802 A G 0.112398 -1.1684e-05
5:140634295 C A 0.367983 1.4326e-05
5:140652207 T C 0.099142 -3.5244e-06
5:140655921 A G 0.108471 -3.7282e-06
5:140659538 C T 0.785447 -1.8308e-05
5:140668375 A C 0.420527 -9.4754e-06
5:140672089 A G 1.725723 2.4785e-05
5:140676273 A G 1.030371 1.0060e-06
5:140679023 G A 0.145689 3.7621e-06
5:140682757 T C 0.410702 -1.9244e-06
5:140682958 A C 0.102178 1.9458e-06
5:140687641 A G 0.102338 -1.4249e-06
5:140691392 A G 0.090238 1.4798e-05
5:140699057 C G 0.072369 -2.4518e-06
5:140700489 G T 0.387593 3.7606e-06
5:140703622 A G 0.049848 -1.7677e-05
5:140703949 C A 0.116485 -1.0333e-05
5:140710461 C T 0.046945 2.8351e-05
5:140710705 A G 1.953596 2.0075e-05
5:140710810 A G 0.089113 7.0362e-06
5:140713497 G T 0.264459 7.0137e-06
5:140719090 A G 0.354816 1.3845e-06
5:140719224 A G 0.026049 1.6444e-05
5:140720954 C T 0.259831 4.6869e-06
5:140723835 T C 0.250914 1.7008e-05
5:140724060 C A 0.170698 -2.9002e-05
5:140730384 T G 0.054577 1.1413e-05
5:140731022 G A 0.056056 8.2231e-06
5:140733243 A G 0.069659 -1.2685e-05
5:140735215 A G 0.168380 -2.8649e-05
5:140736689 A G 0.090275 5.9395e-06
5:140739779 G C 0.180534 -1.2707e-05
5:140739874 A G 0.256687 2.0604e-05
5:140745333 T C 0.038078 2.8330e-05
5:140749326 A G 0.169230 -2.4235e-05
5:140750597 T C 0.068415 5.0009e-06
5:140751128 G C 0.880523 -2.3752e-05
5:140751389 T C 0.051990 -1.1713e-05
5:140754392 A C 0.037871 2.7607e-05
5:140763029 G A 0.871171 -1.6765e-05
5:140767902 A C 0.100733 -3.3655e-05
5:140768709 A G 0.052190 -1.2120e-05
5:140772427 G T 0.395134 -3.9602e-06
5:140773738 T C 0.028745 -1.9798e-05
5:140773888 G C 0.048468 -2.8143e-05
5:140778256 A G 0.247191 -7.2826e-06
5:140779354 C A 0.089827 3.2290e-06
5:140779363 T C 0.030388 -1.6577e-05
5:140779475 T C 0.025665 1.6687e-05
5:140783285 T C 0.021116 1.8160e-06
5:140784427 C T 0.158544 -1.2027e-05
5:140789819 T C 0.088756 3.2592e-06
5:140795128 C T 0.148698 2.2280e-05
5:140798639 C G 0.352082 -4.1064e-06
5:140799812 A G 0.100890 -3.3220e-05
5:140802564 T C 0.044130 5.3597e-06
5:140802677 A G 0.041777 1.6020e-05
5:140803241 A C 0.158238 -1.1148e-05
5:140804856 C A 0.414646 -5.9870e-06
5:140810773 A G 0.060938 1.5942e-07
5:140815348 T C 0.876501 -1.7523e-05
5:140817231 G A 0.424264 -3.2105e-05
5:140827225 C A 0.065334 -1.0243e-05
5:140842053 A G 0.065018 9.2087e-06
5:140853856 C T 0.419932 4.9109e-06
5:140856349 G A 0.030510 1.2848e-05
5:140858245 T C 0.331330 -4.1426e-05
5:140863853 T C 0.027212 -5.9740e-06
5:140865264 G A 0.047288 -2.5373e-05
5:140871249 T G 0.140059 -3.3755e-06
5:140871425 G A 0.437316 -5.7299e-06
5:140886471 T C 0.378808 -2.3343e-05
5:140892643 C T 1.059578 -1.1108e-05
5:140903792 A G 0.051949 -1.6932e-05
5:140910261 G A 0.157521 6.0603e-06
5:140911350 C T 0.102552 6.2333e-06
5:140921411 T C 0.428157 5.3229e-06
5:140929649 T C 0.022748 -2.6992e-06
5:140938633 C T 0.140056 1.4534e-06
5:140940596 C A 0.162216 5.0645e-06
5:140942650 A G 0.046952 -2.8533e-06
5:140943432 T C 0.072661 2.0193e-06
5:140950150 C T 0.021558 -9.0575e-06
5:140968515 C T 0.079192 -4.6262e-06
5:140989410 C T 0.570028 4.1636e-07
5:140997959 C T 0.059215 -9.3784e-06
5:141019110 A C 0.795341 9.0866e-06
5:141019830 G C 0.375086 -1.4356e-06
5:141020100 A C 0.440787 7.9031e-06
5:141020765 C T 0.273050 1.7531e-05
5:141021294 G T 0.045177 -6.4649e-06
5:141023997 T C 0.041427 2.8329e-05
5:141025162 T G 1.032132 1.4116e-05
5:141025730 G T 0.051266 -1.8758e-05
5:141026182 T G 0.035049 3.2715e-05
5:141030415 C G 0.256119 6.3556e-06
5:141031107 C T 0.210619 1.6262e-05
5:141033870 G T 0.180187 -3.1256e-08
5:141039160 T G 0.308609 -3.3095e-05
5:141044179 T C 0.172140 2.7269e-06
5:141044472 G A 0.291076 3.2708e-06
5:141054240 C T 0.303560 -2.3257e-05
5:141059158 G C 0.244349 -8.2589e-06
5:141059868 C T 0.833004 -1.6181e-05
5:141062068 A G 0.072219 4.7852e-07
5:141063158 A C 0.081388 -9.5137e-06
5:141067208 A G 0.029602 5.2305e-07
5:141071080 A C 0.447039 1.3143e-05
5:141071879 T C 0.285357 1.6945e-06
5:141078400 A G 1.331588 4.1324e-06
5:141086688 C T 0.117205 -1.0877e-05
5:141090914 A G 0.068238 -1.0241e-05
5:141093594 T C 0.032448 9.4399e-06
5:141093702 G A 0.651583 -1.4627e-05
5:141096829 C G 0.037622 1.6684e-06
5:141097725 G A 1.498139 2.1477e-06
5:141098087 A G 0.131988 7.9477e-07
5:141098864 G A 0.137094 -4.1214e-05
5:141101086 C T 0.542986 2.2483e-05
5:141101974 T C 0.957822 9.0908e-06
5:141112172 A G 0.384064 2.9926e-05
5:141116062 A G 1.528472 -2.5247e-06
5:141117304 T C 0.092513 3.3540e-06
5:141119973 A G 0.175863 2.4372e-05
5:141128436 T C 0.385853 -2.9832e-05
5:141132304 T C 0.057311 -7.1683e-06
5:141134369 A C 0.109104 3.5959e-05
5:141136590 G T 0.216977 1.5065e-05
5:141137751 G A 1.877821 7.3005e-07
5:141144087 A G 0.225629 1.5791e-05
5:141147245 T C 0.367980 -7.7787e-05
5:141151265 A G 0.124937 1.7550e-06
5:141153632 T C 0.337582 1.0162e-05
5:141154142 A G 0.040454 4.0308e-05
5:141154733 C T 1.855467 6.2149e-06
5:141155858 T C 1.275450 -9.3410e-06
5:141158686 A G 0.042872 4.3801e-06
5:141158724 T G 0.353231 1.1741e-05
5:141160268 C T 0.070757 7.0901e-07
5:141162261 A C 0.109804 2.2890e-05
5:141165958 G A 0.329756 5.1033e-05
5:141176894 C T 0.092526 -9.6841e-06
5:141176937 A C 0.052544 -4.0708e-07
5:141177102 T C 1.561926 1.2326e-05
5:141184976 C T 0.064512 -9.4141e-06
5:141185061 G A 1.879918 1.9630e-05
5:141190967 G T 0.578585 -1.1325e-05
5:141195377 G A 0.051263 -9.4843e-06
5:141199141 C T 1.962762 6.0326e-07
5:141200099 G T 0.666542 -9.7815e-06
5:141206648 C T 0.592596 -8.4645e-06
5:141209467 T C 1.706167 -3.4917e-06
5:141212082 A C 0.558785 -5.7723e-06
5:141215466 G A 1.164912 -2.9430e-06
5:141216624 T C 0.086614 1.8785e-05
5:141216690 C G 0.486311 1.7151e-05
5:141217663 G C 0.033906 9.6326e-06
5:141223529 G A 0.033787 5.2994e-05
5:141224539 T C 0.250013 -7.5570e-06
5:141225446 A C 0.037721 -1.0578e-07
5:141226970 G A 0.459350 3.6062e-06
5:141227042 C T 1.833093 1.2866e-05
5:141227079 C T 0.494093 4.3148e-06
5:141228889 T C 0.149460 -8.0479e-06
5:141237444 C G 0.026906 2.2624e-06
5:141239300 T C 0.147671 -8.6319e-06
5:141239591 A G 0.362567 1.0071e-05
5:141239662 A G 0.126242 -7.4607e-06
5:141241883 T G 0.455165 7.7779e-06
5:141243646 G A 0.652776 -6.2787e-06
5:141243762 T C 0.023955 -7.4643e-06
5:141244356 T C 0.127507 -8.0440e-06
5:141246635 C T 0.105289 -2.3451e-05
5:141246814 G C 1.684213 4.7793e-06
5:141251540 C T 1.956101 -1.9678e-05
5:141259033 T C 0.042239 -1.1161e-05
5:141260085 T C 1.156320 -1.4974e-05
5:141260997 A G 0.113530 -7.9562e-07
5:141264461 C T 1.038357 -8.6863e-06
5:141269085 G A 0.080314 -5.8004e-06
5:141277172 C T 0.991888 7.2441e-07
5:141281225 G A 0.149874 4.2940e-06
5:141284815 G A 0.712426 -1.5318e-05
5:141290089 T C 0.058980 -3.9014e-05
5:141293587 G A 0.200287 1.2040e-05
5:141300369 G A 0.112004 -1.0815e-05
5:141301059 C A 0.052908 -1.1925e-05
5:141301735 C G 0.019198 2.0223e-05
5:141302336 C T 1.028630 -1.5950e-05
5:141302854 T C 0.182730 2.4449e-07
5:141307833 C T 0.176828 -1.8454e-06
5:141309824 A G 0.681590 3.5394e-06
5:141311660 G A 0.079165 -1.1345e-05
5:141321638 A C 0.178691 -3.7604e-06
5:141325249 C T 1.962041 -1.2752e-05
5:141325877 G A 0.191903 -1.0819e-05
5:141332978 G C 0.034862 1.5128e-05
5:141334054 G A 1.101478 -2.1626e-05
5:141334921 T C 0.215787 4.2477e-06
5:141335284 A G 1.058062 -1.7857e-05
5:141335498 T C 0.601561 7.6675e-06
5:141335594 G A 0.037670 8.3973e-06
5:141336264 T G 1.019926 -2.4933e-05
5:141337126 T C 0.975290 -1.7728e-05
5:141337177 C G 0.026162 3.9660e-06
5:141338566 G C 0.100863 -1.2881e-05
5:141338888 C T 1.683837 -7.7403e-05
5:141338980 G T 0.804660 -2.5267e-05
5:141339174 C T 0.208008 -2.0873e-05
5:141339763 C A 0.526843 -6.1173e-06
5:141339996 A G 0.021480 4.6972e-06
5:141344794 T G 1.676102 -8.9193e-05
5:141349196 G A 1.304390 -3.2880e-05
5:141349846 T A 0.040750 -1.8422e-05
5:141366020 A G 1.958509 -2.5912e-05
5:141367202 T G 1.492508 -5.6728e-05
5:141367235 A G 0.058096 -1.5383e-05
5:141367807 C G 1.502684 -5.7111e-05
5:141367847 T C 0.043229 -1.0178e-05
5:141369422 A G 1.676503 -8.7518e-05
5:141372325 G A 0.180779 -1.1878e-05
5:141374794 C T 1.125334 -1.8589e-05
5:141382346 A G 0.106231 -1.4985e-05
5:141382428 C T 0.172891 -2.3027e-05
5:141391024 C T 0.946075 3.4551e-05
5:141391441 T C 0.059045 9.5715e-07
5:141391787 A C 0.168118 -1.7539e-05
5:141393397 C A 0.038867 3.8080e-06
5:141395140 G A 0.295285 1.5108e-05
5:141395998 G T 0.429231 -1.7535e-06
5:141401913 C T 0.604026 -6.3266e-05
5:141405507 C A 1.797398 -5.3612e-06
5:141410926 G T 0.255065 -5.9842e-06
5:141411104 T G 0.031992 -2.2495e-05
5:141412815 T C 0.170827 -4.1826e-07
5:141414351 C T 0.441266 -7.8089e-07
5:141416477 C G 1.948601 -1.5762e-05
5:141420013 C T 0.273971 -4.6628e-06
5:141428976 A G 0.038877 -1.7855e-06
5:141437957 G A 1.151126 -4.4427e-06
5:141439441 G A 0.433212 1.5546e-05
5:141440386 A C 0.045058 -1.2787e-05
5:141445980 A G 0.430914 -2.3577e-05
5:141453720 C G 0.411175 -1.7059e-05
5:141460489 A G 0.056423 -6.5357e-06
5:141464063 T C 0.283032 2.3379e-06
5:141467856 A C 1.008180 1.0587e-05
5:141469000 T C 1.418090 3.5530e-05
5:141469116 C T 0.078937 -6.9303e-06
5:141474886 G C 0.086247 2.5806e-05
5:141476124 G A 0.048114 -1.3841e-05
5:141479065 C A 1.564554 1.2400e-05
5:141485220 A G 0.021674 2.1552e-05
5:141487979 C T 0.776761 1.9448e-05
5:141491142 C T 0.051671 -1.0910e-05
5:141491271 C A 0.108261 -4.9237e-06
5:141498674 G T 0.030211 1.0712e-05
5:141500881 T G 0.033876 -8.7477e-06
5:141501627 G A 0.070434 -6.4414e-08
5:141503730 A G 0.031340 1.5277e-05
5:141514443 C T 0.743405 2.0341e-05
5:141526057 A C 1.232657 -1.2997e-05
5:141526554 G T 0.057678 3.9397e-05
5:141532226 T C 0.079127 -1.9456e-05
5:141533845 G A 0.125746 3.7395e-05
5:141536537 T C 0.036412 1.6637e-05
5:141538333 T C 0.192467 -6.0104e-07
5:141547966 T G 0.267008 -5.1911e-05
5:141550859 C T 0.841150 -1.6400e-05
5:141564716 G A 0.833891 -1.3911e-05
5:141569343 A G 0.079845 8.5462e-06
5:141569656 G A 0.195078 1.5827e-06
5:141570148 C T 0.031870 -1.4803e-05
5:141571965 C T 1.794671 1.0031e-06
5:141575232 G A 1.959192 2.2368e-06
5:141577860 G T 0.047108 6.1035e-07
5:141580020 A G 1.795620 -3.4811e-06
5:141581189 G C 0.282542 -1.4387e-05
5:141582204 G A 0.136139 -5.3707e-05
5:141583797 G A 0.129088 -1.7169e-05
5:141586607 A C 0.927686 5.0948e-05
5:141596996 T C 0.170039 1.2050e-05
5:141600807 G A 0.050464 -2.5183e-06
5:141605252 C T 0.175421 1.2666e-06
5:141606623 A G 0.090656 5.7563e-07
5:141611957 T C 0.133440 1.8210e-05
5:141615901 T C 0.035518 6.4228e-06
5:141620713 T C 0.054278 -3.0738e-06
5:141620930 C T 0.101311 6.7518e-06
5:141622938 G T 1.035365 3.6491e-05
5:141623022 G A 0.078162 -5.8482e-05
5:141632821 T C 1.696304 4.3899e-05
5:141633461 T G 0.648336 -6.0946e-06
5:141633652 T C 0.034274 8.2300e-06
5:141633818 T G 0.200433 1.6227e-05
5:141637058 G T 1.034399 3.8328e-05
5:141637254 A G 0.060714 1.6448e-05
5:141642966 T C 0.747788 7.0665e-06
5:141644015 G A 0.031557 -4.6124e-06
5:141650336 G A 0.042617 2.2713e-05
5:141650534 T C 0.097531 1.6918e-05
5:141652091 A G 1.044745 -3.0189e-05
5:141657010 A G 0.967403 -2.2667e-05
5:141657294 A G 0.245834 -2.9885e-05
5:141676441 G A 0.974739 -2.0110e-05
5:141681788 A G 1.067299 -1.4055e-05
5:141683174 G A 0.104613 -1.3177e-06
5:141683476 T C 0.088307 -9.4088e-06
5:141690843 A G 0.049274 -1.7090e-05
5:141695539 A G 0.042192 2.3975e-06
5:141698442 T G 0.080304 3.4923e-05
5:141701224 T G 0.128214 -2.1641e-07
5:141706467 G T 1.539538 1.0090e-05
5:141720261 A G 0.701203 4.5285e-05
5:141720546 G A 0.705548 -7.6728e-06
5:141721719 T C 0.102596 1.4908e-05
5:141721894 T C 0.087596 1.9377e-05
5:141726482 A G 0.060813 -1.4660e-05
5:141738334 T C 0.033260 -3.4479e-06
5:141738370 G A 0.051120 4.3931e-06
5:141740604 T C 0.020253 -1.0014e-05
5:141740620 C G 1.536279 7.3726e-06
5:141751786 T C 0.491825 -1.0269e-05
5:141762436 C T 1.126575 7.7970e-06
5:141764902 A C 0.994346 1.5520e-05
5:141779930 A G 0.033753 -6.2337e-06
5:141784396 A G 0.033689 -2.9185e-05
5:141788679 A G 0.025941 3.9332e-06
5:141788823 C T 0.058929 6.3750e-06
5:141791737 C T 0.525810 4.0497e-05
5:141791827 A G 0.257696 -2.7203e-05
5:141798931 A G 0.039173 -6.2456e-06
5:141801216 G A 0.874037 -5.8124e-06
5:141802110 T C 0.042035 9.1419e-06
5:141804052 T C 0.077156 -3.1708e-06
5:141811345 A G 1.176213 -6.8392e-06
5:141816555 T C 0.753299 -9.1844e-06
5:141818287 G A 0.083809 2.3595e-06
5:141834921 A G 0.608031 -4.3846e-05
5:141836811 A G 0.067928 -2.6462e-05
5:141839138 G C 0.123635 2.1647e-05
5:141840145 A G 0.815672 -3.1950e-05
5:141843001 A C 0.048223 9.5718e-06
5:141844088 G T 0.195639 -2.9494e-05
5:141850026 T C 0.120276 2.0684e-05
5:141850589 C T 0.331292 -6.4952e-05
5:141851946 G C 0.060626 -1.7729e-05
5:141852764 A C 0.362887 3.0289e-05
5:141853072 T C 0.914620 7.4111e-06
5:141856283 T C 0.086587 -3.0812e-06
5:141856365 T C 0.296577 -2.2442e-05
5:141862148 G T 0.717743 -5.6715e-07
5:141862272 G T 1.911367 -2.2120e-06
5:141863604 G T 0.176641 -1.5826e-05
5:141865513 C T 1.022888 -6.9909e-05
5:141865610 T C 0.064110 2.8220e-06
5:141868481 A G 0.189751 -1.2777e-05
5:141869501 A G 0.846206 -3.5184e-05
5:141871241 T C 0.041192 9.4080e-07
5:141873605 T C 0.885457 -2.3067e-05
5:141874366 C T 0.142000 3.3544e-06
5:141878988 G T 0.026644 2.7959e-06
5:141885751 A G 0.089568 1.1098e-05
5:141887113 A G 0.035011 -1.2191e-06
5:141890643 G A 0.085257 -7.7448e-06
5:141891647 G A 0.256459 1.0041e-05
5:141892076 T C 0.050375 7.6674e-06
5:141892752 C T 0.687006 -4.7919e-06
5:141901534 G A 0.213250 1.4252e-06
5:141903745 G A 0.057586 2.7054e-05
5:141912528 A C 0.402886 -7.6455e-06
5:141913838 A G 0.433537 -2.0538e-05
5:141918943 G A 0.294268 -1.7373e-05
5:141926839 G A 0.386288 -1.4948e-05
5:141928426 A G 0.028147 4.7995e-06
5:141928684 C A 0.186174 8.3743e-08
5:141930745 A C 0.022830 -6.4158e-06
5:141931217 G A 0.036752 5.9216e-06
5:141931742 T C 0.156232 4.4990e-05
5:141933424 G A 0.040016 -1.4778e-05
5:141935793 T C 0.475061 -1.8365e-05
5:141945329 C T 1.496955 4.5473e-05
5:141951001 C T 0.088977 9.5358e-06
5:141956878 C T 0.052956 7.1750e-06
5:141962502 T G 0.419358 3.6324e-05
5:141964516 T C 1.577820 -4.6877e-05
5:141965243 C T 0.196731 -3.5679e-05
5:141966441 C T 0.146128 -1.9479e-05
5:141967173 C T 0.083857 1.5445e-06
5:141970843 C T 0.026009 -1.2868e-05
5:141971281 G A 1.051062 -2.3828e-05
5:141972713 C T 0.637358 1.8851e-05
5:141976945 A G 0.870807 -9.9143e-06
5:141978607 G A 1.969374 8.6323e-06
5:141978634 C T 0.693894 2.9377e-06
5:141979509 C T 0.095562 -8.5406e-06
5:141983893 G A 0.115431 2.5509e-07
5:141983936 G T 0.135694 -6.7796e-06
5:141985379 C T 1.707578 -2.9832e-06
5:141985505 A G 0.524324 -3.7092e-06
5:141986796 A G 0.082901 2.4556e-05
5:141987884 T C 0.023700 9.4023e-06
5:141990641 C T 0.143962 -3.9164e-05
5:141998380 T A 1.646192 1.3713e-05
5:141998966 A G 0.280020 -1.2545e-05
5:141999140 A G 0.064620 -1.4800e-05
5:141999683 T C 0.720293 1.5170e-05
5:142000535 C T 0.577188 -6.2325e-05
5:142001153 T C 0.112412 -1.0160e-05
5:142008525 C T 1.136176 1.8521e-05
5:142010380 A G 1.530321 -8.3476e-06
5:142017860 T C 0.772759 8.7307e-06
5:142019657 A G 0.363611 -1.1527e-05
5:142020508 G T 0.971285 1.5212e-05
5:142021586 C T 0.109702 8.9279e-06
5:142021910 T C 0.026199 -2.3141e-06
5:142022301 C A 0.252971 -1.8290e-05
5:142024256 C T 1.180901 1.6190e-05
5:142025022 G A 0.562939 -7.5067e-06
5:142026501 C A 0.051908 2.5639e-06
5:142029354 A G 0.043365 1.2280e-05
5:142031352 A C 0.038221 2.1071e-06
5:142032350 A G 0.055404 1.3568e-05
5:142033695 G T 0.955116 -6.9281e-05
5:142036111 A T 0.081096 -2.1729e-05
5:142041813 C G 0.403607 -1.1020e-05
5:142043214 C T 0.046231 6.6950e-06
5:142044010 T C 0.094828 -2.9231e-06
5:142051017 C A 0.069248 -1.9772e-05
5:142051095 C T 0.572646 -1.0567e-05
5:142053475 T C 0.123869 -1.2027e-05
5:142055973 C G 0.893776 -3.9181e-05
5:142057337 C T 0.104402 -2.1224e-05
5:142066399 A G 0.028013 -2.9008e-06
5:142073843 T C 0.120843 -2.0556e-05
5:142073939 G A 0.691789 -1.2025e-04
5:142074634 T G 0.076081 -4.0098e-07
5:142075673 C A 0.182795 -1.1861e-05
5:142080602 G A 0.159428 -1.3230e-05
5:142080756 C T 0.030639 -1.7294e-05
5:142081528 T G 0.089538 -7.2024e-06
5:142085997 T C 0.178297 -1.9265e-05
5:142099339 A G 0.044830 -1.1570e-05
5:142100340 C G 0.072124 -1.2386e-05
5:142107170 C G 0.035171 1.9815e-06
5:142113239 G A 0.028725 1.0775e-05
5:142121774 A G 0.110107 -1.0230e-05
5:142122028 T C 0.038299 -1.1179e-06
5:142122418 G A 0.164194 -8.2575e-07
5:142133942 C T 0.091697 1.5783e-05
5:142136232 T G 0.077696 8.8526e-06
5:142142755 T C 0.033842 -4.5439e-06
5:142148334 G T 0.052187 -1.4066e-06
5:142154519 C G 0.028830 -2.2040e-05
5:142155220 T C 0.063696 -6.9941e-06
5:142157211 T C 0.056546 -7.5567e-06
5:142158599 C T 0.146532 -4.2267e-07
5:142162385 C A 0.294465 7.7944e-06
5:142162633 A G 0.504489 -9.0366e-06
5:142165576 T C 0.124716 -1.7539e-06
5:142167976 C A 0.150847 -9.1578e-06
5:142170174 C T 0.168033 -3.9643e-05
5:142175192 T C 0.021953 -2.2044e-05
5:142176206 G A 0.172555 -3.2405e-05
5:142180324 C T 0.088939 -8.9269e-06
5:142191820 C A 0.126810 -3.6695e-05
5:142205359 A G 0.669462 1.9215e-05
5:142210897 C T 0.303162 -2.1689e-05
5:142214918 A G 0.075969 -5.8167e-06
5:142221208 G A 0.148304 -1.4516e-05
5:142223538 C T 0.046265 1.9175e-05
5:142230251 C T 0.127952 -1.1456e-05
5:142233503 T G 0.080946 9.5406e-06
5:142234430 C T 0.034831 -1.3938e-05
5:142237486 C T 0.118178 -1.1782e-05
5:142239514 T C 0.073790 8.5649e-06
5:142240417 C A 0.058814 -7.2550e-06
5:142245452 G A 0.053870 6.0962e-06
5:142246048 G A 0.152387 -1.9465e-05
5:142246141 T C 0.213900 1.6478e-05
5:142248702 A G 0.061074 1.9458e-06
5:142252257 T C 0.642900 -1.8711e-05
5:142257727 T C 0.022089 1.2785e-05
5:142268828 T G 0.417270 -1.6273e-05
5:142270301 A G 0.502028 -2.1159e-05
5:142279870 G C 0.512996 -2.4879e-05
5:142282568 C A 1.965934 -2.2379e-07
5:142286219 G C 0.075337 4.8506e-06
5:142287616 G A 0.062026 -7.1406e-06
5:142289541 T C 0.588366 -2.3136e-05
5:142298541 A G 0.082133 -5.4763e-06
5:142317931 T C 0.066320 1.0055e-05
5:142318777 C G 0.409815 -6.1563e-06
5:142328398 A G 0.085169 -2.7044e-05
5:142337784 A G 0.064869 1.4675e-05
5:142342259 A G 0.566961 -1.0354e-05
5:142354366 C T 0.041094 -1.0530e-05
5:142371962 A G 0.055941 2.4019e-05
5:142379088 G A 0.033801 5.2496e-06
5:142381188 C A 0.044660 2.5046e-05
5:142385012 C A 0.042834 -9.5393e-06
5:142385671 A G 0.049899 1.3642e-05
5:142387244 G A 1.505846 2.7864e-05
5:142388610 T C 0.071549 1.7630e-05
5:142388643 A C 0.058715 -2.0019e-05
5:142388874 T C 0.036970 -1.5313e-05
5:142393562 A G 1.607813 1.2432e-05
5:142400947 G A 0.375364 -3.9535e-06
5:142407502 T C 0.021888 2.1778e-07
5:142409562 T G 0.088671 -3.1784e-05
5:142410231 G A 0.035610 8.7285e-06
5:142413277 A G 0.610299 -3.0145e-05
5:142414067 A G 0.026937 -3.1763e-05
5:142415816 C A 0.085084 3.1891e-05
5:142415989 T C 0.040964 3.9531e-06
5:142421967 T C 0.156892 -1.9112e-05
5:142436840 C T 0.033250 1.4788e-05
5:142437071 G A 0.057675 -3.8656e-06
5:142437930 G C 0.059765 -2.2226e-06
5:142438769 T C 1.972128 2.4069e-06
5:142441794 C T 1.450405 3.8640e-05
5:142447368 A C 0.060809 2.4433e-05
5:142447863 C A 0.020185 3.5295e-06
5:142448947 C T 0.030881 1.1285e-05
5:142448979 A G 0.053574 1.1210e-05
5:142459471 G A 1.448272 2.1885e-05
5:142467638 C T 0.080807 3.4802e-05
5:142478001 A G 0.030952 -5.2400e-06
5:142478589 G A 0.068547 -9.6165e-07
5:142481959 T G 0.096524 2.8199e-06
5:142482032 A C 0.082167 -6.2014e-06
5:142484447 T C 1.834701 3.1218e-06
5:142492647 T C 0.181710 9.6397e-06
5:142493745 G A 0.082490 1.3561e-06
5:142494165 G A 0.934064 2.3978e-05
5:142500753 A G 0.068734 1.6384e-05
5:142505844 A G 0.272098 -6.8020e-06
5:142508318 A G 0.230719 1.1034e-05
5:142513109 T A 0.059052 2.7843e-05
5:142514974 T C 0.042559 7.8630e-06
5:142516897 T C 0.942944 1.4173e-05
5:142518317 C T 1.191838 1.3272e-05
5:142521689 T C 0.051096 6.8213e-06
5:142522463 G A 0.070961 1.3870e-06
5:142524863 T C 0.073062 4.1851e-06
5:142529381 A T 1.474605 1.1373e-05
5:142531964 G A 0.083945 1.0292e-05
5:142532729 C T 1.199389 -1.4335e-05
5:142535913 A G 0.248109 -1.3311e-05
5:142536439 G C 0.039207 -3.7630e-06
5:142538467 A G 0.494521 4.1534e-06
5:142541417 T C 1.620831 6.5756e-06
5:142543785 C T 0.250173 -1.0704e-05
5:142547433 T C 0.066939 7.8980e-06
5:142552526 C T 0.149772 1.2726e-06
5:142553825 C T 0.023612 -1.7065e-05
5:142555241 C T 0.034352 -5.1490e-07
5:142564823 C A 0.344218 -6.6260e-06
5:142567422 C G 0.077465 7.6466e-06
5:142570036 A G 0.040757 4.4705e-06
5:142577434 A G 0.128551 -2.9629e-05
5:142579766 C T 0.311488 2.9408e-05
5:142590233 G A 0.518170 3.2246e-05
5:142592978 C A 0.558462 3.5660e-05
5:142599442 A C 0.475914 6.8955e-06
5:142601533 T G 0.046295 -1.3677e-05
5:142607382 T G 0.073317 -4.4102e-06
5:142608083 A C 0.042906 9.9310e-06
5:142610530 C T 0.023727 -4.1542e-08
5:142616167 T C 1.428568 -8.0440e-06
5:142620526 C T 0.862168 -2.9874e-05
5:142620736 T C 0.358783 -8.7451e-06
5:142626184 C T 0.778162 -1.6755e-05
5:142634730 T C 0.093556 -9.4219e-06
5:142634773 T G 0.330266 -1.6970e-05
5:142637606 A G 0.100135 1.0128e-06
5:142651518 C T 1.911958 -8.1356e-06
5:142656632 A G 0.094600 -1.0303e-05
5:142656813 G A 1.083554 -2.6948e-05
5:142657212 G A 0.485202 -1.6220e-06
5:142661490 G A 0.338633 -1.4412e-05
5:142679423 C A 0.062754 -1.0831e-05
5:142682837 G A 0.021215 2.9797e-06
5:142688323 C T 0.658699 -3.3271e-05
5:142692533 A G 0.259882 1.4878e-05
5:142693456 C T 0.034073 -1.4753e-05
5:142720593 G A 0.049151 1.9488e-05
5:142750533 G T 0.326135 -1.5763e-05
5:142767740 A C 0.103338 7.0475e-06
5:142775420 T C 0.041114 1.1845e-05
5:142780339 T C 0.058654 -8.2320e-06
5:142791677 C T 1.115818 -2.1101e-05
5:142792484 T G 0.697344 8.7439e-06
5:142792650 G A 0.820282 -1.0031e-05
5:142797271 G A 0.055665 -2.4632e-05
5:142801934 T C 0.384510 -9.6953e-06
5:142820814 G A 0.037170 -2.6670e-05
5:142823129 C T 0.088973 5.9307e-05
5:142826817 G T 0.060262 2.3675e-05
5:142829499 C T 0.316894 1.1532e-06
5:142832168 T C 0.048254 -5.9315e-06
5:142835620 T C 0.486593 5.5929e-06
5:142843314 G C 0.579955 -1.1401e-05
5:142849104 G T 0.836979 -1.6273e-05
5:142853821 C T 0.075500 3.9526e-05
5:142871503 A G 0.519391 -2.3644e-05
5:142873924 G T 0.039849 6.4009e-06
5:142873977 G T 0.378217 1.2396e-05
5:142876477 A G 0.087005 5.6708e-05
5:142895518 G A 0.551050 -1.8583e-05
5:142905423 A G 0.176988 -4.5382e-05
5:142915152 C T 0.029473 1.5519e-06
5:142926837 A G 0.389820 7.8245e-08
5:142942400 A C 0.187796 3.0246e-05
5:142946352 C G 0.025016 3.3083e-07
5:142948605 T C 0.165442 -1.2959e-05
5:142949603 G C 0.107448 9.4838e-06
5:142951094 A G 1.317645 -3.9351e-06
5:142965668 C A 0.191141 -1.9083e-05
5:142975328 T C 0.536757 6.2898e-06
5:142979183 A G 0.613546 1.9114e-05
5:142982559 A G 0.035579 -5.5565e-06
5:142984844 C A 0.107060 1.8116e-05
5:143002577 T C 0.840372 1.1857e-05
5:143003605 C T 0.165129 2.1084e-06
5:143003648 C T 0.352528 1.2616e-05
5:143006537 C T 0.440025 1.8954e-05
5:143008263 T G 1.156898 8.7904e-05
5:143009712 G T 0.208413 -1.6364e-05
5:143010337 T C 0.063308 2.5688e-05
5:143014113 T C 0.874995 6.8129e-05
5:143016815 C G 0.789259 9.2897e-06
5:143017220 C T 0.987506 3.1275e-05
5:143019997 T C 1.485005 -2.4818e-05
5:143020064 C T 0.070907 8.7667e-06
5:143022535 A G 0.072535 5.9442e-06
5:143025031 T C 0.072012 -9.0310e-06
5:143025805 C T 0.979859 2.8235e-05
5:143028341 G T 0.554440 -2.4962e-05
5:143030981 G A 0.609969 3.3106e-05
5:143034513 A G 0.905111 6.1785e-05
5:143036860 C A 0.603557 -3.2272e-05
5:143039972 A G 0.451286 -1.2193e-05
5:143040805 C A 0.080865 -7.5388e-06
5:143042579 A C 0.055370 -2.1700e-05
5:143047146 G A 0.166765 -5.5473e-06
5:143049624 T C 0.537709 -2.2219e-05
5:143055503 T C 0.122122 -4.1625e-06
5:143059076 C T 0.917486 5.4967e-05
5:143071972 T C 0.378319 -8.2446e-05
5:143075367 G A 0.022690 -2.2723e-05
5:143075597 G A 0.374470 6.8843e-06
5:143078627 G T 0.496153 4.5256e-05
5:143082133 G A 0.032808 2.6320e-06
5:143110450 C T 0.354873 -3.5678e-05
5:143112659 A G 0.364740 3.0849e-05
5:143124646 C T 0.044313 -2.7549e-05
5:143127912 T C 1.224045 1.9690e-05
5:143130709 G T 0.450582 3.5466e-05
5:143138792 G A 0.380794 -7.3898e-05
5:143141415 T C 0.047934 1.4217e-05
5:143152541 T C 0.902959 1.4178e-05
5:143157858 A G 0.253640 1.2362e-05
5:143163191 A C 0.277850 3.9041e-05
5:143172280 A G 0.252464 9.8504e-06
5:143174266 A G 0.059334 -1.8792e-05
5:143174304 A G 0.043287 1.7858e-05
5:143181132 A G 0.021728 1.2195e-05
5:143192064 T G 0.037252 -1.3998e-05
5:143200053 T C 0.439237 -1.6841e-05
5:143209082 T C 0.249122 2.4545e-06
5:143222556 G T 1.146485 1.7591e-05
5:143224078 T C 0.335253 -9.9295e-06
5:143229285 G A 0.065188 2.9305e-05
5:143240418 T C 0.081133 1.7913e-06
5:143244381 C T 0.070461 -6.2631e-06
5:143244826 C T 0.077159 1.2953e-05
5:143254918 T C 0.028654 -2.1614e-06
5:143263455 T C 0.082011 -9.4949e-06
5:143265081 T G 0.030663 2.1264e-05
5:143270815 T C 0.777767 1.6099e-05
5:143285513 T G 0.124515 2.4979e-05
5:143287833 T G 0.252719 -1.7820e-05
5:143319706 A G 0.122462 -4.4805e-06
5:143320221 T C 0.063665 6.0955e-06
5:143331021 G A 0.088773 1.6531e-05
5:143331810 G C 0.258835 -1.4213e-06
5:143333043 C T 0.219935 -1.5328e-05
5:143336042 G A 0.223681 -1.4449e-05
5:143348610 A G 0.026770 -1.2550e-05
5:143354116 G A 0.076530 1.2570e-05
5:143356610 A G 0.026213 -9.7927e-06
5:143357209 T G 1.064175 5.5185e-05
5:143368437 C T 0.117552 5.7329e-06
5:143368861 A G 0.219809 3.1261e-05
5:143376060 T G 0.068149 1.6199e-06
5:143380308 G A 1.931511 -1.3462e-05
5:143381785 T G 1.006490 -1.1416e-05
5:143384166 G A 0.735208 -4.5787e-05
5:143390448 G T 0.110705 3.8059e-06
5:143390877 G A 0.352626 1.3023e-05
5:143399642 G A 0.062880 -4.3383e-06
5:143405791 A G 0.041726 -4.2273e-06
5:143411346 T G 0.024696 1.4579e-05
5:143413650 A G 1.860611 9.9847e-06
5:143413700 G A 0.024703 1.4792e-05
5:143416779 T C 0.096647 1.1926e-05
5:143421682 G A 0.024509 -1.1959e-05
5:143441498 C T 0.342264 9.5169e-06
5:143442509 C T 0.316098 -2.3071e-05
5:143442655 T C 0.037327 -5.2632e-06
5:143447952 A C 0.636522 -1.9927e-05
5:143462175 G A 0.057375 6.0033e-06
5:143464686 T C 0.067796 1.4799e-05
5:143468075 G A 0.208253 1.7886e-05
5:143471374 G A 0.357736 1.0269e-05
5:143482349 A G 0.135813 1.3383e-07
5:143483165 G A 0.521597 2.7034e-05
5:143484964 A G 0.036167 2.1895e-05
5:143497289 G T 0.052123 5.7903e-06
5:143501423 A G 0.025992 -1.3816e-05
5:143502059 G A 0.066103 -8.4966e-06
5:143504102 G A 1.421292 -1.5027e-06
5:143518968 T C 0.020324 2.6834e-06
5:143519490 C T 0.107822 7.9972e-06
5:143523910 A G 0.101699 4.1675e-06
5:143524766 A G 0.732669 3.0740e-05
5:143529812 T C 0.323014 4.7308e-05
5:143532979 G A 0.056957 1.8013e-05
5:143539969 T C 0.023571 -5.1818e-06
5:143545052 A G 0.054921 1.5034e-05
5:143548848 T C 0.408176 -3.6924e-07
5:143560483 A G 0.026114 -1.0314e-06
5:143585641 A G 0.050974 7.8715e-06
5:143589949 G A 0.181778 -1.2597e-05
5:143596128 T C 0.045391 -5.4283e-06
5:143603090 A G 0.169175 -3.3551e-05
5:143631282 A G 0.062961 1.2110e-05
5:143638987 A G 0.071811 -1.0883e-05
5:143639130 A G 0.555242 1.4615e-05
5:143671874 C T 0.082585 2.7639e-05
5:143672895 A G 1.168648 2.2866e-05
5:143686193 A G 0.098955 -3.1740e-06
5:143686886 T C 0.036121 1.9692e-05
5:143694251 G A 0.125950 -1.0359e-05
5:143702845 A C 0.108550 -1.1135e-05
5:143737745 T C 0.029123 -2.5403e-05
5:143742030 A G 0.036317 -1.0420e-05
5:143747866 T C 0.551329 1.6371e-05
5:143752099 C T 0.227727 -2.5468e-05
5:143755933 A G 0.077108 5.6572e-05
5:143785829 G A 0.053343 1.9816e-05
5:143805152 T C 0.139209 -1.6055e-05
5:143809679 A G 0.081514 -1.0086e-06
5:143817061 A G 0.054421 -1.8434e-06
5:143838594 T C 0.274002 -6.9251e-06
5:143855082 A G 0.809369 1.4596e-05
5:143856950 A G 0.105551 -5.7500e-06
5:143898482 G A 0.095685 8.3069e-06
5:143917073 A C 0.049325 -8.1245e-06
5:143919043 C T 0.071950 -1.4264e-05
5:143920644 T C 0.457198 7.5085e-06
5:143927244 G T 0.150398 5.2180e-06
5:143927335 C T 1.068741 7.2632e-06
5:143958105 A G 0.055036 2.4973e-05
5:143959370 C A 1.576352 3.0459e-06
5:143963420 G T 0.071536 -1.3774e-05
5:143963849 A C 0.062268 9.2880e-06
5:143982465 T G 0.083486 2.7938e-06
5:143984626 T C 0.051385 -9.4434e-06
5:144009811 C A 1.004535 -1.0059e-05
5:144030993 T C 0.071719 -1.2163e-05
5:144049532 A G 0.062224 -2.8354e-05
5:144077529 G A 0.077822 2.0412e-05
5:144081979 T G 1.346496 3.6846e-05
5:144087103 A G 0.049002 -2.2091e-05
5:144098634 G A 0.879799 1.1876e-05
5:144098748 C T 0.052619 -1.4244e-05
5:144100737 G A 0.171395 -9.6550e-07
5:144103375 G A 0.638459 -4.9953e-07
5:144116493 T C 0.041610 -4.1835e-06
5:144139542 T G 0.065963 2.6022e-05
5:144156904 C T 0.229638 -1.2177e-05
5:144163741 A G 0.031739 7.9931e-06
5:144165544 C T 0.075639 3.1138e-05
5:144192139 A G 1.073266 9.2550e-06
5:144199390 G A 1.936712 -1.8848e-06
5:144215540 G T 0.287533 -7.8742e-06
5:144238066 G T 0.053034 -1.0033e-05
5:144253448 T G 0.709825 2.4548e-05
5:144253943 C T 0.031238 -1.0492e-05
5:144267474 C T 0.283083 -5.7994e-06
5:144296133 T C 0.098653 2.0047e-05
5:144299244 A G 0.191563 8.3229e-06
5:144306826 T C 1.285126 7.0393e-06
5:144322230 T C 0.691113 -6.6478e-06
5:144328952 T C 0.102107 -1.7214e-05
5:144329947 T C 0.624439 -4.6030e-06
5:144339372 G A 0.314300 2.3182e-05
5:144341334 T C 0.047978 2.0244e-05
5:144352943 T C 0.030918 -1.2323e-05
5:144384539 C T 1.100937 6.2699e-06
5:144398274 G A 0.073011 2.4116e-05
5:144420785 T C 0.200477 5.6222e-06
5:144431718 A G 1.693013 -1.2089e-05
5:144433331 G A 1.090092 -2.3311e-07
5:144451124 T C 0.541796 7.2981e-06
5:144453299 G A 0.050719 -4.2810e-06
5:144455334 C A 0.321008 -8.6436e-05
5:144457474 T C 0.035532 -1.4463e-06
5:144460211 G T 0.034097 1.5086e-05
5:144462951 G A 0.041423 3.3121e-06
5:144467826 G A 0.176985 -2.4369e-06
5:144480713 A G 0.199063 1.1469e-05
5:144494516 C T 0.149840 1.5585e-05
5:144528420 T C 0.997756 1.4310e-05
5:144538523 C T 0.060748 -2.8670e-05
5:144538840 T C 0.250761 -1.4990e-05
5:144540378 T C 0.033825 8.8266e-06
5:144557434 G A 0.208086 -4.2221e-05
5:144569447 A G 0.024826 -1.4481e-05
5:144569657 A C 1.001550 1.1228e-05
5:144572513 G A 0.233898 -1.6157e-05
5:144582213 T C 0.611302 1.9122e-05
5:144585302 A G 1.959831 3.5454e-06
5:144585367 T C 1.149827 5.0671e-06
5:144598309 A G 0.736381 -1.1660e-05
5:144600743 A G 0.133038 2.0396e-05
5:144604255 A G 0.053734 1.8608e-05
5:144606583 T C 0.032761 -2.9341e-06
5:144607666 G A 1.731900 -2.4087e-05
5:144619630 A G 0.158473 2.6537e-05
5:144622472 A G 0.049093 -1.8058e-06
5:144627499 A G 0.049049 -1.1161e-06
5:144633518 T C 0.050035 -1.3114e-05
5:144651838 C T 0.095933 -2.2471e-05
5:144655119 A G 0.625544 1.6944e-05
5:144656855 C T 0.027821 1.1852e-05
5:144672163 A G 0.700799 2.3041e-06
5:144682791 G A 1.416890 4.2799e-06
5:144684867 C A 0.135840 -1.7361e-05
5:144687730 A C 0.042892 8.4232e-06
5:144697489 G A 0.972390 1.7009e-05
5:144705401 C T 0.047343 9.0355e-08
5:144705514 T C 0.061217 -4.0023e-05
5:144706975 A G 0.457735 8.0540e-06
5:144719313 G T 0.027372 -1.6132e-05
5:144738057 G A 0.561185 1.4769e-05
5:144739514 T C 1.234612 -3.5819e-06
5:144745119 T C 0.059759 6.3371e-06
5:144759200 T C 0.077142 1.3247e-05
5:144760075 G A 0.093917 -1.1754e-05
5:144772882 A G 0.083948 6.4977e-07
5:144809230 C T 0.024951 -1.5145e-05
5:144809625 A G 1.457018 1.6952e-06
5:144812693 T C 0.901681 -1.2083e-05
5:144813968 C T 0.555922 1.4432e-05
5:144821115 G T 0.066803 -8.4704e-07
5:144835908 T C 0.058477 -1.7913e-05
5:144838084 A G 0.055373 -3.3290e-05
5:144843397 G A 0.869715 -1.4064e-05
5:144843502 G A 0.060092 1.2738e-06
5:144850662 C T 0.581444 1.2893e-05
5:144857005 G A 0.119024 -1.1547e-06
5:144865263 T C 0.022653 1.3408e-05
5:144884484 C G 0.067792 -1.4713e-05
5:144886330 A G 0.451092 4.9663e-06
5:144888204 G A 0.118375 4.5456e-05
5:144888814 C T 0.363339 -7.0141e-06
5:144898873 T G 0.070200 -8.8271e-07
5:144915999 C T 0.250805 8.7359e-06
5:144917715 T G 0.062370 6.7797e-06
5:144927444 C T 0.037051 7.9865e-06
5:144932397 G A 0.374456 1.9468e-05
5:144940421 T C 0.211411 2.8985e-05
5:144943205 A G 0.223997 1.5212e-05
5:144943354 A G 0.235591 2.0720e-05
5:144944249 C T 0.559655 1.4578e-06
5:144947731 A G 0.118930 5.7474e-05
5:144965312 C T 0.042953 -4.6165e-06
5:144967939 A G 0.075163 -1.2123e-06
5:144971610 A C 1.168539 -1.1247e-05
5:144975121 A G 0.129190 -1.6807e-05
5:144978536 C A 0.029939 -8.9983e-06
5:144989765 G A 0.113748 4.6059e-05
5:144992745 C T 0.053554 9.6276e-06
5:145007534 C T 0.243104 1.0614e-05
5:145007761 C T 0.032920 -8.7482e-06
5:145020947 A G 0.031159 2.8143e-05
5:145038831 C T 0.080515 2.0674e-05
5:145038942 C T 0.780613 -2.3108e-05
5:145039894 A C 0.059279 1.5309e-05
5:145041654 G T 0.041998 -1.8378e-05
5:145052130 A G 0.030819 2.6228e-05
5:145064328 T C 0.074718 -2.9767e-05
5:145068327 C T 1.241952 1.7472e-06
5:145071410 C T 0.065096 -1.2438e-05
5:145072132 G A 0.095668 4.1452e-05
5:145074284 C A 0.082014 8.0391e-06
5:145074652 A G 0.024707 3.1159e-06
5:145079945 G T 0.097306 -9.4071e-06
5:145081915 A G 0.074667 -6.9365e-06
5:145082856 T C 0.036392 1.8908e-05
5:145090316 A G 0.051925 -2.2615e-05
5:145090909 T C 0.112640 1.8435e-05
5:145094543 G A 0.263258 -8.1887e-06
5:145116360 A G 0.046901 8.3836e-06
5:145131972 C T 0.099142 5.7908e-05
5:145135601 A G 0.033862 1.3280e-05
5:145143775 T C 1.760731 2.8551e-05
5:145154205 T G 0.059524 -1.6218e-05
5:145155983 T C 0.086621 1.9780e-06
5:145160343 T C 0.076703 3.4818e-06
5:145165324 G A 1.760217 2.0737e-05
5:145172865 C T 0.175754 -2.1815e-05
5:145184938 G T 0.069135 1.1651e-05
5:145188948 A G 0.029514 2.3607e-05
5:145191471 C T 0.059086 -6.7737e-06
5:145198308 T C 1.390024 3.7108e-05
5:145202363 C T 0.051528 6.8698e-06
5:145205838 G A 0.082126 1.0456e-05
5:145210955 G T 0.241486 -4.8937e-05
5:145212189 A G 1.252046 2.4364e-05
5:145219445 C T 0.228550 -3.5586e-06
5:145219755 G A 0.116396 1.6133e-05
5:145224269 C T 0.046465 -5.9865e-07
5:145228546 A G 0.199519 -1.7066e-05
5:145231621 T G 0.342226 -1.0800e-05
5:145234281 A G 0.193759 -2.5347e-05
5:145235121 T C 1.561120 2.0479e-05
5:145237428 A C 0.349237 1.3262e-05
5:145237992 C T 0.172816 4.7976e-06
5:145239004 G A 1.161458 2.0191e-05
5:145239119 C G 1.641502 -5.2499e-06
5:145241164 T C 0.510371 1.6907e-06
5:145242346 C T 1.051796 1.7309e-05
5:145244646 C T 0.159887 -1.9426e-05
5:145244748 G A 0.076224 -3.4196e-07
5:145246085 G T 1.149514 2.2380e-05
5:145249040 A G 0.291052 -9.1596e-06
5:145250731 T C 0.499808 -3.0460e-06
5:145251470 C T 0.569746 1.6615e-05
5:145252377 T C 0.052517 -2.2231e-06
5:145253427 G A 0.059021 -3.9013e-06
5:145254712 T G 0.049192 7.0079e-06
5:145281565 G A 0.666178 -6.0302e-07
5:145283437 A G 0.085240 -1.9212e-05
5:145285452 C T 0.184648 1.6040e-05
5:145289349 T C 0.142626 1.2651e-05
5:145291039 T C 0.437476 -4.1720e-06
5:145292872 C T 0.024122 5.0836e-06
5:145300035 C T 0.406615 8.2732e-06
5:145311836 G T 0.458954 8.2438e-06
5:145313530 T G 0.484298 -6.3685e-06
5:145318985 T C 0.035634 -1.4506e-05
5:145321496 C T 0.203020 1.7708e-05
5:145325290 T C 0.042508 -7.5186e-06
5:145328380 T C 0.028514 -4.6805e-06
5:145328459 T G 0.045204 -4.0163e-06
5:145355835 T G 0.032835 -1.5133e-05
5:145361878 T C 0.032203 4.9925e-09
5:145368558 G A 0.072933 -2.1043e-05
5:145369479 A G 0.157789 1.6792e-05
5:145374883 G A 0.021086 -4.8609e-08
5:145377578 T C 1.175223 2.6207e-05
5:145393364 T C 1.203020 3.4815e-05
5:145395889 A G 0.067527 -4.5740e-06
5:145404569 A G 0.103185 2.5742e-05
5:145407433 T C 0.062887 1.3262e-05
5:145412229 G A 0.484672 -1.5353e-05
5:145420050 A G 0.025618 1.7701e-05
5:145424966 G T 0.039669 -5.3900e-06
5:145431183 T C 0.051341 3.3580e-06
5:145431430 A G 0.044918 -2.4338e-05
5:145431924 C T 0.051698 -1.5644e-05
5:145433763 T C 0.772157 -3.3595e-05
5:145436464 G C 0.065637 6.5588e-05
5:145442133 A G 0.313079 5.4060e-06
5:145442203 C G 1.229553 3.9183e-05
5:145443956 A G 0.046782 1.7861e-05
5:145448171 A G 0.045983 2.5481e-07
5:145450586 A G 0.700214 -3.7997e-05
5:145457587 T G 0.037945 -1.9077e-05
5:145461467 A G 0.084632 4.0559e-05
5:145463878 A G 0.044354 5.0312e-05
5:145466813 G A 0.088990 9.0204e-06
5:145466953 A G 0.041961 -2.0345e-05
5:145467826 G A 0.313151 3.8046e-05
5:145486437 G C 0.050450 -1.3024e-05
5:145504688 C T 0.745863 -2.4604e-05
5:145515996 T C 0.071855 -2.3273e-06
5:145522926 C A 0.148025 1.6622e-05
5:145527666 G A 0.060993 -3.8142e-05
5:145527760 T C 0.065341 1.1766e-05
5:145543972 A G 0.593531 -5.3236e-05
5:145546143 A G 0.216671 -1.4796e-05
5:145548934 G A 0.069724 -1.1780e-05
5:145551085 A G 0.063267 9.9855e-06
5:145570691 A G 0.113962 6.2846e-06
5:145574183 A G 0.050253 -1.2641e-05
5:145574235 G C 0.265914 6.8480e-05
5:145609611 T A 0.025274 1.6952e-05
5:145611704 A G 0.139097 -1.2322e-05
5:145617707 A G 0.701955 -2.7884e-05
5:145638640 C A 0.144958 -5.8860e-06
5:145651466 A G 0.036011 -1.5188e-05
5:145657603 C T 0.551230 -5.2978e-05
5:145665856 T C 0.025091 -1.9166e-05
5:145676883 G A 0.053653 -1.5604e-05
5:145691232 A G 0.026257 3.0402e-05
5:145700467 T C 0.030048 2.9326e-07
5:145702956 C T 0.065739 6.5074e-06
5:145705875 G A 0.641577 -2.6195e-05
5:145710848 T C 1.113258 3.5578e-05
5:145713230 C T 0.113914 -5.3626e-06
5:145714312 G A 0.050470 1.3520e-05
5:145715601 C G 0.283076 -2.8996e-05
5:145715745 G C 0.453972 -2.3606e-05
5:145718765 T C 0.082405 -8.8095e-06
5:145723357 A G 0.096538 -1.9900e-05
5:145740161 T C 0.262123 -1.9016e-05
5:145740415 G A 0.056253 -4.1010e-06
5:145743582 A G 0.236760 9.7662e-06
5:145745336 G A 0.500824 -6.4074e-06
5:145752372 C G 0.513751 7.5304e-06
5:145757699 C T 0.031343 4.9305e-06
5:145770040 C G 0.053435 5.1073e-06
5:145770704 T C 0.053935 -9.5773e-06
5:145770899 T G 1.663367 3.8157e-06
5:145771759 A C 1.407387 -1.1915e-05
5:145776715 T C 0.072216 2.1613e-05
5:145787259 C T 0.242288 2.9929e-05
5:145787415 T C 0.063145 -2.1748e-06
5:145788112 C A 0.109260 1.0514e-05
5:145789259 C T 1.730346 -1.1861e-06
5:145794177 A G 0.060789 -1.5140e-05
5:145795431 C T 0.100169 -1.3096e-05
5:145797644 T C 0.217959 -9.6307e-06
5:145798529 C T 0.037860 -3.0914e-06
5:145798719 G C 0.039737 1.1737e-05
5:145799018 G C 0.104596 -5.4966e-06
5:145803849 A G 1.608643 -1.3145e-05
5:145804026 T C 0.187691 -2.8834e-06
5:145804227 G A 0.059249 -4.2913e-06
5:145804362 T C 0.303281 7.5724e-06
5:145804417 C T 1.652072 -1.8889e-05
5:145804977 A C 1.836465 7.4586e-07
5:145805202 T G 1.834024 -4.4799e-06
5:145807255 T C 1.316449 -6.8173e-06
5:145813950 T C 0.049216 -6.7863e-07
5:145815856 A G 1.712892 1.3450e-06
5:145828450 G A 0.067191 1.6220e-06
5:145837034 C G 0.106231 4.0967e-05
5:145852127 A G 0.059619 2.3808e-06
5:145858010 G A 0.279275 3.7019e-05
5:145858480 A G 0.176356 8.6974e-06
5:145859016 C T 0.024339 7.1885e-06
5:145864463 G C 0.066212 1.8715e-06
5:145877252 C T 0.050018 -6.1603e-06
5:145885189 A G 0.062802 -2.2668e-05
5:145886836 A G 0.051830 -1.5240e-05
5:145889235 G A 0.208613 2.2353e-05
5:145894896 C G 0.397602 1.7220e-05
5:145895558 A G 0.138434 -1.2551e-05
5:145909859 C A 1.286959 -4.1301e-07
5:145915787 A G 1.724577 8.8923e-06
5:145920270 A G 0.134538 -1.4274e-05
5:145924284 G A 0.283562 -8.3110e-06
5:145925390 T G 0.052289 -1.0822e-05
5:145934483 A G 0.637433 1.5903e-05
5:145938498 G A 1.207926 -4.9958e-06
5:145941619 T C 0.103817 2.0168e-05
5:145942801 C A 0.294853 8.4788e-06
5:145949663 A G 0.098387 -1.6916e-04
5:145958467 T C 0.114292 2.6804e-05
5:145961311 T C 0.053123 -1.8471e-05
5:145965416 C T 0.073120 -6.8729e-06
5:145970873 A G 0.059483 -2.0211e-05
5:145974850 G A 1.409437 -3.5410e-06
5:145986540 A G 0.044320 5.9867e-06
5:146001344 A G 0.072848 -1.4332e-05
5:146004836 C T 0.213468 -9.3412e-06
5:146011408 C T 0.073661 1.4326e-05
5:146016776 G A 0.157891 7.6503e-06
5:146021883 T C 0.059378 4.6318e-06
5:146029380 C T 1.682973 -8.1870e-06
5:146033408 G A 1.537220 -6.1946e-06
5:146033853 T C 0.176328 1.0704e-05
5:146037037 T C 1.726301 8.1148e-06
5:146045690 C T 1.970286 -9.4917e-06
5:146054117 G A 0.160023 -1.1174e-06
5:146057393 T C 1.760880 1.0193e-04
5:146066309 C T 0.056991 -4.8564e-06
5:146066999 C T 0.263245 4.5639e-06
5:146067357 A G 0.052639 -1.9497e-06
5:146067570 T G 0.087549 -3.2935e-06
5:146068662 T G 0.505747 -1.2188e-05
5:146069598 C T 0.873493 -1.0888e-06
5:146069910 C T 0.152360 -4.1255e-07
5:146071185 C T 0.066113 -1.1347e-06
5:146071687 G A 0.070893 7.7720e-07
5:146082470 A G 0.055094 6.5312e-06
5:146083136 A G 0.315742 -1.1109e-05
5:146089224 A G 0.184570 -1.0794e-05
5:146089621 A C 0.378417 -1.2647e-05
5:146089695 A G 1.956802 5.8292e-06
5:146098673 G A 0.034719 -1.9861e-05
5:146111707 T C 0.184291 -1.8880e-05
5:146111839 C T 0.063668 1.2227e-05
5:146118962 C A 1.405303 4.1762e-05
5:146124263 C T 0.062910 -1.8901e-06
5:146127530 T C 0.034688 -1.5565e-06
5:146129568 A G 0.188102 -2.2322e-05
5:146135209 C T 0.043997 2.5993e-07
5:146135668 A G 0.166938 1.5751e-05
5:146137183 C T 0.295577 2.5725e-05
5:146138788 T C 0.029048 4.1941e-06
5:146140123 G A 0.069302 -8.7454e-06
5:146141748 C G 0.074521 -2.5089e-05
5:146148946 C T 0.077258 -9.8640e-06
5:146152820 T C 1.720994 1.9702e-05
5:146161813 A G 0.145665 1.3277e-05
5:146164589 T C 0.179674 1.6115e-05
5:146169511 G A 1.248221 -2.9988e-06
5:146173925 C T 0.030367 -7.3327e-07
5:146176258 C G 0.138002 2.0220e-05
5:146177735 T C 0.065620 -2.2973e-06
5:146188415 C A 1.295040 3.9732e-06
5:146200904 A G 0.251638 -2.1261e-06
5:146203875 C T 0.039030 1.4542e-05
5:146204899 C T 0.027532 -2.4930e-06
5:146217841 C A 0.022160 4.0287e-06
5:146218243 G A 0.462763 6.5906e-06
5:146219833 A G 0.066569 1.9955e-05
5:146224363 G A 0.063193 3.8133e-05
5:146226816 G A 0.034767 -4.5440e-06
5:146227117 A G 0.043620 1.7883e-05
5:146228142 A G 0.151649 -1.7002e-06
5:146228161 G A 0.106758 5.8833e-05
5:146235302 T C 0.032880 -2.2962e-05
5:146247587 C A 0.194735 -1.7219e-06
5:146258171 T G 0.047322 -3.7167e-05
5:146284234 G A 0.076873 -1.7661e-05
5:146285437 A G 0.706996 3.4602e-05
5:146286747 G T 0.981553 1.2640e-05
5:146299831 A G 0.112143 -9.2381e-06
5:146300054 A C 0.203405 2.9031e-06
5:146313216 T C 0.064580 5.0819e-05
5:146320823 T G 0.252712 1.3499e-05
5:146326153 C T 0.066303 -1.9694e-06
5:146334580 C G 0.040441 -2.5276e-06
5:146337694 A G 1.296631 -4.0956e-06
5:146347090 C G 0.078410 -1.8471e-06
5:146351454 A C 0.054768 -1.8115e-05
5:146372069 T C 0.049682 -2.3307e-05
5:146372258 T G 0.950907 4.6874e-07
5:146377151 A C 0.062557 4.5165e-05
5:146388061 T C 1.166418 -1.0620e-05
5:146403603 T C 0.041267 -1.0735e-05
5:146407301 C T 0.055883 2.9438e-06
5:146415216 T C 1.534870 -1.2201e-05
5:146420972 G A 0.045377 6.0651e-06
5:146434800 T C 0.164398 2.6851e-05
5:146438829 G A 0.190002 1.2910e-05
5:146444312 C T 0.143772 -3.0581e-05
5:146446278 C T 0.035362 1.3928e-05
5:146451127 T C 0.046057 9.4059e-06
5:146456244 C T 1.265373 2.0202e-06
5:146457350 G A 0.021752 3.6832e-06
5:146465558 T C 0.074973 1.2256e-05
5:146468959 C A 0.053639 3.2939e-05
5:146472952 T C 0.101913 -1.1367e-05
5:146475990 G A 1.547025 -7.8615e-06
5:146476055 A C 0.076982 1.2080e-05
5:146477197 C T 0.076588 -1.0646e-05
5:146482041 C T 1.120785 -5.4588e-06
5:146483183 T C 0.459676 -4.5169e-06
5:146486030 T C 1.576297 1.4564e-05
5:146486824 T C 0.041321 3.0968e-05
5:146496152 C T 0.027375 -2.2373e-05
5:146497842 A G 0.022350 -1.0563e-05
5:146506464 T C 1.891464 -3.9426e-06
5:146522606 A G 0.410012 -1.5080e-06
5:146528030 G T 0.050056 -6.8968e-06
5:146530363 T G 0.034641 3.3821e-07
5:146537974 C T 0.095695 -5.5268e-06
5:146540899 T C 0.971829 5.5098e-06
5:146541631 G C 0.524548 2.0764e-05
5:146542770 T C 0.255245 -4.0974e-05
5:146548943 G A 0.030867 2.2216e-06
5:146553369 T C 1.320562 -1.7241e-05
5:146554234 G T 0.080651 2.9141e-05
5:146554363 G A 0.368021 -3.1227e-05
5:146555066 C T 0.765286 -6.0891e-06
5:146555190 A C 0.382316 2.5918e-05
5:146557552 T C 1.265098 3.0810e-05
5:146559069 C T 1.778304 4.7695e-06
5:146566048 A G 0.720960 -2.3538e-05
5:146568965 T C 0.042671 5.8155e-07
5:146572935 A G 0.800203 2.9564e-05
5:146581206 T C 0.027678 -1.5347e-05
5:146581907 G A 1.737354 4.7149e-05
5:146587911 C T 0.886035 2.6371e-05
5:146588731 G T 0.038993 2.2434e-07
5:146591725 A G 0.071661 1.2012e-05
5:146592389 C T 0.054802 1.1821e-05
5:146600210 C T 0.889343 1.9123e-05
5:146604045 A G 0.198709 3.4312e-05
5:146606537 T C 0.069139 -1.7373e-07
5:146607728 G A 0.209749 -1.9886e-05
5:146608541 T G 0.982991 3.7053e-05
5:146610003 C T 0.726202 1.3152e-05
5:146610957 A G 0.039900 1.9437e-05
5:146615261 C T 0.097269 9.3107e-06
5:146615785 G T 1.496129 -2.4925e-06
5:146622157 G T 0.829839 -1.3644e-05
5:146622391 A C 0.030976 1.0524e-06
5:146630788 G C 0.485461 1.4004e-06
5:146632142 A G 0.106788 -3.1753e-05
5:146641707 C T 0.512782 3.1603e-06
5:146642768 T C 0.201511 -3.8065e-06
5:146648522 A G 0.036296 -1.4451e-05
5:146648912 A G 0.054050 -4.7555e-06
5:146654828 G T 1.112742 5.7718e-06
5:146655265 T C 1.658811 5.9164e-06
5:146655481 G A 1.248996 2.1718e-06
5:146657435 C T 0.191203 -7.2329e-06
5:146658874 T A 0.028538 7.4146e-06
5:146664042 A G 1.307783 2.1696e-05
5:146670637 C T 0.233700 1.3089e-05
5:146671021 C T 0.597832 3.8618e-06
5:146676067 G A 0.137858 -4.1831e-07
5:146676419 C T 0.321093 2.8770e-05
5:146676974 T C 1.472099 -1.3435e-05
5:146677870 A G 0.027131 1.2047e-05
5:146680807 G T 0.064498 -3.6566e-05
5:146685292 C T 0.332503 -1.1698e-06
5:146687359 A G 0.734749 -6.5457e-06
5:146689428 T C 1.604376 -4.1580e-05
5:146690988 C T 0.060983 -5.1832e-05
5:146692203 C G 0.452340 -2.3375e-05
5:146696850 G A 0.033964 8.4905e-06
5:146702882 C G 0.351164 -2.4546e-05
5:146708031 A G 0.631442 4.5358e-06
5:146709681 A G 0.075020 -1.5852e-05
5:146715841 A G 0.283855 -1.2568e-05
5:146736147 C T 0.276763 -1.5533e-05
5:146751398 C T 0.056036 1.8485e-05
5:146755501 C A 0.450123 -1.7002e-05
5:146757478 T C 0.063767 -2.0690e-05
5:146759867 C T 1.688563 -3.2417e-05
5:146764068 T C 0.045541 -1.0758e-05
5:146774857 T C 0.454301 -1.5011e-05
5:146777878 A G 0.321423 5.8201e-06
5:146779221 C T 0.813829 -1.0017e-05
5:146779610 G A 0.067857 5.6519e-06
5:146779986 A G 0.356903 5.0386e-05
5:146788606 T C 0.074908 -1.3524e-05
5:146804175 T C 0.130118 1.7699e-06
5:146810610 C A 0.431638 -4.2083e-05
5:146811999 C T 0.037976 -2.9142e-05
5:146816300 T G 0.092309 -8.2883e-06
5:146818547 C T 0.045469 1.1385e-05
5:146824553 T C 1.127881 -9.1959e-06
5:146851364 T C 0.024656 6.5991e-06
5:146856593 G A 0.031316 -1.0961e-05
5:146862229 C A 1.001425 1.1668e-05
5:146864695 A G 0.088317 -7.0429e-06
5:146866505 T C 0.713915 -1.2654e-05
5:146867330 G A 0.041267 2.9482e-06
5:146870077 C A 0.276943 -1.4103e-06
5:146887938 C T 0.046445 2.6922e-05
5:146901476 T C 0.071583 7.4740e-06
5:146905415 C T 0.392255 2.7382e-05
5:146913304 G A 0.054540 4.6408e-07
5:146918052 C T 0.139767 -5.3222e-05
5:146931333 A C 0.329422 8.8743e-06
5:146934785 T C 0.615837 -5.7724e-05
5:146937154 G A 0.217551 4.4809e-06
5:146938928 A G 0.034369 1.2991e-05
5:146944239 G A 0.344140 -2.1063e-05
5:146946840 C T 0.167553 -1.9344e-05
5:146959454 T C 0.255235 -5.9304e-05
5:146960917 C T 0.028059 -1.6416e-05
5:146961096 G A 0.051096 1.1403e-05
5:146963012 G C 0.032434 8.9390e-06
5:146968502 A G 0.028035 1.7741e-07
5:146971585 T C 0.231830 -1.3329e-05
5:147000327 A G 0.154784 -5.4252e-06
5:147010485 A G 0.037061 1.5887e-05
5:147011425 C T 0.134466 -6.7725e-06
5:147013088 G A 0.104358 -1.0555e-05
5:147016880 T C 0.257758 -1.1978e-05
5:147018396 C A 0.046863 9.2908e-06
5:147023595 T G 0.023054 1.0691e-06
5:147028604 T C 0.074018 -1.2269e-05
5:147031868 C T 0.297301 -3.3037e-06
5:147062322 C T 0.190026 1.1928e-05
5:147067369 T C 0.033743 4.5495e-06
5:147068658 A G 0.223963 -7.0980e-06
5:147071289 T C 0.040774 -1.9824e-05
5:147074914 C T 0.347105 -1.6503e-05
5:147088555 C T 0.260671 -4.0832e-05
5:147101698 C T 0.065647 1.0362e-05
5:147104197 T C 0.093845 1.0890e-05
5:147104275 T C 0.336671 3.0889e-05
5:147110531 T G 0.463059 2.5790e-05
5:147120340 G A 0.035875 -6.7383e-07
5:147125921 A G 0.081990 1.0131e-05
5:147133898 G A 0.042712 -2.3418e-06
5:147136612 G T 0.324669 -1.1680e-06
5:147160678 T C 0.104643 -1.8980e-05
5:147160919 T G 0.938195 -4.2974e-06
5:147161704 C T 0.085886 -1.5727e-05
5:147162945 G A 0.084693 -3.9480e-06
5:147165953 A G 0.225792 1.9755e-06
5:147167479 A G 0.116509 -4.3319e-05
5:147170560 T C 1.227135 7.2587e-06
5:147178295 A G 1.664103 -1.5274e-06
5:147180883 A G 0.095440 -7.8253e-06
5:147182398 C T 0.026710 -8.2290e-07
5:147182755 C G 0.114761 -1.8536e-05
5:147183801 G A 1.149375 -1.4503e-05
5:147184434 C G 0.521468 -1.4773e-05
5:147185679 T C 0.092152 -1.6190e-05
5:147188894 A G 0.734317 1.4219e-05
5:147190108 T C 1.215443 -3.3124e-06
5:147193287 G C 0.080606 -1.6151e-05
5:147197478 A G 0.107689 1.9118e-05
5:147200816 C T 0.027161 8.9231e-06
5:147204093 T C 0.048094 9.1303e-06
5:147207678 C T 0.025165 3.8125e-05
5:147211393 G A 0.293901 -1.3768e-05
5:147213611 C T 0.064410 1.8264e-05
5:147225514 C T 0.288574 -1.5280e-05
5:147227546 A G 0.438985 -8.7613e-06
5:147228472 C T 0.043763 1.2238e-06
5:147228881 A G 0.077149 1.3916e-05
5:147231433 G A 0.398908 -2.3933e-06
5:147235007 G A 0.090598 -5.5713e-06
5:147236226 C A 0.116638 -7.8858e-06
5:147236299 C T 1.409685 -1.6511e-05
5:147241104 G C 0.161665 1.0877e-05
5:147243641 C T 0.367500 1.0960e-05
5:147255688 T C 0.066497 -6.6370e-06
5:147257556 A G 0.118317 3.3014e-07
5:147259716 A G 0.247629 1.0566e-05
5:147261473 A T 0.023258 2.7526e-06
5:147268298 G A 0.129724 1.2164e-05
5:147271872 T C 0.026250 -2.6835e-06
5:147275849 G A 1.495783 2.0529e-06
5:147279843 G A 0.099356 3.0000e-05
5:147285713 C A 0.193917 -6.1187e-06
5:147286054 A G 1.163810 2.1449e-06
5:147286317 C T 1.174877 3.3803e-06
5:147286612 C T 0.215542 -1.1611e-05
5:147287658 T C 0.024883 4.9276e-06
5:147288457 A T 0.044708 1.8355e-05
5:147289666 C T 0.325179 -5.3575e-07
5:147289799 G A 0.196775 -1.1423e-05
5:147291200 A G 0.684860 3.0016e-05
5:147298120 A G 0.661779 -4.2744e-06
5:147298865 C T 0.093699 -1.2282e-05
5:147300773 C T 1.581274 -9.5696e-08
5:147309689 T C 0.085876 3.9290e-05
5:147312203 C G 0.155423 -2.4495e-05
5:147316388 T C 0.582247 -3.8527e-06
5:147335243 G A 1.008027 1.8626e-05
5:147337164 T G 0.191954 3.0851e-05
5:147346934 G A 0.275015 7.7922e-06
5:147350846 A G 0.020766 -1.3381e-05
5:147358387 T G 1.272798 -4.1118e-06
5:147364208 C T 0.302101 -5.8775e-06
5:147377662 C G 0.041349 3.4098e-05
5:147386552 T C 0.775714 3.6928e-06
5:147389916 G C 0.081256 1.6156e-05
5:147390014 C T 0.060092 -3.2713e-06
5:147390529 A G 1.209116 -9.6650e-06
5:147391533 C G 0.036422 -1.0270e-05
5:147393664 C A 1.101682 -2.3601e-05
5:147397424 A G 0.172211 -9.5985e-06
5:147405030 A G 0.333210 -8.9896e-06
5:147422443 A G 0.043283 7.8723e-06
5:147430086 C T 0.077740 -3.3960e-06
5:147446615 A G 0.063991 2.2174e-06
5:147450247 G A 1.239762 -1.1956e-05
5:147458278 C T 0.087671 1.6985e-05
5:147464582 T C 0.029633 2.7736e-06
5:147466001 A G 0.068432 -4.4371e-06
5:147475044 T A 0.116022 -1.4769e-05
5:147475798 A G 1.032210 -7.4079e-07
5:147476238 T C 0.079314 -5.9594e-06
5:147480027 A G 1.047604 1.4904e-06
5:147480080 A G 0.215195 -1.7305e-05
5:147484838 T C 0.037163 1.5779e-05
5:147486285 T C 0.088708 -1.0898e-06
5:147486359 T C 0.216015 -1.6101e-05
5:147491726 C T 0.147161 -1.4550e-05
5:147499426 C A 0.237855 -1.0865e-05
5:147505990 T C 1.486314 -2.1942e-05
5:147506593 G A 0.068908 4.3462e-06
5:147507511 G A 1.250601 -8.6248e-06
5:147516195 C G 1.738152 -1.3306e-05
5:147520415 A G 0.632891 2.0253e-05
5:147529966 T C 0.065851 8.3531e-06
5:147531776 T C 0.076782 -1.1209e-05
5:147538478 C T 0.511405 -2.0740e-05
5:147550297 T C 0.043936 -8.8447e-06
5:147555957 C T 1.110348 -3.9697e-06
5:147559622 G C 0.076197 -7.9828e-06
5:147566126 A G 1.099176 -1.3508e-06
5:147572263 G A 0.939480 -2.7617e-06
5:147573410 A T 0.059759 1.7188e-06
5:147579100 C T 0.032040 5.1090e-06
5:147583414 T C 0.087022 1.4927e-05
5:147588167 C T 0.057018 5.3500e-06
5:147594150 C T 0.153869 1.8871e-05
5:147606425 A G 1.901609 2.5384e-06
5:147619072 C A 1.851703 2.8219e-06
5:147629329 G T 0.056301 1.2713e-05
5:147629534 G A 1.857078 4.1097e-06
5:147653510 A G 0.078050 3.5161e-06
5:147703416 T C 0.512544 -5.5738e-05
5:147705540 T C 0.295169 1.1564e-05
5:147725831 A G 0.064634 -2.8861e-05
5:147731747 A G 1.891770 3.4077e-06
5:147732487 T C 0.071369 1.3970e-05
5:147738742 A T 0.043157 -1.5117e-06
5:147741889 T C 0.023166 -9.5990e-06
5:147752991 C T 0.220016 1.9844e-05
5:147756383 A G 0.032101 -1.0877e-05
5:147758697 G T 0.022772 1.3839e-05
5:147758717 C A 0.064637 -2.2268e-05
5:147760482 G A 0.528176 -8.3941e-05
5:147761948 C A 0.050919 -3.2347e-06
5:147768570 A G 0.074422 4.7939e-06
5:147771465 G A 0.172881 -4.6005e-06
5:147783710 G A 0.283039 7.8838e-06
5:147785594 T C 0.091013 2.2229e-06
5:147790860 G C 1.143738 -2.0592e-05
5:147793151 G A 0.074582 1.3634e-05
5:147801800 T C 0.120816 -1.6513e-05
5:147803207 C T 0.560614 -5.1738e-05
5:147803446 A G 0.074630 1.4467e-05
5:147805120 C T 0.543414 -3.3823e-05
5:147823134 T C 0.082228 -1.5621e-05
5:147823348 T C 0.025645 -3.3267e-05
5:147823448 T G 0.049107 -1.3555e-05
5:147823559 C T 0.042083 -1.5932e-05
5:147827921 G A 1.690358 -4.7966e-06
5:147830517 T C 0.045530 1.1227e-06
5:147832428 G T 0.561878 -4.3244e-05
5:147832681 T A 0.081558 -5.3680e-06
5:147833281 A C 0.560916 -4.0074e-05
5:147836246 C A 0.243461 1.0604e-05
5:147840922 A G 0.075350 1.4126e-05
5:147842353 C T 0.839321 -3.8181e-05
5:147845815 C A 0.826123 -4.9478e-05
5:147847273 A G 1.172463 -2.2445e-05
5:147849635 T C 0.895381 -3.4818e-05
5:147851734 T C 0.074850 1.5097e-05
5:147854062 G A 0.092948 2.7108e-05
5:147854970 T C 0.894500 -2.7648e-05
5:147855389 A G 0.038054 -1.3937e-05
5:147855792 T C 0.096779 2.4941e-05
5:147856232 C T 0.896285 -2.5748e-05
5:147856333 A G 0.796697 -4.7633e-05
5:147856522 A G 0.887949 -2.9378e-05
5:147859678 A T 0.097538 -1.1446e-05
5:147865059 C G 0.632802 -5.1211e-06
5:147865692 T C 0.056814 1.5652e-05
5:147868995 T G 0.026005 9.1223e-07
5:147871806 G A 0.701305 -9.3276e-06
5:147872096 A G 0.059602 1.0436e-05
5:147873769 A G 0.091316 2.5137e-06
5:147876489 T C 0.058001 1.3362e-05
5:147877370 A C 0.059140 1.5020e-05
5:147878206 T G 0.026369 3.0676e-07
5:147888484 A G 0.026359 -1.0760e-06
5:147889677 A G 0.025934 -3.6196e-07
5:147890285 T C 0.026019 3.3529e-06
5:147896324 C T 0.059120 1.2905e-05
5:147896967 G A 0.093386 -3.1296e-05
5:147897437 G A 0.113605 2.8398e-05
5:147898148 C A 0.040434 -9.6419e-06
5:147901832 G A 0.057865 1.4608e-05
5:147902938 C G 0.120123 2.1127e-05
5:147903211 C A 0.069639 -2.2041e-05
5:147904553 T C 0.044993 -7.4038e-06
5:147911716 C G 0.058096 1.4254e-05
5:147914172 C A 0.053449 -9.9558e-06
5:147918965 G A 0.130390 5.5030e-06
5:147922433 G C 0.058069 1.3002e-05
5:147925136 C A 0.026049 1.2415e-06
5:147926201 A T 0.058147 1.5584e-05
5:147929740 A G 0.095691 -1.0027e-05
5:147930225 T C 0.024673 8.5220e-06
5:147932610 A G 0.058208 1.2840e-05
5:147933560 G A 0.037588 3.3258e-06
5:147934169 A G 0.058205 1.3852e-05
5:147942404 C A 0.697759 3.5606e-06
5:147944361 A G 0.044560 -4.9446e-06
5:147947994 C T 0.055774 5.5953e-07
5:147949971 G A 0.315453 -2.6803e-06
5:147951078 T C 0.049974 -6.6892e-06
5:147951224 C T 0.050314 -7.0996e-06
5:147953247 C T 0.264530 7.6976e-07
5:147953599 T C 0.051354 -5.2930e-06
5:147953955 G T 0.050511 -3.5245e-06
5:147954026 G A 0.039635 -9.9756e-06
5:147954485 T A 0.050668 -7.1768e-06
5:147960011 C T 0.089623 -1.7066e-06
5:147972619 A G 0.076901 -1.2914e-05
5:147973265 G A 0.227360 7.5954e-06
5:147975233 C T 0.068918 -2.3689e-05
5:147976829 T A 0.104691 1.6986e-05
5:147977423 A C 0.041750 4.6578e-06
5:147985488 T C 0.033777 -2.6338e-06
5:147987983 A C 0.032730 -1.6176e-05
5:147989542 C A 0.033784 6.7362e-08
5:147995605 C T 0.686404 -4.1062e-06
5:147996147 C A 0.069044 -2.4171e-05
5:147997485 C T 0.032730 -1.5939e-05
5:147999903 C T 0.061812 -2.6510e-05
5:148002325 A G 0.034066 -5.9699e-07
5:148002454 A T 0.033692 -1.3326e-06
5:148008065 G T 0.032530 -1.5441e-05
5:148009101 A G 0.153573 -9.1768e-07
5:148011956 T C 0.726457 -1.6314e-06
5:148016537 G A 0.222750 1.0137e-05
5:148017789 T C 0.085982 3.0074e-05
5:148021396 C T 0.045527 6.5416e-06
5:148022184 A G 0.048600 -1.4992e-05
5:148027850 G C 0.088800 -3.0763e-06
5:148030961 A C 0.476389 -2.2965e-05
5:148038227 G A 1.919795 5.2930e-06
5:148057525 A G 0.034056 -1.0331e-05
5:148057596 C T 0.817066 5.6503e-06
5:148066720 A G 0.051783 -1.1554e-05
5:148075167 C T 0.087821 -1.9258e-06
5:148088812 T C 0.085244 -4.2755e-06
5:148093644 G A 0.828527 -6.0315e-06
5:148099424 A G 0.324102 1.6568e-05
5:148108261 T C 0.028966 3.5901e-06
5:148109084 G A 0.088596 -1.5710e-05
5:148116202 G T 0.496585 -1.4318e-05
5:148117405 G T 0.072297 8.1965e-06
5:148147742 T C 0.040159 -8.8086e-06
5:148149155 C A 0.151557 9.0300e-07
5:148149418 C T 0.155382 5.3541e-06
5:148152058 C T 1.005657 7.6191e-06
5:148157249 A C 0.371400 -1.1771e-05
5:148161051 G A 0.124104 -1.1804e-05
5:148162464 C T 0.062013 -1.8782e-06
5:148167739 A G 0.193372 2.6020e-05
5:148168678 A G 0.024921 -1.3531e-05
5:148169346 A G 0.329915 2.6139e-06
5:148169675 G A 0.112245 1.9795e-05
5:148172928 C A 0.179347 -2.2111e-05
5:148173631 G A 0.038935 1.4670e-05
5:148175104 C T 0.102967 2.1910e-05
5:148178371 C T 0.427035 1.8398e-05
5:148190009 C T 0.112660 -1.0031e-05
5:148192082 T A 0.021609 -1.7943e-06
5:148194962 A C 0.383925 -1.2308e-05
5:148195304 C T 0.063570 -9.2249e-06
5:148196104 C T 0.039285 -2.6565e-06
5:148196863 A G 0.035039 6.0254e-06
5:148198505 T C 0.026791 -1.1692e-05
5:148205052 G A 1.096650 -1.1288e-05
5:148205741 A G 0.725757 1.8551e-05
5:148206440 A G 0.722306 2.0796e-05
5:148206473 C G 1.095661 -1.0285e-05
5:148206646 A G 0.362618 -4.6472e-05
5:148206885 T C 0.029755 -4.2038e-06
5:148207447 C G 0.545393 -9.5086e-06
5:148207633 A G 0.610666 -2.4417e-06
5:148208818 A C 0.064046 1.8383e-06
5:148212702 A G 0.067735 1.9081e-05
5:148214146 G A 0.329314 -3.2458e-05
5:148214229 A C 0.079882 -1.3030e-05
5:148215902 C T 1.040499 -2.0406e-05
5:148216187 A G 0.934829 2.4628e-07
5:148216319 G A 0.909619 2.3734e-06
5:148216402 A G 1.336229 6.7811e-06
5:148216861 G A 0.388811 -4.5242e-05
5:148220997 C T 0.118450 2.1658e-05
5:148221473 T C 1.335984 3.7059e-05
5:148229365 T A 0.087243 -2.2916e-05
5:148232210 T C 0.069652 -3.0475e-06
5:148232687 G A 0.096946 1.3472e-05
5:148239611 A C 0.051806 3.8262e-06
5:148241484 C T 0.127038 2.1672e-06
5:148246427 C T 1.032716 -5.8523e-05
5:148246554 A G 0.065848 1.0887e-05
5:148248667 C T 1.912108 -3.2829e-05
5:148249230 G A 0.299790 -2.1767e-06
5:148250573 A G 1.179398 -1.5148e-05
5:148253891 T C 0.693822 -1.4773e-05
5:148254472 A G 0.039591 6.7913e-06
5:148260401 C A 0.068204 7.9295e-07
5:148268065 A G 0.072100 -1.4216e-05
5:148284966 A G 0.092479 3.3377e-05
5:148289206 A G 0.214298 -2.8400e-06
5:148292922 T C 1.291423 1.4703e-06
5:148295229 G C 1.290593 2.4059e-05
5:148295775 G C 0.173456 1.9215e-05
5:148304878 C A 0.076129 -1.3911e-05
5:148308260 A G 0.729044 -1.3054e-07
5:148310477 A G 0.615307 -1.0114e-05
5:148312767 C T 0.799798 -5.2257e-06
5:148313933 A G 1.252756 1.3289e-05
5:148319491 C T 0.282848 -1.0352e-05
5:148329781 T C 0.055026 -3.7571e-06
5:148331540 C T 1.026148 -8.5632e-06
5:148332532 A G 0.662374 -3.8965e-06
5:148339334 A G 0.167791 8.8983e-06
5:148340041 A G 0.722442 -9.4761e-06
5:148346221 T C 0.051868 9.3714e-06
5:148360374 T C 1.587095 1.6271e-05
5:148367643 T C 1.113394 1.3880e-05
5:148371305 T G 0.045010 -7.6108e-06
5:148372422 A C 0.037153 8.8201e-06
5:148387687 A G 0.016391 8.7356e-06
5:148388420 T C 0.071957 1.6581e-05
5:148389714 C A 0.031758 1.5006e-05
5:148390295 C T 0.369904 2.9483e-06
5:148397045 T G 0.079712 9.0889e-06
5:148397723 G A 0.175999 1.2017e-05
5:148406386 C T 0.369279 4.3281e-06
5:148408870 A G 0.027059 -4.1978e-06
5:148409765 C T 0.078995 8.9538e-06
5:148417553 G T 0.430353 -2.8446e-05
5:148422274 T C 0.027811 1.1684e-05
5:148423623 T G 0.052208 -5.5213e-06
5:148424722 G A 0.081575 -6.1753e-06
5:148441128 C T 0.376643 -1.3580e-05
5:148442297 T C 0.317985 1.1807e-05
5:148446287 T C 0.090442 -2.5190e-06
5:148452317 C T 0.057008 1.1519e-05
5:148452330 G A 1.919744 1.2591e-05
5:148466539 A G 0.049015 -2.1791e-06
5:148474831 A G 0.028052 -3.3148e-06
5:148485449 G A 1.108186 1.6720e-05
5:148489570 C T 1.517796 2.0062e-05
5:148496889 G A 0.106326 4.7150e-06
5:148497712 T C 0.025257 5.4880e-06
5:148498799 A G 1.520271 1.9094e-05
5:148503191 T G 0.063889 -4.3901e-06
5:148508952 A G 0.024992 4.2564e-06
5:148513424 T G 0.055308 -1.0541e-05
5:148521810 C T 0.029810 -1.9327e-05
5:148528107 T C 0.991429 2.6646e-06
5:148530233 G A 0.078084 -2.9853e-05
5:148532499 T C 0.035481 -2.4796e-05
5:148532829 A C 0.081732 -7.2330e-06
5:148533724 A G 0.080093 3.1720e-05
5:148533752 G A 1.588985 -1.6200e-05
5:148535339 A G 0.033883 -1.6390e-05
5:148535719 A G 0.032499 -1.8746e-06
5:148542007 T C 0.118841 -1.4884e-05
5:148548419 A G 1.479293 6.7533e-06
5:148548587 G C 1.405555 -9.1123e-05
5:148549111 A G 0.770077 -3.3749e-05
5:148557596 T C 0.035287 -2.1282e-05
5:148559714 G A 0.043752 8.2650e-06
5:148566140 T C 0.696256 -2.2012e-05
5:148576253 C T 1.013293 -4.5440e-06
5:148577521 A G 0.076285 9.1431e-06
5:148580304 G A 0.098255 -1.0504e-05
5:148584631 C T 0.786450 -2.1765e-05
5:148587840 T C 0.077414 -1.6345e-05
5:148592398 A G 0.039139 8.3088e-06
5:148593472 A G 0.631745 -1.8866e-05
5:148594724 A G 0.052123 1.1182e-06
5:148600845 T C 0.079872 8.6399e-06
5:148607734 A G 0.205013 -2.5817e-06
5:148611554 A G 0.109896 -4.2175e-06
5:148613163 G A 0.034542 1.0531e-05
5:148616051 T G 0.180765 -2.2752e-05
5:148618749 T C 0.941132 1.6399e-05
5:148618835 A T 0.026049 4.3167e-06
5:148623991 A G 0.036708 -6.3927e-06
5:148644292 T C 0.454043 3.2829e-06
5:148645462 C T 0.101542 -2.6019e-06
5:148646282 T G 1.013501 -5.1465e-06
5:148647553 C T 0.159686 -1.6446e-06
5:148652817 C A 0.040556 4.2325e-06
5:148658759 G A 0.116835 7.5003e-07
5:148659664 A G 0.847892 9.0269e-06
5:148661497 G T 0.060568 1.9535e-06
5:148661797 T C 0.065929 8.7935e-06
5:148663788 T C 0.972614 6.1185e-07
5:148666184 A G 1.763726 1.9805e-05
5:148672361 T C 1.817304 1.5820e-05
5:148674271 T C 1.880989 1.3203e-06
5:148679421 T C 1.701564 -8.3069e-06
5:148680717 A G 0.104273 -2.7714e-06
5:148683087 A G 0.146373 1.2571e-05
5:148684117 G A 0.045316 -1.1310e-05
5:148685302 A G 0.079614 1.8476e-05
5:148689393 G A 0.134106 -1.8367e-05
5:148690612 T C 0.145536 1.2717e-05
5:148693333 C G 0.023047 -1.6473e-06
5:148694097 C T 0.428055 -3.5972e-06
5:148699825 C T 0.053612 2.3848e-05
5:148718498 T G 0.460074 2.0507e-05
5:148721551 G C 1.058650 7.5598e-06
5:148726146 G A 0.648302 -7.7127e-06
5:148729821 T C 0.094240 -1.7426e-06
5:148740238 A C 0.071682 1.1606e-05
5:148747902 C G 0.411188 -4.3716e-05
5:148748705 T C 0.037269 -1.5955e-05
5:148750203 G A 0.336477 9.4928e-06
5:148754136 A G 0.074368 -1.6264e-05
5:148754781 C T 0.038908 -1.1921e-05
5:148758183 C A 0.065589 2.5884e-05
5:148761050 T C 0.151421 1.9452e-05
5:148770276 A G 0.044765 -8.4112e-06
5:148775670 G A 0.671397 -1.8590e-05
5:148780439 G A 0.103967 -2.3863e-05
5:148780713 C T 0.279904 1.5345e-05
5:148783180 A G 0.044820 -3.6564e-06
5:148783268 T C 1.055135 2.7128e-05
5:148783767 G T 0.632976 4.6043e-06
5:148784398 A G 0.921049 1.1757e-06
5:148784439 A G 0.122723 3.9314e-06
5:148784809 A G 0.738217 -1.5632e-05
5:148787469 A G 0.662578 -9.3436e-06
5:148793193 C T 0.756192 -2.9584e-05
5:148796114 C G 0.407100 -2.6235e-05
5:148800089 A G 0.304736 3.5391e-05
5:148800134 T C 0.250710 -1.4629e-05
5:148801771 T A 1.462372 -3.6909e-05
5:148805005 G A 0.298328 1.0935e-05
5:148805038 A G 0.052459 -4.2674e-06
5:148809671 G C 0.128938 -2.7339e-05
5:148811061 A C 0.025339 -2.4850e-05
5:148812454 A G 0.841565 5.5418e-06
5:148812731 G T 1.886167 2.4889e-05
5:148814227 T C 0.060289 6.9976e-06
5:148816146 A G 0.072341 -3.0869e-05
5:148818416 T C 0.128649 -2.5222e-06
5:148818629 A G 1.058008 8.8649e-06
5:148818868 G A 1.835166 9.0191e-06
5:148819714 C T 1.571571 1.5159e-05
5:148824841 A G 1.809603 1.0375e-05
5:148826915 C A 0.940442 6.8122e-06
5:148831581 T C 0.796735 1.2731e-05
5:148831910 A G 0.057484 2.0974e-05
5:148832651 A G 0.191549 8.6181e-06
5:148833295 A G 0.820333 3.9538e-05
5:148833563 T C 0.060571 8.3457e-07
5:148835606 C T 0.110368 -6.6528e-07
5:148838236 A C 1.790969 4.1344e-05
5:148838241 T G 0.091714 1.5585e-07
5:148846557 C A 1.159424 -2.0226e-05
5:148853121 A G 0.675208 -1.4372e-05
5:148893101 C T 0.332594 1.0583e-05
5:148900554 C T 0.052425 1.5391e-05
5:148904092 T A 1.071967 -2.5398e-05
5:148909383 C G 0.061081 1.9953e-05
5:148922150 T C 0.518969 -2.7592e-05
5:148942636 T C 0.160111 6.6660e-07
5:148954117 C T 0.023857 2.6093e-06
5:148954494 A C 0.020508 6.4764e-06
5:148957126 G A 0.101458 1.6890e-05
5:148957822 G A 0.066286 9.2349e-06
5:148961313 T G 0.413752 -7.4888e-07
5:148968174 G A 0.057273 -1.1237e-05
5:148977613 T C 0.984680 -4.8887e-06
5:148986081 T C 0.226697 -4.0518e-05
5:148995509 G C 0.862690 5.5284e-06
5:149000404 C T 0.587428 -2.8188e-05
5:149001551 C A 0.747539 -2.4261e-05
5:149003627 T C 0.150058 -4.3197e-06
5:149006640 T C 0.953351 9.6036e-06
5:149006726 C A 0.149691 -5.0897e-06
5:149008467 A C 0.302812 1.6025e-05
5:149016125 C T 0.067449 -5.3638e-05
5:149017474 G A 0.118552 -3.4075e-07
5:149017933 C T 0.285595 2.7101e-05
5:149018300 A G 0.143388 1.0548e-05
5:149020986 A G 0.102715 -2.2507e-06
5:149024856 T C 0.343511 1.8964e-05
5:149025881 A G 1.246987 1.6125e-05
5:149026436 A C 0.367630 3.6636e-05
5:149026710 A C 0.067589 2.8106e-05
5:149027234 A C 0.057518 1.9818e-05
5:149027361 G T 0.264775 -8.7435e-06
5:149045703 T C 1.593490 9.5261e-06
5:149056580 A G 0.640846 1.4647e-05
5:149061981 T C 0.325832 -1.6284e-05
5:149065857 T C 0.249581 -1.1651e-05
5:149069959 A G 1.386281 -1.6330e-05
5:149070220 G T 0.770237 -8.1646e-06
5:149075790 C T 0.127657 -2.9052e-05
5:149082480 T C 0.235530 5.5487e-06
5:149082704 A C 1.813527 -1.3027e-05
5:149089520 T C 0.035964 -1.2498e-05
5:149090783 A T 1.320345 -6.6724e-06
5:149097725 G A 0.051555 2.1670e-06
5:149105605 T A 0.370339 1.3695e-05
5:149113041 T G 1.921491 2.2921e-05
5:149123921 T G 0.025954 2.7937e-06
5:149135045 C T 0.262912 -1.1391e-05
5:149138912 T C 0.195789 -1.0825e-05
5:149140300 T C 1.540500 -3.5609e-06
5:149146322 T G 0.105775 9.1797e-06
5:149147330 A G 0.773725 -2.6485e-05
5:149151707 A G 0.147953 6.9562e-06
5:149164645 C T 0.277895 2.3561e-06
5:149166934 A C 0.511252 6.5795e-06
5:149184905 T G 0.279142 -2.7262e-05
5:149187134 A G 0.627852 -6.2262e-06
5:149187457 T C 0.293014 8.0347e-06
5:149200043 C T 0.238705 7.5718e-06
5:149201670 G A 0.114061 1.4449e-05
5:149202785 A G 0.194599 -2.0311e-05
5:149203161 C T 0.025981 8.0333e-06
5:149210848 T C 0.563833 2.2532e-05
5:149212243 C G 0.162603 1.4665e-05
5:149212471 A G 0.162624 1.4406e-05
5:149212510 A C 0.062135 3.1044e-05
5:149212614 T G 0.050045 -8.0004e-06
5:149216304 T C 0.089419 -9.3797e-06
5:149227929 T G 0.088844 4.5116e-06
5:149228648 T C 0.452112 3.9751e-06
5:149229718 T A 0.049107 -1.6993e-06
5:149232308 A G 0.139056 -1.7492e-05
5:149237419 A G 0.049464 -1.5171e-05
5:149237916 T C 0.873839 -1.5497e-06
5:149238058 T C 0.057919 -1.3368e-06
5:149239093 T C 1.238957 1.0527e-05
5:149241707 C G 0.890249 1.8618e-05
5:149247435 T C 0.069482 1.5416e-05
5:149247999 T C 0.110518 -5.1699e-06
5:149251249 A G 0.035518 1.9608e-05
5:149262186 A C 0.409203 1.2367e-05
5:149264106 A G 0.068085 -1.9380e-06
5:149264929 A G 0.201643 7.3751e-06
5:149267331 G A 0.288672 8.4953e-06
5:149273682 G A 0.376972 4.9852e-06
5:149278856 C T 0.060292 -3.8103e-05
5:149283320 T C 0.247184 -4.0639e-07
5:149284335 C A 0.036681 -1.0983e-05
5:149284884 G A 0.202449 -7.3842e-06
5:149286240 G T 1.562603 -1.5233e-05
5:149286721 T C 0.032999 7.5789e-06
5:149289913 T G 0.114897 -2.9640e-06
5:149293246 A G 0.033080 -1.4803e-05
5:149301335 C T 0.312688 1.0685e-05
5:149305993 A G 0.266740 -2.5262e-06
5:149314634 T C 0.043270 1.7007e-05
5:149316008 T C 0.029323 -1.4719e-05
5:149325642 C T 0.656383 1.1481e-05
5:149327078 C T 0.645742 -1.9552e-06
5:149327490 C T 0.465409 -1.5006e-05
5:149327973 C T 1.098714 -1.1973e-06
5:149328786 G A 0.026542 -3.5262e-06
5:149331227 A G 0.638354 6.8901e-07
5:149336506 C T 1.610180 -8.6017e-06
5:149341038 A T 0.807992 2.7073e-05
5:149341279 G A 0.534184 3.3204e-05
5:149341564 A T 0.032628 2.4682e-05
5:149360630 T C 0.046612 1.6325e-05
5:149360877 C T 1.979211 -2.4203e-08
5:149366714 C T 0.279265 -2.9292e-06
5:149370633 C T 0.090796 5.1749e-06
5:149374932 C T 1.591161 -1.8163e-05
5:149383776 G A 0.217143 -9.9429e-07
5:149384610 T C 0.213257 4.0964e-06
5:149390148 A G 0.215994 -2.5191e-06
5:149391845 T C 0.024900 -9.8506e-06
5:149394455 G A 0.084526 9.6100e-06
5:149394658 G C 0.027001 1.1754e-05
5:149397928 T C 0.073113 -1.2707e-05
5:149404179 T G 0.141450 2.9088e-06
5:149404741 A G 0.046268 -1.4060e-06
5:149406271 T C 1.609479 -1.5758e-05
5:149406733 T G 1.606794 -1.3727e-05
5:149410955 A G 0.041988 -1.0763e-06
5:149420698 T G 0.214202 1.4807e-06
5:149421502 G A 0.218146 -1.9330e-06
5:149426966 G A 1.705851 -6.9657e-06
5:149427010 C G 1.958009 -3.4715e-07
5:149431223 A G 1.597128 -1.2883e-05
5:149432613 G A 0.229610 6.3701e-06
5:149432863 C T 0.236373 6.9046e-06
5:149433120 G A 0.089871 1.4190e-05
5:149434954 T C 0.034233 7.8473e-06
5:149435608 C G 0.096103 -2.1970e-05
5:149436545 A G 1.200086 -9.4116e-06
5:149437190 G C 1.509117 -3.4782e-06
5:149439458 G T 0.082724 6.4576e-06
5:149440645 T C 0.104303 5.4223e-06
5:149442474 A G 0.216565 4.5364e-06
5:149445987 T G 0.232327 1.1076e-05
5:149447384 T C 0.133576 7.4690e-06
5:149449827 T C 0.032237 -8.6462e-06
5:149450132 C T 0.138771 1.1623e-05
5:149453450 C T 1.489143 8.2209e-06
5:149454918 T C 0.189775 1.1963e-05
5:149458419 C T 1.085982 2.1788e-06
5:149465491 G T 0.536189 4.3346e-06
5:149471284 A G 0.425447 1.3478e-05
5:149480185 A G 0.120918 -7.9446e-06
5:149480824 C G 0.592762 -4.9827e-06
5:149480879 C T 1.197948 -9.8431e-07
5:149483141 G A 1.296998 -9.7781e-06
5:149483761 G A 0.252042 -4.0274e-05
5:149485772 G A 0.641309 -9.4812e-06
5:149487768 G A 0.209606 -2.2668e-05
5:149487910 C T 1.274549 -5.0101e-06
5:149489110 T C 0.897937 4.9858e-06
5:149490450 G A 0.083952 -1.3700e-06
5:149491647 G A 0.045901 2.7246e-05
5:149492119 T C 1.875006 1.3728e-05
5:149492296 T C 0.418294 1.2434e-06
5:149494521 A G 0.088270 -2.1404e-05
5:149498151 A G 0.585980 1.7408e-05
5:149501664 T C 0.051378 -1.8391e-06
5:149502838 C G 0.043181 5.1528e-06
5:149504864 C T 0.051701 -1.3669e-05
5:149508461 A G 0.038697 -1.0915e-05
5:149509446 T C 0.050518 1.3848e-05
5:149510290 C A 0.068139 -6.3091e-06
5:149512407 A G 0.031598 -7.9739e-06
5:149527073 A C 0.064002 -1.3193e-07
5:149529913 G A 0.108825 -5.5170e-06
5:149529999 T C 0.391704 -1.6531e-05
5:149531760 A G 0.054329 -8.7460e-06
5:149533848 T C 0.407649 -1.5062e-05
5:149535997 C T 0.050705 6.5073e-06
5:149539325 T C 0.169767 -4.6886e-06
5:149540628 T C 0.119252 -1.4064e-07
5:149541434 G A 0.056349 5.5437e-06
5:149542396 G A 0.087746 -1.4722e-05
5:149543812 C T 0.857347 6.3052e-07
5:149546426 G A 0.894609 7.5695e-06
5:149547729 A G 0.083102 -1.8065e-05
5:149551812 C G 0.611676 -1.4952e-05
5:149568496 A G 0.800998 3.6338e-07
5:149569152 T C 0.146271 1.5296e-05
5:149573099 C T 0.251158 1.9497e-05
5:149575702 T C 1.041580 4.1086e-06
5:149582817 G A 1.015408 -7.0098e-06
5:149583336 C T 1.600337 3.1459e-06
5:149585821 G A 1.615235 1.1000e-06
5:149587129 C T 0.030377 1.4659e-05
5:149588205 G A 0.090058 -7.0749e-06
5:149589647 G A 1.002067 -1.0579e-05
5:149592833 A G 0.854777 -3.1004e-06
5:149593085 C T 0.862627 -2.2628e-06
5:149596052 T G 0.140011 -8.6330e-06
5:149601438 T C 0.046890 -7.9372e-06
5:149602608 G A 1.831665 3.4097e-06
5:149602824 T C 1.120830 -2.0726e-07
5:149604397 T G 0.031669 7.6374e-06
5:149605116 A G 0.628042 8.8666e-08
5:149615543 A G 0.085788 -6.0451e-06
5:149616719 A G 0.379947 -5.2226e-06
5:149623365 T C 0.292902 -2.1512e-05
5:149623606 C T 0.825773 -2.1600e-05
5:149636073 G T 0.902860 -2.4859e-05
5:149638360 A G 0.553909 2.5976e-06
5:149641316 T C 0.308952 -3.2171e-05
5:149642229 C T 0.060486 1.6708e-05
5:149645005 A G 0.036531 -1.4524e-05
5:149645185 T C 0.115006 5.3211e-06
5:149647724 A G 0.036579 -1.5760e-05
5:149649256 T C 0.067174 6.2909e-06
5:149650496 A G 0.378006 4.0738e-07
5:149653675 T C 0.071672 -2.2911e-05
5:149654455 T C 0.060816 -6.3575e-05
5:149656212 C T 0.243988 8.8745e-06
5:149658262 T C 0.460890 -3.0709e-05
5:149665849 G A 0.438013 4.3769e-06
5:149675169 T C 1.585823 1.7292e-05
5:149675264 C T 0.194120 -1.5269e-05
5:149678515 T C 0.038207 -8.8227e-06
5:149684590 A G 0.182210 6.3753e-05
5:149689173 T C 0.453655 -1.1317e-05
5:149689401 T C 0.788052 -2.6715e-05
5:149699621 C T 0.772565 1.3796e-05
5:149700352 A G 0.126943 2.6914e-05
5:149701137 T C 0.062496 -6.6406e-06
5:149704728 G A 1.293500 3.0440e-06
5:149705795 A G 0.296186 -1.2453e-05
5:149709264 C T 0.107247 2.3251e-05
5:149715884 A G 0.045367 -8.8117e-07
5:149716218 G A 0.521244 -3.7270e-06
5:149717436 G A 0.136955 8.3483e-06
5:149742236 T G 0.062560 4.1189e-06
5:149750908 A G 0.076884 -1.6188e-05
5:149755362 A G 0.022996 1.5482e-05
5:149756477 C G 1.956622 1.8805e-05
5:149763305 G A 0.326689 -2.7506e-06
5:149766790 A G 0.887384 1.7534e-05
5:149770058 T C 0.169009 -7.2087e-08
5:149772932 T C 0.157113 -2.7694e-06
5:149776232 T C 0.528336 6.8118e-06
5:149776355 C G 0.047122 1.5181e-06
5:149779363 T C 0.086879 -5.0862e-06
5:149780853 A G 0.036524 -2.2435e-05
5:149781627 C T 0.253916 -1.2637e-06
5:149790634 C T 0.080953 1.8589e-06
5:149790968 A G 0.155613 -1.1885e-05
5:149792600 A C 0.360283 -3.7754e-06
5:149793650 A G 0.220580 3.5948e-05
5:149795234 A G 0.035702 2.2002e-05
5:149799026 C T 0.790112 1.7048e-05
5:149799339 G A 1.923854 1.4906e-05
5:149804371 A C 0.127963 -1.6803e-06
5:149810153 C T 0.058378 -4.7449e-07
5:149817376 A G 0.105486 2.2807e-07
5:149825870 T C 0.448766 -1.2274e-06
5:149826526 T C 0.537087 -8.1370e-08
5:149827132 T C 0.063692 1.2003e-05
5:149827494 T C 0.603105 1.8965e-06
5:149828636 G A 0.043786 -1.4896e-05
5:149828750 C G 0.595578 9.7478e-07
5:149829934 T C 0.081888 3.4755e-06
5:149836896 A G 0.096888 3.2302e-06
5:149838717 T G 0.487885 -7.9852e-06
5:149843324 T C 0.048043 1.2061e-05
5:149844525 T C 0.035892 5.4069e-06
5:149845740 C T 0.059643 1.4134e-05
5:149848272 G A 0.084363 9.1389e-07
5:149861956 A G 0.166136 -9.4638e-06
5:149868326 A G 0.168393 1.3702e-05
5:149870776 T C 0.035096 -7.4344e-07
5:149871856 G A 0.027950 8.8566e-06
5:149883901 A G 0.040261 -4.1883e-07
5:149885784 T C 0.153240 1.3445e-05
5:149886704 T C 0.034362 -8.4748e-06
5:149893287 T C 1.032774 -1.7802e-05
5:149893372 T C 0.351569 1.3895e-05
5:149895344 T C 0.239395 3.0934e-06
5:149895492 C T 1.571636 7.0940e-06
5:149897291 G T 0.547157 2.2209e-05
5:149902468 T C 0.025907 -8.9376e-06
5:149907602 G A 0.932602 1.4979e-04
5:149914631 A G 0.418913 -1.2160e-05
5:149921251 C G 0.845261 4.1594e-05
5:149935375 A G 0.043610 -1.4898e-06
5:149939422 A G 0.725553 -2.5191e-05
5:149942117 G A 0.100553 -2.0047e-05
5:149946821 G A 1.468764 -1.9886e-06
5:149950246 T C 0.081650 8.8114e-06
5:149963178 T C 0.848120 -2.1003e-05
5:149980524 T C 0.754121 -2.5185e-05
5:149982091 A G 0.068071 -4.4376e-06
5:149984227 G A 0.043246 -1.2807e-05
5:149988396 T C 0.026427 -1.9766e-05
5:149991012 G A 0.693180 -5.5802e-06
5:149991802 G A 0.241557 1.8659e-06
5:149991853 A G 0.518337 5.1747e-06
5:149992045 A G 0.440620 1.5542e-05
5:150001729 A G 0.027647 1.0649e-05
5:150005206 C T 1.095280 1.9113e-05
5:150009387 G A 0.026971 8.2059e-06
5:150011335 A C 0.452992 1.4528e-05
5:150011670 A G 0.056648 -2.0068e-05
5:150014878 A G 0.037395 -1.4569e-05
5:150017825 C G 1.863762 1.8678e-05
5:150017858 T C 0.583090 5.4208e-06
5:150022919 A G 0.549146 2.1375e-05
5:150022978 A G 0.120225 1.3591e-05
5:150033470 T C 0.822012 1.6995e-06
5:150038065 A G 0.982253 -4.3025e-06
5:150048185 C T 0.094794 1.6020e-06
5:150051958 C T 1.962636 2.1351e-05
5:150074983 A G 0.054720 -1.9473e-05
5:150078264 T C 0.022884 2.1342e-05
5:150079873 A G 0.021330 -1.6075e-05
5:150087245 A G 1.045493 -1.5446e-06
5:150088119 C A 0.067201 1.8642e-05
5:150090164 G T 0.145240 5.1560e-07
5:150097883 C G 0.087892 -4.3694e-07
5:150108902 A C 0.027151 1.7225e-05
5:150110239 C T 0.039741 1.4760e-05
5:150128567 A C 0.030826 -2.4609e-05
5:150131674 A G 0.785039 7.2100e-06
5:150136860 T C 0.040397 -1.4068e-05
5:150144634 T G 0.088406 -2.4413e-06
5:150155112 G A 0.044204 3.2440e-07
5:150164464 A G 0.112357 -4.4148e-06
5:150167150 G T 0.091734 1.1846e-05
5:150171706 G A 0.083795 1.0551e-05
5:150175109 T C 0.019940 -4.3094e-06
5:150175414 A G 0.062560 -1.4073e-06
5:150186068 T C 0.079882 2.1077e-06
5:150226722 C A 1.115757 2.4231e-05
5:150227966 A C 0.082789 1.1934e-05
5:150227998 T C 0.151635 5.0945e-05
5:150234054 T G 0.104521 4.3164e-07
5:150240076 T C 0.143513 4.0561e-05
5:150244041 T G 0.234510 6.0569e-05
5:150258867 G A 0.152326 5.2100e-05
5:150264525 C T 0.038255 -2.5631e-06
5:150270420 G A 0.158360 5.7684e-05
5:150273036 G A 0.022554 -4.7677e-06
5:150303571 A G 0.750256 -1.3063e-05
5:150311773 C T 0.909252 2.9727e-06
5:150320119 C A 0.090058 -9.9063e-06
5:150326976 A G 0.738312 -2.0531e-05
5:150327474 T G 0.137356 -3.6599e-06
5:150330631 T C 0.135565 1.2169e-05
5:150358443 A G 0.724693 -6.9141e-06
5:150360235 G A 0.065647 -1.2965e-05
5:150361911 C T 1.930161 -1.7773e-05
5:150363916 G A 0.128816 4.7784e-06
5:150364666 G A 0.234139 1.3342e-05
5:150369623 T G 0.030833 4.3934e-07
5:150378999 A G 0.871109 -9.8351e-06
5:150381454 T C 0.117253 1.0162e-05
5:150390233 C T 0.039860 -2.4341e-05
5:150392646 A G 0.127381 1.1411e-05
5:150396906 T C 0.054367 -5.8236e-07
5:150397165 T C 0.798187 3.6890e-06
5:150397914 C T 1.606498 3.0819e-05
5:150400087 C T 0.251886 1.1243e-05
5:150407456 C T 1.672220 4.2948e-05
5:150412836 T C 0.218058 2.1185e-05
5:150415338 T C 1.313294 -1.1448e-06
5:150428871 A G 0.750552 -7.1074e-06
5:150429240 C T 0.119762 -2.3402e-05
5:150432153 T C 1.350389 5.8147e-06
5:150432388 T C 0.640850 2.1794e-05
5:150435480 G C 0.547623 -3.4396e-05
5:150435525 A G 0.109277 1.0805e-07
5:150436517 A G 0.021538 9.6123e-06
5:150440097 A G 0.176682 -1.2536e-05
5:150446753 C T 0.218524 -2.0192e-05
5:150458146 T C 0.469312 3.1476e-07
5:150462818 G A 0.213893 2.1299e-05
5:150466193 C A 0.797326 6.6764e-07
5:150470403 G A 0.895251 -4.9452e-06
5:150470583 A G 0.080130 7.2405e-07
5:150471861 A G 0.276399 -4.9860e-06
5:150473674 G A 0.635988 -1.9687e-06
5:150480520 T C 0.375667 1.7314e-06
5:150480770 T G 0.098714 1.5651e-05
5:150483095 G A 0.639530 2.4076e-05
5:150483825 G T 1.420034 -1.3602e-05
5:150484323 A G 0.222076 1.8724e-05
5:150486409 G T 1.490224 3.6435e-05
5:150487053 C A 0.076523 1.1478e-05
5:150487170 T C 0.333094 -2.0111e-07
5:150489390 G A 1.498876 6.1639e-05
5:150490958 A G 0.226357 1.0987e-05
5:150493725 G A 0.818443 5.5976e-06
5:150501247 A G 0.324907 -3.6584e-07
5:150501282 C T 0.452890 -2.5968e-05
5:150502612 A G 0.070621 1.7674e-05
5:150505189 T C 0.601367 2.5847e-07
5:150507435 C A 1.190917 3.5883e-05
5:150507549 T C 0.053333 3.6728e-05
5:150512970 T C 1.455437 3.4638e-05
5:150514682 T G 0.228964 1.8589e-05
5:150514920 C A 0.323463 -1.7074e-06
5:150516492 T C 0.393567 -7.4408e-07
5:150517025 G C 1.383214 9.5655e-05
5:150518359 A G 1.078675 4.2397e-05
5:150518988 A G 0.474391 -4.9187e-06
5:150522468 G A 0.136255 1.4773e-05
5:150525901 G A 0.755845 4.5160e-05
5:150530674 C T 0.195099 -3.0737e-06
5:150532201 T C 0.158711 -1.0615e-05
5:150534432 C T 1.691198 2.4787e-05
5:150534919 C T 1.195544 3.4165e-05
5:150535262 T C 0.438723 3.4434e-05
5:150538382 G T 0.103242 -1.8228e-05
5:150548217 T C 0.640010 6.3868e-06
5:150548494 T C 0.188530 3.8361e-05
5:150548669 A G 0.057083 1.1309e-05
5:150549341 A G 1.678414 -1.0337e-05
5:150549401 T C 0.046533 8.7138e-06
5:150550559 A G 0.313158 1.7317e-06
5:150557223 C A 1.045432 1.7936e-05
5:150558549 A G 0.302492 -8.5244e-06
5:150560315 C G 0.668854 -9.5392e-06
5:150560345 T C 0.278125 -4.9624e-07
5:150561337 A G 0.949625 1.3172e-05
5:150561874 G C 0.127510 -7.8478e-05
5:150562526 C A 0.310873 1.0623e-05
5:150563302 T G 0.392119 -1.4448e-05
5:150563720 C T 0.033345 3.6409e-05
5:150564404 A G 0.953018 6.2978e-05
5:150565008 T C 0.920040 3.1425e-05
5:150566486 C A 0.100550 -2.2668e-05
5:150567017 G A 0.085033 1.8488e-05
5:150567486 A C 1.341981 -4.2123e-06
5:150567888 A G 0.306671 4.3973e-05
5:150572233 C G 0.996954 -2.0682e-05
5:150577807 A G 1.801321 -1.2601e-05
5:150578574 G A 0.453496 -5.9229e-05
5:150580700 C G 1.341234 -6.3842e-05
5:150582456 T G 0.696906 -1.7740e-05
5:150582494 G A 0.132824 2.7568e-07
5:150582541 G A 1.412650 2.2995e-06
5:150582745 G A 0.191186 4.4135e-07
5:150588524 T C 0.116012 -3.8437e-06
5:150592191 T C 0.236169 -3.1449e-06
5:150594361 G C 0.238131 -3.4897e-06
5:150594802 C T 0.651195 2.1864e-05
5:150596936 C T 0.237294 1.0050e-05
5:150605036 T C 0.047169 2.2031e-06
5:150609847 T C 0.179470 -9.6756e-06
5:150610965 A G 0.377979 -3.2985e-05
5:150612849 G T 0.343409 -3.0572e-05
5:150615816 A G 1.294404 -2.3000e-05
5:150618993 T C 0.335321 -3.1965e-05
5:150621297 G C 0.547878 4.0848e-05
5:150623747 T G 0.068268 1.4793e-05
5:150632832 A G 0.060109 9.6813e-06
5:150639409 G A 1.223385 -1.9596e-05
5:150639439 G A 1.284399 -1.2997e-05
5:150642078 T G 0.023438 1.7129e-05
5:150642265 G A 0.531470 1.9982e-05
5:150643637 T C 0.021650 5.5346e-06
5:150645418 G A 0.178037 -5.6131e-05
5:150648457 A G 0.412854 -1.1178e-05
5:150649861 A G 0.066654 1.5099e-05
5:150652841 G A 0.498411 1.4051e-05
5:150658583 G A 0.054006 1.6967e-05
5:150664002 A G 0.432236 1.0687e-05
5:150666567 T C 1.102936 3.5883e-06
5:150666946 T C 0.091462 -8.0658e-06
5:150667016 C T 0.753237 7.0694e-06
5:150667775 G A 0.222012 -1.1643e-06
5:150671322 A C 0.053785 4.9306e-06
5:150673307 A G 0.025169 2.5665e-05
5:150677020 G A 0.659827 1.2827e-05
5:150679904 A G 0.052888 -1.2013e-05
5:150683463 G T 0.743749 -9.6352e-07
5:150693649 C T 0.079012 -1.4655e-05
5:150698806 C T 0.295254 6.2781e-06
5:150702281 A G 1.048560 -3.1739e-06
5:150703458 A G 0.068836 -1.3055e-05
5:150712767 T C 0.022330 -1.4972e-05
5:150715669 A C 0.079624 9.1347e-06
5:150721337 A G 0.028756 7.3220e-06
5:150723155 A C 0.023085 4.9303e-06
5:150728750 G A 0.041464 -4.5300e-06
5:150733077 T C 0.199583 2.4480e-05
5:150734672 G T 0.285503 3.1248e-05
5:150736605 A G 0.036572 -1.6692e-05
5:150743405 G T 0.504231 1.3696e-05
5:150744496 T C 0.039928 1.9249e-06
5:150745780 T C 0.042821 -3.2899e-06
5:150756785 A C 0.072879 1.6147e-05
5:150768355 T C 0.772399 2.9905e-05
5:150776708 A G 0.754693 2.9910e-05
5:150799529 T C 0.316098 2.6215e-05
5:150808496 A C 0.059833 -2.4839e-05
5:150818042 C A 0.447971 8.9940e-06
5:150818863 T C 0.035538 -2.6636e-05
5:150828014 A G 0.036011 -1.8471e-05
5:150835349 G A 1.224222 1.0923e-05
5:150838085 T C 0.663407 -9.5934e-06
5:150842281 A G 0.328545 -2.0249e-05
5:150851258 G A 0.772171 1.6537e-05
5:150855494 A G 0.099608 -1.1223e-05
5:150865371 C T 0.057457 2.2842e-05
5:150867379 C T 0.419310 1.8409e-05
5:150868490 A G 0.242887 1.9421e-05
5:150871674 G A 0.108305 -2.9164e-05
5:150886519 G A 1.467652 -1.3035e-06
5:150886882 A G 1.101301 -4.0956e-06
5:150887925 G A 0.965764 -2.8206e-06
5:150890927 T G 1.442096 -2.0404e-05
5:150891772 G C 0.102246 -2.1322e-05
5:150893500 T C 0.023561 7.2273e-06
5:150895073 A G 0.051484 -5.5942e-06
5:150897496 T C 0.037184 -2.2564e-05
5:150899212 A C 0.407816 -9.5582e-06
5:150901261 T C 1.440916 -2.4405e-05
5:150902563 T C 0.082915 -3.5330e-05
5:150905277 C A 0.065729 2.2454e-06
5:150906198 C A 0.823801 1.0412e-06
5:150906589 A G 0.102838 3.6602e-05
5:150906963 G T 0.104772 -2.8852e-05
5:150908812 T C 0.082724 -3.2874e-06
5:150908813 A G 0.404541 -3.2715e-06
5:150909509 A G 0.413412 -1.3727e-06
5:150909672 C T 1.330867 -1.4961e-05
5:150911903 G A 0.028773 2.9439e-07
5:150912315 T G 0.062037 1.4045e-05
5:150912647 C A 0.118905 2.3001e-05
5:150913015 T C 0.760183 2.0686e-05
5:150914969 G A 0.263357 -4.2225e-06
5:150917545 A G 0.821798 -6.0575e-06
5:150917796 C T 0.167111 -2.6179e-05
5:150920566 A G 0.707190 -4.0349e-05
5:150926468 C G 0.027481 9.3428e-06
5:150930345 T C 0.091969 1.2218e-05
5:150934284 G T 0.027624 -2.2507e-05
5:150937631 C T 0.096028 1.7337e-06
5:150939038 T G 0.135667 2.1432e-05
5:150939301 T C 0.057331 -8.1839e-06
5:150942969 A G 1.041869 -2.3772e-05
5:150943530 G C 0.680128 2.7787e-05
5:150946773 A G 1.055210 -2.7143e-05
5:150946780 A C 0.167519 -2.1835e-05
5:150946966 A G 1.863997 -2.1461e-05
5:150947128 A G 0.102576 3.5434e-05
5:150948016 T C 0.128874 -1.9572e-05
5:150951368 A G 1.201569 -2.2477e-05
5:150952719 T G 0.071678 1.8121e-05
5:150954174 G A 0.991769 -1.4018e-05
5:150954648 A G 1.762019 -2.7113e-05
5:150955813 C T 0.298851 2.5104e-05
5:150963802 A G 0.634342 7.4112e-06
5:150967539 G A 1.769988 -2.5751e-05
5:150967836 T C 1.238991 -9.4959e-06
5:150968458 A G 0.063859 -1.7003e-05
5:150970841 A G 0.057576 1.7357e-06
5:150971790 A G 0.095423 -1.0264e-05
5:150971848 T C 1.025118 -6.3108e-06
5:150972154 C T 0.467414 1.0026e-05
5:150974701 C T 0.235264 7.9976e-06
5:150975571 G A 0.904234 -1.0336e-05
5:150977182 G C 0.100635 -1.9308e-05
5:150978418 G A 0.030615 -6.9544e-06
5:150980278 T C 0.076421 -5.9151e-06
5:150981259 C T 0.473072 -1.2031e-05
5:150990671 A G 0.066099 -5.2131e-06
5:150992673 T C 0.409774 -3.4860e-06
5:150994666 G C 0.046047 1.8934e-05
5:150999990 A G 0.507104 -1.9968e-05
5:151004356 G A 0.335559 6.8112e-06
5:151004568 G A 0.999045 -2.4493e-05
5:151006224 C T 0.031479 -1.6785e-05
5:151012257 T C 0.127354 -1.6277e-05
5:151013474 G A 0.061622 -1.1007e-05
5:151017521 G A 0.806836 -3.0900e-05
5:151017815 A C 0.071060 -1.8869e-05
5:151031264 A C 0.243907 -1.2975e-05
5:151034364 A C 0.204805 6.7250e-06
5:151039626 T C 1.171263 1.5280e-07
5:151042029 A G 1.027049 1.4848e-05
5:151042984 T A 0.093726 -2.8679e-06
5:151046107 C T 0.023020 -1.6838e-05
5:151050484 T G 0.229661 -9.9043e-06
5:151050652 G C 0.291538 6.4154e-07
5:151052238 T C 0.097294 -2.3521e-05
5:151056451 C T 0.023030 -9.1524e-06
5:151058179 A G 0.146223 -1.4008e-05
5:151058311 T C 0.091401 -9.5646e-07
5:151059738 A C 0.110511 4.4406e-06
5:151061911 T C 0.086658 3.6047e-06
5:151063460 C G 0.047679 5.9192e-06
5:151063674 G A 0.883954 7.0079e-05
5:151071719 T C 0.581740 -8.8951e-08
5:151073828 G C 1.900783 6.9458e-06
5:151081375 A G 0.769376 2.2952e-05
5:151096944 C T 0.819357 1.0915e-05
5:151110744 A G 0.092071 -5.6979e-06
5:151118189 T G 1.457762 5.5723e-05
5:151125567 T C 0.056716 5.3195e-06
5:151138211 G A 0.853638 -4.1102e-05
5:151151257 T C 0.351657 -2.7802e-05
5:151151330 T C 0.075109 1.1820e-05
5:151154743 C T 0.320467 1.4987e-05
5:151155432 G A 0.856357 -3.7188e-05
5:151172963 T C 0.063213 -1.5735e-05
5:151174476 T C 0.034182 2.6701e-05
5:151177514 G A 0.071359 -3.4670e-06
5:151177997 G A 0.038697 -1.2497e-06
5:151180890 A C 0.509797 -6.9332e-05
5:151182143 G A 0.093730 1.1487e-05
5:151186145 G A 0.042345 -1.5759e-05
5:151192951 T A 0.050239 1.5316e-05
5:151196722 T C 0.064005 3.7981e-05
5:151202476 T C 0.029021 -6.3385e-06
5:151206222 G A 0.157626 -7.7122e-06
5:151208500 T C 0.048318 1.5289e-05
5:151255149 C T 0.105966 2.6087e-05
5:151255331 G A 1.167662 3.0866e-05
5:151269893 G A 0.032462 -5.0632e-06
5:151272303 A G 0.023697 1.3452e-05
5:151293087 A G 0.101001 1.5451e-06
5:151293147 A G 0.033298 -1.9999e-05
5:151294585 T C 0.114044 -1.1851e-05
5:151306408 C T 0.030530 -1.6654e-05
5:151306890 T G 1.193348 2.0851e-05
5:151317280 C A 1.280581 1.9995e-05
5:151319612 A G 0.669044 2.9788e-05
5:151326579 T G 1.370686 8.6845e-06
5:151329461 C T 0.144139 6.4257e-06
5:151338759 T C 0.021735 2.0607e-06
5:151338908 A C 0.316415 7.6962e-06
5:151342688 T C 0.073627 -2.7169e-06
5:151344558 A G 1.097534 -3.5271e-06
5:151349687 C A 0.041913 1.9175e-06
5:151355475 A G 0.055556 5.2059e-06
5:151357064 A G 0.643903 3.2467e-06
5:151381140 T C 0.468482 -2.1224e-05
5:151383540 A G 0.026257 -8.1405e-06
5:151387820 A G 0.087511 -8.0075e-06
5:151393653 C T 0.044262 -1.8447e-05
5:151412785 G A 1.607732 2.4804e-05
5:151420240 A G 0.679546 4.6489e-06
5:151422644 A G 0.032771 2.2572e-05
5:151422829 C T 0.484356 -1.5086e-05
5:151448652 G A 1.603509 2.0704e-05
5:151472485 T C 0.075248 1.5805e-05
5:151479737 G A 0.273869 5.5970e-06
5:151480536 C A 0.051820 -1.0103e-05
5:151480656 T C 0.445367 1.8773e-05
5:151484319 T C 1.504931 3.5169e-05
5:151484970 T C 0.038714 -1.9022e-05
5:151491976 A G 1.657927 3.8705e-05
5:151492934 G A 1.019250 -3.8293e-07
5:151508977 A G 0.124874 1.8927e-06
5:151521184 T C 0.048322 -7.8433e-07
5:151522918 A G 0.194667 4.3710e-07
5:151528586 A G 0.516909 2.0972e-05
5:151531714 T G 0.023088 -1.1929e-05
5:151543209 G T 0.142153 1.6363e-05
5:151543828 G A 0.060731 -1.2300e-06
5:151545224 G A 0.412579 2.6911e-05
5:151563039 T C 1.902170 -2.2071e-06
5:151566803 T C 0.039486 -4.3224e-06
5:151569695 G T 0.641801 1.9266e-05
5:151575961 G A 0.090544 2.0843e-05
5:151578136 T C 0.115992 4.1158e-06
5:151585277 G T 0.030809 -1.7035e-05
5:151594068 C G 0.051184 1.5063e-06
5:151598365 G A 1.308357 1.1776e-06
5:151600667 T G 0.085686 2.3768e-06
5:151605773 C T 0.020868 -1.7509e-05
5:151608842 A C 0.020984 -2.0100e-05
5:151610508 G A 0.368061 9.2261e-06
5:151611263 G A 0.267814 -5.7198e-06
5:151616450 T C 0.088970 3.1841e-06
5:151641817 A G 0.030619 -1.5516e-05
5:151647363 G A 1.046873 1.2761e-05
5:151656595 C T 0.349659 5.1130e-05
5:151665028 G A 1.051297 3.8944e-06
5:151665159 G A 0.025417 1.5511e-05
5:151681246 C T 1.838213 -1.5058e-05
5:151697218 G A 0.033281 2.2634e-05
5:151734109 T C 0.532280 7.2808e-06
5:151742770 T G 0.045194 9.9968e-06
5:151752375 G A 0.071423 1.0677e-06
5:151771874 T C 0.051042 -8.6051e-06
5:151774030 T C 0.034610 1.4529e-05
5:151774149 C T 1.901235 -1.7770e-05
5:151775064 G C 0.383622 -1.9492e-07
5:151784183 A G 0.411181 -1.8211e-05
5:151789564 A G 0.184417 9.0392e-06
5:151835111 G A 0.075564 -5.0095e-06
5:151835706 T G 0.304012 -1.4398e-05
5:151845947 C A 0.798625 -1.8597e-05
5:151846975 A G 0.388154 -1.4243e-06
5:151855889 T C 0.038948 -1.2826e-06
5:151865417 C T 0.186681 2.5766e-05
5:151873042 G T 0.057511 -7.1301e-06
5:151875652 C T 1.026862 4.4922e-06
5:151876047 C A 0.069768 4.6772e-06
5:151876334 C T 0.855844 2.0617e-05
5:151888959 T G 0.129006 -1.0456e-05
5:151898863 A G 0.255133 -1.3018e-05
5:151900682 T G 0.539266 -1.9985e-05
5:151905778 T C 0.022286 -4.2682e-06
5:151910392 G A 0.339003 -1.7667e-05
5:151912745 G A 0.687420 -1.2768e-05
5:151918054 C T 0.101396 3.8100e-06
5:151927258 G A 0.128367 -3.4471e-06
5:151930231 G A 0.578225 -5.7780e-06
5:151937214 A G 0.064756 -1.7828e-05
5:151940994 T C 0.020943 -1.5830e-05
5:151947459 C T 0.685744 -7.5367e-06
5:151947661 C T 0.137662 -6.1945e-06
5:151963928 A G 0.061887 -1.0471e-05
5:151972234 A G 1.078930 1.4101e-05
5:151976325 G C 0.026784 2.7339e-06
5:151977522 C A 0.092047 1.5691e-05
5:151981048 T C 0.089681 -1.2942e-05
5:151998899 G C 0.058657 -9.4740e-06
5:152011505 G T 0.635964 -4.4700e-06
5:152015047 T C 0.081276 3.7414e-06
5:152018529 T C 0.048733 -1.1753e-06
5:152019326 G T 0.036337 2.4517e-06
5:152040281 T C 0.687206 -2.7287e-06
5:152043215 C T 0.128806 -8.5527e-06
5:152055643 A C 0.045673 5.7196e-06
5:152057403 C A 0.054220 -6.9036e-06
5:152061427 A G 0.231161 -1.3389e-05
5:152067448 G A 0.311648 -6.0548e-06
5:152088959 G C 0.558339 4.9643e-06
5:152093294 T C 0.735980 3.7696e-06
5:152107108 G A 0.585086 1.6215e-06
5:152109571 A G 0.060316 1.8747e-05
5:152138854 T C 0.753336 3.7166e-06
5:152159589 G A 0.039754 -4.8418e-06
5:152161101 A G 1.461519 -2.6703e-06
5:152182121 T G 0.593055 2.7834e-06
5:152183286 T C 0.126868 -7.1855e-06
5:152189163 A G 0.306705 1.6289e-05
5:152189678 A G 0.692945 -4.2634e-06
5:152192354 A G 0.053306 -3.3684e-06
5:152207669 C A 0.080341 3.5526e-06
5:152213340 C T 0.045095 3.2250e-06
5:152216603 A C 0.054533 -7.3146e-06
5:152233956 T C 0.560094 -5.8293e-06
5:152236125 C T 0.084744 -9.2932e-07
5:152244389 C A 0.135401 4.6386e-06
5:152248145 T C 0.074959 2.5594e-05
5:152277459 G A 0.061183 2.9893e-05
5:152288453 G T 1.353534 1.9864e-06
5:152292962 T C 0.207189 8.4732e-06
5:152302944 T C 0.101927 3.8050e-06
5:152310798 A G 1.951216 -1.5132e-06
5:152326364 T C 0.046146 3.9526e-06
5:152330167 G A 0.095878 1.3631e-06
5:152333840 T G 0.026352 -8.4435e-06
5:152356172 A G 0.422795 7.9490e-06
5:152362706 A G 0.210976 2.1033e-06
5:152369455 C T 0.350627 -2.1623e-06
5:152371336 A G 0.038959 1.0749e-06
5:152373129 C T 1.481680 -4.1252e-05
5:152383136 T C 0.897560 -3.2645e-07
5:152386092 C A 0.294639 -3.3416e-06
5:152410362 A G 0.035715 3.4531e-05
5:152413855 A G 0.053313 1.7195e-05
5:152438213 T C 0.084173 5.9650e-06
5:152438668 T G 0.080110 -1.9733e-05
5:152443916 T G 0.053330 -1.2826e-06
5:152448472 C T 0.282019 -2.0850e-05
5:152460375 T C 0.042654 3.3127e-05
5:152485398 A C 0.032574 2.5404e-05
5:152486822 T C 0.336548 5.0329e-06
5:152488891 T G 0.618584 -6.9606e-06
5:152492116 G A 0.106085 2.3452e-05
5:152494883 C A 0.120116 -4.4770e-06
5:152502998 G C 0.041855 1.8552e-05
5:152505872 G A 0.026026 1.8028e-05
5:152506255 G A 1.871069 -9.0587e-06
5:152507692 T C 1.077893 -1.0797e-05
5:152539659 C G 0.030666 -5.8823e-06
5:152540373 A G 0.254789 -5.2261e-06
5:152542028 C T 0.340747 -2.9448e-05
5:152543326 C A 0.158143 6.3756e-06
5:152544582 A G 0.079933 9.2268e-06
5:152564299 C T 1.261450 1.8537e-05
5:152566888 A G 0.423040 1.2937e-05
5:152569308 G A 0.835160 7.2973e-06
5:152586234 T C 0.820075 -6.1849e-07
5:152592944 C A 0.034134 4.2600e-07
5:152611538 T C 0.102613 7.4350e-06
5:152612967 T G 0.036664 -5.3309e-07
5:152616972 A G 0.050219 2.7252e-05
5:152634487 C G 0.229777 1.2676e-05
5:152639677 G A 1.849150 -3.0293e-05
5:152642913 G A 0.051286 -1.1764e-05
5:152655834 G A 0.249275 -2.5855e-05
5:152675028 A C 0.206437 -1.1196e-05
5:152678112 C T 0.079841 -2.5840e-05
5:152678746 C G 0.025206 -6.9437e-06
5:152679357 G A 0.073484 5.3739e-07
5:152696107 C T 0.231130 -2.6964e-05
5:152719388 C T 0.029599 8.0217e-06
5:152722723 G A 1.646350 -1.2341e-05
5:152724544 G A 1.851639 -3.3867e-05
5:152728426 C A 0.031047 -5.3605e-06
5:152750979 C T 1.755743 -1.6269e-05
5:152753411 T C 0.117423 2.1171e-05
5:152754426 T C 0.056964 -2.7112e-06
5:152754666 G T 0.793192 1.0049e-05
5:152759448 G A 0.093703 -1.3473e-05
5:152772797 C G 0.029126 1.1649e-05
5:152774428 C T 1.261905 -1.0546e-05
5:152775828 T C 0.045326 -1.9802e-05
5:152785000 C T 0.800209 3.9014e-06
5:152789621 G A 1.869525 1.1900e-05
5:152789711 G A 0.140049 8.8563e-06
5:152789754 T G 0.059249 -1.8993e-05
5:152795580 C T 0.087001 7.3607e-06
5:152797656 G C 0.356461 -4.3655e-05
5:152798614 A C 0.914216 -1.0801e-05
5:152800002 T C 0.114588 -3.1358e-06
5:152800851 T C 0.112884 7.1636e-06
5:152801011 G T 0.028195 -1.8965e-05
5:152803844 G A 0.116495 1.0390e-05
5:152810790 A C 0.535762 1.2047e-05
5:152810929 G A 0.271119 -3.0068e-05
5:152821589 G A 0.623364 7.6920e-05
5:152829162 G C 0.077346 4.1017e-06
5:152835304 G A 0.027392 -9.1280e-07
5:152840106 C G 0.186395 -1.2935e-05
5:152840197 C T 0.071736 7.9924e-06
5:152847427 T C 0.080800 1.2051e-05
5:152861056 T C 0.165092 -6.1640e-07
5:152868437 C T 1.226214 9.3978e-05
5:152869624 G A 0.541874 3.4077e-05
5:152874549 A G 0.170521 -1.0936e-05
5:152874876 G A 0.706419 3.2434e-06
5:152878727 A G 1.397120 3.4703e-05
5:152881734 A C 0.053663 1.6707e-05
5:152892304 A G 0.210106 -6.0881e-05
5:152895409 T C 0.414374 4.2488e-05
5:152899101 C T 0.075690 1.9488e-05
5:152899691 T C 1.580832 -7.3109e-05
5:152900960 C T 0.053795 -1.1957e-05
5:152902619 G T 0.166037 1.0828e-05
5:152906887 A G 0.595163 -1.8271e-05
5:152910638 G A 0.039938 5.7922e-05
5:152915006 G A 0.049739 -2.1993e-06
5:152915312 T C 0.058327 9.6836e-06
5:152916115 G T 0.134912 -5.7336e-05
5:152920205 A G 0.255269 1.4798e-05
5:152928355 A G 0.091625 1.3870e-06
5:152929215 A G 0.022803 1.0166e-05
5:152935870 A G 1.206563 1.0275e-05
5:152940456 G A 0.030343 2.2827e-07
5:152941348 T G 0.048447 -4.6398e-06
5:152957116 T C 0.212513 -1.1561e-05
5:152958194 T C 0.040811 5.7484e-05
5:152962932 C G 0.160302 3.8438e-05
5:152965302 G A 0.050987 -4.8956e-06
5:152966469 A G 1.293717 1.9944e-05
5:152966532 C G 0.041423 -5.5799e-06
5:152969250 T C 1.485889 1.1681e-05
5:152969986 T A 1.048152 1.1653e-05
5:152974528 C T 0.027321 -3.0939e-06
5:152978835 G T 0.051072 -4.1834e-05
5:152979554 A C 1.076822 -7.5802e-06
5:152980439 A G 0.050831 -2.2955e-05
5:152981067 G T 0.074963 2.9290e-06
5:152997043 A G 0.573992 -9.4612e-06
5:152997318 T C 0.085390 -6.2815e-06
5:152999793 C T 0.108152 6.6773e-06
5:153000842 G C 0.059483 -2.0265e-06
5:153009420 C T 0.020654 -4.0568e-06
5:153009687 A C 0.052874 -3.9174e-06
5:153010084 A G 0.029990 -1.4755e-05
5:153013485 T C 0.111524 4.5312e-06
5:153017514 A G 1.445557 3.3815e-06
5:153019210 T G 0.197710 -1.5948e-06
5:153020785 A G 0.048716 -1.5543e-07
5:153023198 G C 0.065508 6.5216e-06
5:153024269 A G 0.211639 -2.0672e-05
5:153032350 A G 0.031346 3.2472e-06
5:153037179 C T 0.029874 -7.4245e-06
5:153038650 G A 0.273910 1.5525e-05
5:153039299 T C 1.173894 -1.3385e-05
5:153043017 T C 0.081501 -3.5806e-06
5:153044411 T C 0.078699 -1.2604e-05
5:153044456 A G 0.674668 -6.3831e-07
5:153044722 G A 0.025835 2.7971e-06
5:153046064 A G 0.297576 -1.8066e-06
5:153051414 A G 0.291565 1.1717e-06
5:153057548 T C 0.211996 -1.4372e-06
5:153060696 G A 0.207365 -4.8244e-06
5:153063301 A G 0.050270 4.5451e-06
5:153065438 G A 0.290817 1.9237e-05
5:153068137 G T 0.282546 -1.7384e-06
5:153077484 A G 0.809658 9.6500e-06
5:153087200 A G 0.059201 -3.7818e-06
5:153095706 G A 0.038982 -8.0676e-06
5:153097586 G A 0.028491 -1.0521e-05
5:153100027 G A 0.051613 2.5088e-05
5:153110240 A G 0.887235 8.2806e-06
5:153123263 T C 0.060422 -7.2564e-06
5:153128610 A G 0.065872 -1.8650e-05
5:153129517 T C 0.134466 -1.5954e-05
5:153133550 A G 0.105408 -1.2412e-05
5:153143147 G A 0.148219 -6.4293e-07
5:153146418 A G 1.059806 2.7818e-06
5:153148232 A G 0.047207 -7.9771e-06
5:153148731 A G 0.222454 3.6283e-05
5:153148880 C G 0.043995 6.8781e-07
5:153162482 A T 0.063267 3.9131e-06
5:153170072 A G 0.055400 -2.1488e-05
5:153175468 T C 0.033420 1.0172e-06
5:153179767 A G 0.543519 3.3455e-05
5:153212832 T C 0.344198 -1.9419e-05
5:153216876 A G 1.915579 -1.5381e-05
5:153220238 T C 0.153499 -1.0910e-05
5:153220267 A C 0.260362 1.6324e-05
5:153238323 T C 0.337171 -1.3414e-05
5:153241647 A C 0.597417 -3.0635e-06
5:153243573 C A 0.047672 4.4716e-06
5:153250163 C T 0.062822 -1.1039e-05
5:153251073 C T 0.715829 7.7788e-06
5:153264577 C G 0.060238 1.4764e-05
5:153267753 A G 0.941326 8.7692e-06
5:153274473 T C 0.052670 2.4220e-05
5:153278334 A T 0.026655 -1.5298e-06
5:153281269 G T 0.051392 1.1892e-05
5:153296064 A C 0.627189 7.2327e-06
5:153304518 G A 0.340254 8.4447e-06
5:153321724 C T 0.151605 2.0647e-05
5:153332555 A G 0.756821 1.0979e-05
5:153337377 T G 0.042681 -1.3576e-05
5:153340145 C T 0.383605 6.7967e-06
5:153344980 A C 0.021466 -2.1951e-05
5:153360539 G A 0.067374 1.1769e-05
5:153367296 A G 1.245131 -6.2872e-06
5:153376056 A G 0.034892 -8.9247e-06
5:153382602 G A 0.144220 -1.5338e-05
5:153408387 A G 0.059150 -1.4275e-05
5:153413390 T C 1.265179 -1.2910e-05
5:153421412 T G 1.245188 -5.0441e-06
5:153430783 G A 0.277031 3.1784e-07
5:153435497 A G 0.244073 1.9419e-05
5:153438808 G A 1.263843 -9.3839e-06
5:153456662 A G 0.054836 8.0610e-06
5:153458129 C T 0.060466 1.0144e-05
5:153465914 T C 0.334478 -2.6079e-05
5:153476869 C T 0.142772 -7.0356e-06
5:153479613 G A 0.757406 5.5422e-06
5:153480111 C A 0.078692 1.6136e-05
5:153487825 G A 0.046843 -1.0087e-05
5:153497596 C T 0.044504 -3.0118e-06
5:153505099 T C 0.030626 6.9661e-06
5:153509596 C T 0.835299 -9.2934e-06
5:153531853 C A 1.217065 9.0915e-06
5:153538241 G A 1.147481 5.6862e-06
5:153544255 C T 0.566451 7.8111e-06
5:153544901 T C 0.097718 -2.0875e-06
5:153547306 C T 0.113914 -9.9561e-06
5:153557795 C T 0.046812 1.5479e-05
5:153560523 A G 0.033390 -2.0556e-05
5:153573091 G A 1.812911 -1.8155e-05
5:153580493 G A 0.053574 -1.2189e-05
5:153582737 G A 0.290467 3.6719e-06
5:153584502 G A 0.308357 5.7251e-07
5:153584794 C T 0.065436 -5.1817e-06
5:153586108 A G 0.925503 -1.8889e-05
5:153591020 A G 1.825378 -8.0013e-06
5:153596539 A G 0.041723 -1.1875e-05
5:153596813 A G 1.772725 3.0878e-06
5:153599984 T C 0.068918 -1.0666e-05
5:153600232 A G 0.051429 8.3094e-06
5:153600900 G A 0.038064 -1.5213e-05
5:153602142 T C 0.044289 1.5639e-05
5:153602706 A G 0.054550 3.2583e-06
5:153610555 T C 0.036698 -1.1053e-05
5:153611248 G A 1.386715 -1.7037e-06
5:153618876 T C 0.369958 4.9208e-06
5:153620581 G T 1.334179 -4.9451e-06
5:153624845 A G 0.061941 -1.5776e-05
5:153628389 A G 0.033080 -2.5425e-05
5:153635636 G T 0.850391 -1.8228e-05
5:153639043 C T 0.371400 6.2329e-06
5:153653323 C T 0.608708 -1.5416e-05
5:153663571 T C 0.187191 1.2410e-05
5:153668639 C T 0.181353 -4.4728e-06
5:153673334 G A 0.031513 -1.9268e-05
5:153674061 T C 0.078872 3.2009e-06
5:153676948 C T 0.873353 1.4199e-05
5:153681873 A G 0.047122 -4.1985e-06
5:153696792 T G 1.558285 -1.6361e-05
5:153703523 G A 1.943427 -6.8740e-06
5:153718344 A C 0.379097 8.8966e-07
5:153721048 C T 1.017982 -1.4987e-05
5:153734239 A G 0.898009 -7.6385e-06
5:153734979 A G 0.039336 -1.2961e-05
5:153735484 T C 1.043001 -2.1300e-05
5:153737288 G T 1.335369 6.1940e-06
5:153738766 G A 0.056369 -5.1005e-06
5:153739585 G A 0.270367 -8.4136e-06
5:153741843 G A 1.398191 1.2300e-06
5:153748359 C G 0.646694 6.9675e-07
5:153750464 T C 0.075782 -7.6979e-06
5:153753867 T C 0.038136 -2.8498e-05
5:153755034 G A 0.093046 1.5022e-05
5:153759134 T C 0.049229 -9.2668e-06
5:153760329 C T 0.553202 -3.1468e-06
5:153760704 A G 0.557088 -4.6344e-06
5:153762653 C T 1.503558 -1.1569e-05
5:153763289 T C 0.031520 -7.5667e-06
5:153764373 G T 0.114571 -1.4330e-06
5:153766356 G A 0.304869 -3.9211e-06
5:153768231 T G 0.112986 1.5332e-06
5:153769996 G A 0.056352 -1.5914e-05
5:153772161 A C 0.968310 -1.8686e-05
5:153774758 C A 0.596230 6.5352e-07
5:153775540 G C 0.181044 -9.8446e-06
5:153778717 A G 0.019967 -2.9148e-05
5:153779357 T G 0.135735 -7.8698e-06
5:153780979 C A 0.135323 1.4463e-05
5:153784286 A G 0.058188 -3.5963e-06
5:153784745 C T 0.043021 -1.2793e-05
5:153788200 A C 0.210476 1.2816e-05
5:153788496 C T 0.797901 1.5702e-05
5:153789505 C T 0.158721 -3.2707e-05
5:153797838 G A 0.231749 6.4648e-06
5:153800600 A G 0.347550 1.8516e-05
5:153808321 T C 1.186144 7.8280e-06
5:153810573 C G 0.371675 -2.3853e-05
5:153818874 T G 0.159397 -1.4994e-05
5:153823460 A G 0.350440 -4.8394e-05
5:153828052 A G 0.041451 6.1037e-06
5:153830890 A G 1.329807 -5.9763e-06
5:153834325 G A 0.037044 -3.9249e-06
5:153840472 T C 1.739669 8.5069e-06
5:153841690 G A 0.023211 2.8070e-05
5:153846868 A G 1.269691 2.3473e-05
5:153846922 C G 0.089959 -1.7883e-05
5:153850649 G A 1.608575 -9.4790e-06
5:153857038 G C 0.128048 -4.1369e-06
5:153862679 C A 0.198805 -1.1762e-05
5:153862734 C T 0.280288 -1.5751e-05
5:153866058 A G 0.032397 1.1134e-05
5:153872138 T C 0.442042 -2.0199e-05
5:153872170 A G 0.735232 5.4068e-06
5:153880459 G A 1.257690 1.7308e-05
5:153881676 G A 0.299596 -1.5502e-05
5:153884201 C T 0.203507 9.1248e-06
5:153885015 T C 0.448953 1.1834e-05
5:153885991 A G 0.038979 -1.4578e-05
5:153887991 T G 0.528710 -8.8828e-06
5:153889167 G A 0.138849 1.9182e-05
5:153891017 C T 0.502208 6.7633e-06
5:153893977 C T 0.031938 -7.3012e-06
5:153900594 A G 0.047638 1.0589e-06
5:153903185 T C 0.530644 -2.4742e-05
5:153904740 A C 1.794610 -4.8808e-05
5:153907707 T G 0.035069 -7.7477e-06
5:153927338 T C 0.035834 -1.0489e-05
5:153939575 C T 1.259046 3.9360e-05
5:153945342 A G 0.031102 -1.0388e-05
5:153945481 G A 0.144979 3.3453e-05
5:153949896 T C 0.047781 -5.6476e-06
5:153953564 A C 0.080161 -4.0666e-05
5:153961588 T G 0.060296 -6.8290e-06
5:153969019 C T 0.518640 -5.4543e-07
5:153973152 T G 0.213213 1.9810e-07
5:153985711 G C 0.111011 8.2098e-06
5:153986044 T C 0.756722 1.5262e-06
5:153995314 T C 0.308340 -2.2310e-05
5:153995341 A G 0.082130 -1.1141e-05
5:153998407 C T 0.579653 -3.7822e-05
5:153999101 G A 0.130621 -2.2619e-05
5:154002760 G T 0.027576 3.9794e-05
5:154003711 A G 0.272326 2.4804e-05
5:154004265 G A 1.881023 -5.9443e-06
5:154006729 T C 0.105898 -2.8212e-05
5:154007478 G A 0.814876 7.9094e-06
5:154007669 A C 1.577161 -2.6815e-05
5:154009807 A G 0.125406 -3.5057e-05
5:154014977 T G 0.341131 -1.3118e-05
5:154025254 G C 0.080596 -9.3816e-07
5:154027020 A G 0.072732 3.3064e-05
5:154029875 C T 0.076088 -2.4995e-05
5:154034205 A C 0.053823 -2.0801e-05
5:154040133 T C 0.403280 -4.5086e-06
5:154045426 A G 0.050753 -1.1823e-05
5:154048367 C T 0.713694 8.6791e-06
5:154054092 A G 0.051728 -2.5114e-06
5:154054864 A T 0.037956 2.5738e-06
5:154059487 A C 0.220023 2.6959e-05
5:154060699 A G 0.074276 -1.7710e-05
5:154065895 A G 1.442721 9.9064e-06
5:154069269 C T 1.446869 1.6730e-05
5:154069785 C G 1.405636 1.3625e-05
5:154072168 A G 0.063590 5.5419e-05
5:154078489 G T 0.038540 2.2980e-06
5:154087054 T C 0.241462 1.6529e-05
5:154088617 G A 0.996253 2.4308e-06
5:154091050 G T 0.088178 5.3899e-07
5:154091757 G C 1.584542 2.5089e-06
5:154094462 A G 0.042885 -8.8327e-06
5:154123593 A G 0.173626 -6.0812e-06
5:154136891 T G 0.085383 -5.0301e-06
5:154138101 A C 0.075364 -1.1474e-05
5:154140442 G A 0.071083 4.1588e-05
5:154144650 C T 1.781323 -3.3769e-05
5:154156254 T G 0.020963 -4.6390e-06
5:154168219 T G 0.026879 -7.5838e-06
5:154172497 G A 0.082480 -4.3648e-05
5:154172972 T C 0.192172 1.4734e-06
5:154174393 T C 0.042161 7.0578e-06
5:154198299 T C 0.036776 5.2111e-06
5:154203082 G A 0.022286 -5.2070e-06
5:154203121 T C 0.178654 8.9090e-06
5:154209207 G A 0.143500 -4.2779e-06
5:154214232 T C 0.109131 -2.4861e-05
5:154253170 T C 0.169413 -5.3546e-06
5:154257657 A G 0.030745 1.8667e-05
5:154259962 T C 0.043936 4.1415e-06
5:154271948 A G 1.969619 -1.1765e-06
5:154275786 A G 0.138352 -5.0399e-06
5:154282235 C T 0.138203 -4.8851e-06
5:154290661 C T 1.969432 9.2887e-07
5:154291409 T C 1.829431 7.9943e-06
5:154296795 C A 1.094250 -2.2739e-06
5:154307070 C G 0.037935 -3.9607e-06
5:154307794 A G 0.274872 -1.8258e-05
5:154307863 C T 0.903690 -3.0719e-07
5:154312551 C T 0.182271 4.8239e-05
5:154320820 T C 0.022089 1.0415e-05
5:154342241 G A 0.032431 -5.8535e-06
5:154346296 A G 0.064403 -3.6333e-06
5:154359644 C T 0.197757 -1.8109e-06
5:154365422 G A 0.050868 -7.5705e-06
5:154366791 G A 0.088157 4.2686e-05
5:154371920 C T 0.108155 -1.7191e-05
5:154377671 A G 0.030439 -7.0003e-06
5:154381504 G A 0.035205 -4.1448e-06
5:154383798 A G 1.314014 -1.8823e-05
5:154386790 T C 0.068833 -5.4966e-05
5:154389499 A C 0.082966 9.5633e-06
5:154389514 G A 1.391989 -1.4406e-05
5:154395158 T G 1.447430 -1.1389e-06
5:154395458 A G 0.374960 3.5438e-06
5:154395682 A G 0.297331 5.4791e-06
5:154396505 A G 0.344895 4.4526e-06
5:154397676 G T 0.030048 -2.6877e-06
5:154402567 C T 0.378278 8.2683e-06
5:154404495 T C 0.195187 4.4220e-07
5:154407916 C T 0.047703 1.0639e-05
5:154419246 A C 0.061023 3.1863e-06
5:154421179 G A 0.046129 -1.0869e-05
5:154422791 T C 0.029096 6.4401e-06
5:154425547 C T 1.193100 -4.1102e-06
5:154433155 A G 0.175924 -3.5613e-06
5:154437693 G A 0.046146 -2.3204e-05
5:154441125 G A 0.032275 3.4709e-06
5:154443940 G T 0.872534 -1.0146e-05
5:154444051 T C 0.132348 -1.7891e-05
5:154447535 A G 0.345874 2.0609e-05
5:154447974 A G 1.353231 1.1064e-05
5:154448263 A C 1.489051 -2.8063e-06
5:154449947 T C 0.810246 -4.0393e-05
5:154454761 G T 0.121431 3.1950e-06
5:154473488 A G 0.494130 -3.9628e-06
5:154477576 G A 1.852397 -6.7966e-05
5:154477953 T C 0.155283 2.6557e-05
5:154493509 A G 0.868053 -2.6279e-05
5:154496306 G A 0.327260 -7.1421e-06
5:154496781 T C 0.126038 4.8687e-06
5:154496905 C A 0.124315 -7.4277e-06
5:154501207 A G 0.036439 -2.2180e-05
5:154506861 G A 0.312223 7.8904e-06
5:154507618 A G 1.056655 -8.3599e-05
5:154509518 C A 0.083782 7.1352e-06
5:154525127 C T 0.129516 3.2575e-05
5:154528330 A G 0.101515 -1.2395e-05
5:154530492 G T 0.040822 1.5690e-06
5:154532193 A G 1.066116 -6.7056e-05
5:154536198 C A 0.096045 -2.5019e-05
5:154536840 C G 0.480205 2.2654e-05
5:154566469 G A 0.022381 -3.0728e-05
5:154573055 A G 0.272945 -3.1808e-06
5:154577087 C T 0.342512 1.2273e-06
5:154577292 G A 0.184240 1.6941e-05
5:154577444 A G 0.059786 -4.7690e-06
5:154578669 T C 1.029670 -8.1352e-06
5:154578752 T C 0.049590 3.5102e-06
5:154579017 A C 0.032128 -9.3660e-06
5:154591633 C T 0.029595 2.2103e-07
5:154593928 G A 0.104712 -1.8987e-06
5:154599763 A G 0.046656 1.4762e-05
5:154601304 C T 0.033393 4.8683e-06
5:154601398 G A 1.284069 -6.3039e-06
5:154601400 A G 1.494926 -2.7220e-05
5:154601557 A G 0.158048 2.1473e-05
5:154601747 A G 0.728619 -2.3436e-05
5:154603770 G A 0.128649 -3.6333e-07
5:154614166 A C 0.190118 -3.0860e-05
5:154615548 A G 0.422404 -1.1416e-06
5:154628554 G T 0.028229 -3.3819e-06
5:154629897 G A 0.026767 -1.5878e-05
5:154631323 T G 0.062853 9.8175e-06
5:154634831 A C 0.042620 4.4472e-06
5:154641333 T G 0.193691 1.3164e-05
5:154641654 A G 0.089912 2.9145e-08
5:154645306 T C 0.034763 6.4887e-06
5:154649387 G T 0.229702 1.8062e-05
5:154650664 G A 0.178283 8.8619e-06
5:154660497 T G 0.038479 -1.2191e-05
5:154663044 T C 0.101893 1.6643e-05
5:154666720 A G 0.117358 1.8986e-05
5:154673685 C T 0.183094 2.8817e-06
5:154679623 G A 0.287928 1.6690e-06
5:154683258 C T 0.103528 4.6109e-07
5:154687456 C T 0.071821 1.0768e-05
5:154690259 C T 0.034943 -6.6790e-06
5:154694954 G A 0.401662 -3.1673e-06
5:154695944 T C 1.817987 2.8520e-05
5:154710237 C T 1.350974 2.1406e-05
5:154715471 T C 0.050195 1.7190e-05
5:154721735 G A 0.082888 2.7337e-05
5:154724506 C A 1.802562 2.7307e-05
5:154726172 G A 0.101682 1.1277e-05
5:154745115 A G 0.231841 3.0756e-05
5:154746704 G T 0.265057 4.0654e-06
5:154751305 T C 0.662530 -7.8455e-06
5:154760248 T C 0.024040 1.8015e-05
5:154766337 A C 0.058191 5.8351e-06
5:154766933 A G 0.027294 -7.0947e-06
5:154767871 C G 1.788483 3.7966e-05
5:154771211 T C 0.023826 8.5228e-07
5:154774844 C T 0.509321 4.4254e-05
5:154779362 T C 0.116254 -2.8760e-05
5:154788397 A G 0.500835 4.0457e-05
5:154789465 A G 0.025750 -1.4950e-05
5:154789936 T C 0.878552 9.0878e-05
5:154790006 G A 0.074830 5.6898e-06
5:154804373 A C 0.128816 4.4285e-06
5:154831511 G A 1.227744 7.5160e-05
5:154855619 A G 0.054360 2.9887e-05
5:154863341 G A 0.101141 -8.5380e-06
5:154877865 G A 0.071192 8.6663e-06
5:154878836 T C 0.040424 -1.8105e-05
5:154882658 C T 0.062176 -1.4216e-05
5:154885392 A G 0.023673 -1.9452e-05
5:154907076 G A 0.127871 -1.0779e-05
5:154911215 G T 0.226578 -2.6749e-06
5:154911447 G A 0.043518 -2.0055e-05
5:154912967 T G 0.446577 2.6223e-05
5:154913988 A G 0.062438 1.8300e-05
5:154915655 C T 0.098047 -2.7460e-06
5:154955258 A G 0.474109 7.6210e-06
5:154955985 G A 0.110610 -6.4806e-06
5:154958347 T C 0.435174 -1.5179e-05
5:154985436 A G 0.046571 6.8174e-06
5:154987673 A G 0.025322 -1.5441e-05
5:154994188 T G 0.029432 8.8831e-07
5:155006852 T C 0.040240 -3.1825e-06
5:155024834 T C 0.459204 2.9562e-05
5:155028026 A G 0.119405 7.1441e-06
5:155030089 G A 0.072433 2.6802e-05
5:155043024 T C 0.044289 3.8042e-07
5:155043533 T G 0.099105 -1.9719e-05
5:155048731 A G 0.109461 2.8799e-06
5:155049193 A T 0.317401 2.2749e-06
5:155051767 T G 0.123927 8.3211e-06
5:155051926 A G 0.933982 1.9747e-05
5:155052884 C T 1.874679 1.9124e-05
5:155063234 C T 0.050987 -1.0694e-05
5:155064813 A G 0.105367 9.5863e-06
5:155066905 C G 0.031384 4.8496e-06
5:155068020 C T 0.020314 6.9912e-06
5:155074831 G A 0.107547 2.0890e-06
5:155093042 A C 0.127500 9.4706e-07
5:155101397 G A 0.674032 2.5485e-05
5:155105676 A G 1.670064 -7.7558e-06
5:155116058 A G 0.094841 -1.1946e-05
5:155116520 C T 0.021745 5.3348e-06
5:155122182 G A 0.979451 -2.4312e-06
5:155126313 T G 0.039982 -2.7951e-06
5:155133839 G T 0.114350 2.0939e-05
5:155134163 C T 0.060595 2.2420e-06
5:155136383 T C 1.549840 -1.9832e-05
5:155193431 G A 0.123386 3.2196e-05
5:155193973 T C 0.034818 2.5305e-05
5:155197365 C T 0.128381 -9.1746e-06
5:155205267 G A 0.027841 2.9806e-06
5:155214291 C T 0.053748 -3.0159e-05
5:155233709 C T 0.565605 -8.7890e-06
5:155235022 G A 0.036619 -9.7531e-06
5:155244731 A G 0.031680 -5.7502e-06
5:155260530 G A 0.028647 5.6115e-06
5:155263272 C T 1.719229 4.4296e-06
5:155263902 T C 0.029643 -1.0327e-05
5:155264617 G T 0.030615 -2.9972e-05
5:155268373 A G 0.256503 1.2745e-05
5:155277215 A G 0.572034 2.4323e-05
5:155278524 A G 0.083131 7.9590e-06
5:155279757 C T 0.759228 -1.1633e-05
5:155290405 T C 0.106231 1.4052e-05
5:155291410 G A 0.089585 -1.0557e-05
5:155300813 A G 0.126644 -2.1325e-06
5:155307270 G A 0.026882 1.0769e-05
5:155310585 G A 0.821652 4.4958e-06
5:155312605 T C 0.033345 -8.5902e-06
5:155315647 T G 0.376666 8.1705e-06
5:155320100 A G 1.775224 8.6812e-06
5:155321429 A G 0.040138 9.9029e-06
5:155323049 C T 0.222342 1.1794e-05
5:155328388 T C 0.021113 -6.9498e-06
5:155329521 C T 0.176495 -6.8559e-06
5:155329975 A C 0.031646 1.9638e-06
5:155333075 C G 1.405446 -1.8401e-05
5:155334666 G A 0.040301 8.9001e-06
5:155347063 G A 0.032574 -6.9876e-06
5:155348741 C A 0.056444 -7.5183e-06
5:155359757 G A 1.183601 -5.0288e-06
5:155360998 C T 0.075615 1.2967e-05
5:155362564 G T 1.738673 -1.6816e-05
5:155368084 T G 0.405300 -5.1395e-06
5:155369080 A G 0.105646 1.6579e-06
5:155369701 A G 0.167853 -2.0519e-05
5:155372746 T C 0.166296 -2.1684e-05
5:155373160 T C 0.042641 -8.8916e-06
5:155373230 G C 1.207240 -2.0422e-05
5:155378321 A C 0.055958 -2.5580e-05
5:155379999 T C 1.114353 1.8823e-05
5:155382970 T C 0.120986 -7.0643e-06
5:155383741 T C 0.366831 -2.0518e-05
5:155387543 G C 0.138380 6.4380e-06
5:155390976 A G 0.082565 -9.5222e-06
5:155397446 C T 0.094046 8.0397e-06
5:155400562 G A 0.777213 3.8323e-05
5:155403896 G A 0.072838 -7.6870e-06
5:155405405 C T 1.908144 -2.2106e-05
5:155412309 T C 0.118100 2.1065e-05
5:155415603 A G 0.229808 -1.3997e-05
5:155418126 A G 0.056719 -2.5607e-05
5:155421004 T C 0.601299 2.0394e-05
5:155423412 G A 0.647863 3.1837e-05
5:155441300 T C 0.588747 1.0101e-05
5:155443062 G A 0.336667 1.0952e-06
5:155450015 C G 0.056753 4.7586e-05
5:155450540 T C 0.829662 1.7940e-05
5:155453200 C A 0.373454 -1.3965e-05
5:155453636 G A 0.844360 1.9276e-05
5:155453675 C T 0.259233 -4.8244e-05
5:155455535 A G 0.129968 2.4223e-06
5:155456936 G C 0.278687 -1.6737e-05
5:155457318 T C 0.043253 5.1277e-06
5:155462260 A G 0.141681 -8.8081e-06
5:155463898 G A 0.021534 -2.4695e-05
5:155471714 T C 0.579915 3.8500e-06
5:155500992 A G 0.378791 3.5644e-05
5:155501069 T A 0.050039 -1.5662e-05
5:155501212 G T 0.056032 -4.6688e-06
5:155517167 C A 0.806764 6.9632e-05
5:155519799 A G 0.086930 -5.9689e-06
5:155522726 C T 0.064600 3.0059e-06
5:155528225 T C 0.653861 5.9690e-05
5:155530199 C T 0.105643 1.1261e-05
5:155531360 G A 0.052027 4.9499e-06
5:155538448 A G 0.045173 -3.8561e-06
5:155546850 A G 0.319685 -6.2441e-05
5:155550580 T C 0.047550 -1.2687e-06
5:155554075 G A 0.034671 2.9249e-05
5:155557618 T C 0.042967 -9.1024e-06
5:155558685 C T 0.388994 -5.1097e-05
5:155559444 A G 0.043654 3.9779e-06
5:155565063 T G 0.021317 7.2467e-06
5:155566544 G T 0.234860 5.3572e-06
5:155566964 C T 0.885939 7.9948e-05
5:155568469 C T 0.040985 6.6654e-06
5:155575949 T C 0.069588 1.1087e-05
5:155578605 A C 0.058620 4.7553e-06
5:155588364 A G 1.281699 -9.0132e-05
5:155588474 A G 0.026906 6.5916e-06
5:155590140 G C 0.045697 -1.2896e-05
5:155594226 C T 0.042556 6.8305e-06
5:155598347 G A 0.537607 -1.4509e-05
5:155606603 T C 0.095504 -3.7208e-05
5:155608956 A G 0.496949 -2.0506e-05
5:155623070 T C 0.024965 1.0926e-05
5:155625279 C T 0.029031 -9.7347e-06
5:155626190 G A 0.046302 5.3055e-06
5:155631291 G A 0.028399 -6.0149e-08
5:155646076 C G 0.145829 -2.1366e-05
5:155649814 G A 0.053415 1.7401e-06
5:155650877 T C 0.030887 1.6839e-05
5:155667056 A C 0.028504 4.0596e-05
5:155670993 C T 1.978398 8.4830e-06
5:155672677 A G 0.663798 6.8580e-05
5:155674616 A G 0.492288 -2.7120e-05
5:155675842 T C 0.795015 -2.2405e-05
5:155677397 G A 0.053156 -1.8968e-05
5:155692800 C T 0.054271 -7.7607e-06
5:155698881 A G 0.139740 1.4408e-05
5:155699673 A C 0.091775 -1.9273e-05
5:155714121 A G 0.523613 3.4187e-05
5:155716273 C A 0.050086 1.1632e-05
5:155722787 G A 0.059810 -1.3711e-05
5:155725108 A C 0.949506 -3.7233e-05
5:155727941 T G 0.140773 -1.8804e-06
5:155733687 T C 0.022966 2.2503e-05
5:155749194 T G 0.853736 -5.1187e-05
5:155757672 A G 1.470549 -4.1931e-05
5:155759874 A T 0.047567 -7.4004e-06
5:155761377 A G 0.028725 1.3871e-05
5:155769455 G T 0.146747 1.0639e-05
5:155771773 G A 1.415197 -3.0284e-05
5:155771879 A G 1.952991 5.7330e-06
5:155780506 C T 0.209001 1.2218e-05
5:155780558 G A 0.175509 1.4188e-05
5:155791960 A G 0.065069 1.5596e-05
5:155798963 G A 0.037432 4.0861e-05
5:155802281 T G 0.038591 3.5650e-06
5:155807194 T G 0.152958 -1.9272e-05
5:155824690 C T 0.055393 2.5142e-06
5:155836050 A G 0.253035 -5.1201e-06
5:155845762 A G 0.039023 1.2886e-06
5:155852315 A G 1.276552 -2.4559e-05
5:155872208 C A 0.041576 -1.4528e-05
5:155875230 T C 0.314691 4.0260e-06
5:155876204 G A 0.109087 -9.9924e-06
5:155896363 A C 0.037945 2.2035e-05
5:155908785 G A 0.967284 2.4934e-06
5:155910096 A G 0.042358 2.1385e-05
5:155915825 G T 1.476329 -1.8612e-05
5:155925212 A G 0.021429 -1.7157e-06
5:155928740 C T 0.069197 -1.4971e-05
5:155935708 A G 0.130427 -1.2008e-05
5:155938730 C T 0.063114 -1.5170e-05
5:155950402 T C 0.031200 9.5144e-06
5:155950713 A G 0.044289 5.2090e-06
5:155960454 C T 0.057722 -1.9599e-05
5:155970466 C A 0.305624 1.7417e-05
5:155986064 T C 0.025118 1.8186e-05
5:155989590 A G 0.641591 -7.4325e-05
5:155994590 A G 0.039798 -8.7457e-06
5:155995443 G A 0.691374 -4.5156e-05
5:156013354 A G 0.113391 -1.7489e-05
5:156015647 G A 0.031210 -2.7903e-05
5:156016746 C T 0.045418 6.5659e-06
5:156043207 G A 0.496014 1.1631e-05
5:156044754 T C 0.087494 -1.2170e-05
5:156045809 A G 0.061754 -5.4064e-06
5:156047015 C T 0.035549 -2.6037e-06
5:156051896 A C 0.461400 8.3750e-06
5:156083087 C G 0.022915 -6.7354e-06
5:156083898 T G 0.059871 -1.0015e-05
5:156098709 G T 1.671887 -2.1137e-05
5:156103464 T C 0.162525 4.1485e-06
5:156109921 A G 0.025529 6.0449e-06
5:156110439 C T 0.062560 -6.5391e-06
5:156116891 A G 0.077632 4.5967e-05
5:156127620 G A 1.942774 -9.5464e-06
5:156133329 C T 0.033995 1.9927e-05
5:156139569 A G 1.731669 -1.8624e-05
5:156141917 C T 0.902462 -1.3954e-05
5:156141962 T C 0.038799 1.2340e-05
5:156143595 A G 0.079416 -2.1506e-06
5:156143721 T C 0.050651 -1.0327e-05
5:156145269 T C 0.048056 1.0007e-05
5:156149693 T C 0.086614 -2.2234e-06
5:156153139 A G 0.092288 -1.5543e-05
5:156154337 A G 1.699609 -1.1136e-05
5:156178274 G T 0.051589 -3.9125e-06
5:156180035 T G 0.050383 1.0657e-05
5:156183876 T C 0.025335 2.0292e-05
5:156184254 T C 0.025458 5.8030e-06
5:156196392 G T 0.047105 -6.9608e-06
5:156219983 A G 0.094165 -2.6483e-06
5:156222611 T C 0.037643 2.3037e-06
5:156226550 A G 0.767524 -2.1788e-05
5:156248289 A G 0.022242 -1.7216e-05
5:156252715 T C 0.081429 1.1197e-06
5:156261737 G A 0.090836 -8.6823e-07
5:156262000 A G 0.135755 7.0928e-06
5:156267347 C T 0.058100 1.0362e-05
5:156268599 C T 0.035688 1.3073e-06
5:156304749 C T 0.030823 4.1969e-06
5:156311624 C T 0.324401 -1.0355e-05
5:156317549 T C 0.042389 2.3191e-05
5:156318659 T C 0.054482 2.2471e-05
5:156335506 T C 0.076071 4.0454e-06
5:156336987 G A 0.432145 -1.0257e-05
5:156345078 A G 0.025376 -6.6912e-06
5:156352777 C G 0.090792 1.2252e-05
5:156354420 T C 0.039421 1.3711e-05
5:156356908 T C 0.030877 -5.8378e-06
5:156366296 C T 0.507811 -1.1355e-05
5:156376703 G A 1.837152 -1.2278e-05
5:156381631 T C 0.048838 1.8526e-05
5:156383422 G A 1.321767 -6.1891e-06
5:156398169 C G 1.271972 -2.1733e-05
5:156401533 C G 1.671268 -1.5536e-05
5:156406643 A G 0.539916 -6.8577e-06
5:156422419 C T 0.083041 -6.1976e-06
5:156427659 A G 0.749494 -1.2358e-05
5:156433341 G A 1.678645 -1.6192e-05
5:156457328 G A 0.061401 -2.6050e-06
5:156467391 C T 0.386519 1.4820e-05
5:156476884 T C 0.080406 1.4318e-05
5:156477831 A G 0.100013 -2.0393e-06
5:156479426 C T 0.582505 -3.1860e-05
5:156479509 G A 1.678220 -1.3313e-05
5:156482296 G C 0.022395 -1.0134e-05
5:156486120 C G 1.594105 7.9736e-06
5:156487813 T C 0.054775 2.8872e-05
5:156488930 G A 0.090700 -7.4067e-06
5:156499981 G A 0.312478 6.0301e-07
5:156500796 G A 0.029425 -1.9883e-06
5:156503156 T C 0.028096 -4.8276e-06
5:156503767 C T 0.255605 8.1001e-06
5:156505233 G A 0.329293 1.8917e-05
5:156514189 A G 0.028878 -1.3610e-05
5:156516713 C A 0.048655 -1.4357e-07
5:156518712 C G 0.094981 6.0237e-06
5:156519011 C T 0.165711 2.1093e-06
5:156522588 C T 0.290307 -7.3156e-06
5:156523404 A G 0.110545 1.7786e-05
5:156527252 A G 0.176274 -1.7668e-07
5:156531736 A C 1.630449 7.3889e-06
5:156541376 T C 1.617347 6.2617e-06
5:156543695 A G 1.508236 -3.6531e-06
5:156560581 C T 1.937039 -2.6294e-06
5:156571871 T C 0.024499 -6.9116e-06
5:156579866 A G 0.654357 -2.0551e-05
5:156589585 G A 0.265693 5.0383e-06
5:156590155 A G 0.028616 1.0966e-05
5:156601178 A G 0.077890 -1.5491e-05
5:156602442 G A 0.105010 1.5986e-05
5:156609000 A G 0.615011 -2.3440e-05
5:156610789 G C 0.077836 -1.5980e-05
5:156614640 A G 0.030075 -1.6439e-05
5:156614697 A G 0.047581 1.6720e-05
5:156615302 G A 0.030095 -1.5999e-05
5:156617534 A C 0.196523 -5.4003e-05
5:156619180 T G 0.188476 1.2762e-05
5:156619470 A G 0.078128 -1.3392e-05
5:156620236 C T 0.077557 -2.5862e-05
5:156622245 T C 0.997182 1.7092e-05
5:156622376 A G 0.076544 -1.3315e-05
5:156625763 C T 1.003468 -3.7921e-06
5:156626337 T C 0.576705 5.4052e-05
5:156626607 C T 0.069839 -2.5149e-05
5:156626663 A G 0.081507 -2.0368e-05
5:156626716 C T 0.057579 8.9711e-06
5:156628287 C T 1.324945 -7.7917e-06
5:156632960 G A 0.067004 -8.2544e-06
5:156635312 A G 0.068058 -1.8456e-05
5:156638837 T C 0.578017 -4.4968e-06
5:156640982 C G 0.064916 -9.0172e-06
5:156643372 G A 1.447100 1.4349e-05
5:156643793 G A 0.066337 -9.3973e-06
5:156644544 G A 0.080243 7.5304e-06
5:156648713 A G 0.105095 -1.9079e-05
5:156648715 G A 0.053370 6.0278e-06
5:156650260 T C 0.049967 -1.2211e-05
5:156653374 T G 0.064821 -6.8384e-06
5:156655958 A G 0.065311 -1.1298e-05
5:156656400 A G 0.081518 4.1256e-06
5:156656955 T C 0.457613 6.2856e-06
5:156664492 T C 0.064423 -9.2540e-06
5:156666039 G A 0.852757 4.8911e-06
5:156666350 A G 0.048536 -8.2405e-06
5:156670950 T A 0.025937 -8.0238e-07
5:156673937 T G 0.095464 8.1386e-06
5:156674627 G A 0.064903 -8.1135e-06
5:156680876 G A 0.233609 -1.8371e-05
5:156681049 A G 0.064518 -4.1113e-06
5:156684911 C T 0.623742 -6.5479e-06
5:156687396 A G 0.083605 2.5432e-05
5:156691381 T C 0.074572 -2.2329e-05
5:156693838 A C 0.111606 7.7737e-06
5:156693958 A T 0.651685 1.8732e-05
5:156695945 C G 0.051623 9.1813e-06
5:156699063 T C 0.063879 -5.5752e-06
5:156699129 C A 1.130618 2.3617e-05
5:156701367 A C 0.940673 9.6545e-06
5:156705880 G T 0.328103 1.5386e-05
5:156706644 T C 0.094828 -1.4038e-05
5:156712550 C T 0.052425 -1.3742e-05
5:156713616 G A 0.324554 1.5066e-05
5:156715424 A G 0.151088 -1.4620e-05
5:156716122 G A 0.090891 -2.6464e-06
5:156716281 T G 0.709312 1.4805e-05
5:156727692 C T 0.215532 2.4474e-05
5:156733253 T C 0.045969 4.2251e-05
5:156747669 G A 0.530909 -2.9576e-05
5:156753257 T C 0.214780 2.4116e-05
5:156754726 A G 0.078641 2.3023e-05
5:156762967 G A 0.148735 -1.4960e-05
5:156766708 G A 0.747373 -6.3850e-06
5:156768966 A G 0.095188 -1.2676e-05
5:156769079 G C 0.051028 -1.3349e-05
5:156769649 T C 0.215069 2.1248e-05
5:156770133 T C 0.424665 -2.6182e-05
5:156770209 A G 0.322596 1.9245e-05
5:156773226 T G 0.102491 1.5150e-05
5:156793549 C T 1.149752 2.1907e-06
5:156795634 A G 0.071022 -7.3020e-06
5:156796319 A G 1.451296 1.2889e-05
5:156796449 G A 1.938048 9.2368e-07
5:156797469 T C 0.065307 -6.5260e-06
5:156798576 A G 1.385927 1.3701e-05
5:156798578 A G 0.055526 2.0380e-05
5:156799290 A G 0.044143 8.6876e-06
5:156801303 T C 0.047649 -1.0347e-05
5:156804227 A G 0.096511 1.3102e-06
5:156805036 A G 0.050052 -2.7744e-06
5:156806993 A G 0.822720 5.8600e-06
5:156809893 C G 0.057477 3.9005e-06
5:156810879 A G 0.138604 2.7575e-05
5:156811443 A G 0.199141 3.6575e-05
5:156817442 A G 0.060938 4.5321e-06
5:156821650 G C 0.074188 2.1081e-05
5:156822654 G A 0.038466 -1.2710e-05
5:156828655 G A 0.022779 -1.6032e-05
5:156833780 C T 0.281577 -3.2377e-05
5:156860488 C T 0.924840 -1.3608e-05
5:156872158 A G 0.025594 -1.2280e-06
5:156876784 T C 0.528904 -1.0437e-05
5:156877853 G A 0.286731 -3.2495e-05
5:156884090 A G 0.087457 -1.0176e-05
5:156898690 G A 0.941645 -9.0744e-06
5:156899869 C T 1.915079 7.7743e-06
5:156899925 T C 0.111820 2.5809e-05
5:156900047 T C 0.128241 2.8350e-05
5:156907678 C A 0.072348 -1.6590e-05
5:156908653 T C 0.126368 3.2759e-05
5:156915133 A G 0.104337 1.0940e-05
5:156916452 C G 0.073950 1.7500e-05
5:156917340 C A 0.402264 9.8377e-07
5:156918850 T C 0.269008 -2.3346e-05
5:156920756 T G 0.791655 -3.0409e-05
5:156921651 A G 0.133089 3.4877e-05
5:156929816 T C 0.024465 4.7602e-06
5:156934520 A G 0.061425 -1.1506e-06
5:156937043 G A 0.676595 4.1636e-05
5:156937970 C T 1.198046 2.0471e-05
5:156942285 G A 0.123461 2.1836e-05
5:156943285 A G 0.553790 1.9449e-05
5:156955803 G A 0.091554 4.6030e-06
5:156957441 A C 0.089395 7.2643e-06
5:156959527 A T 0.089147 5.4550e-06
5:156959973 T C 0.459673 4.1335e-05
5:156962002 T C 0.053751 2.8839e-07
5:156962663 C T 0.086349 7.9954e-06
5:156963010 T A 0.042338 2.8448e-06
5:156964498 T G 0.118289 2.5977e-05
5:156966930 A G 0.091642 5.5972e-06
5:156967367 C A 0.123811 -2.2675e-06
5:156970144 C A 0.125436 2.0528e-05
5:156970151 A C 0.176145 1.9682e-05
5:156975191 T C 0.037646 -7.9970e-06
5:156975911 T C 0.087090 -2.4202e-06
5:156985181 G A 0.053017 -1.2166e-05
5:156989865 A G 0.053595 8.3822e-06
5:156994031 T C 0.288659 -2.2378e-05
5:156994242 C G 0.032611 8.7732e-06
5:156998586 T C 0.088399 6.9910e-06
5:156998878 G A 0.125838 -4.2230e-06
5:157002095 A C 0.093597 -2.3572e-05
5:157003651 C A 0.264431 3.5682e-05
5:157008939 C T 0.553658 8.6696e-06
5:157011699 C T 0.223239 -1.3459e-05
5:157017103 G C 0.048587 -7.8751e-06
5:157027541 T C 0.102233 -7.8931e-06
5:157028337 C T 0.048305 -2.6450e-05
5:157029457 T C 0.263207 3.5530e-05
5:157031661 C T 0.604672 4.8207e-05
5:157038368 G A 0.086862 -2.9694e-06
5:157038949 G C 0.053619 8.0383e-06
5:157040395 T C 0.044531 3.0141e-06
5:157040781 A G 0.035311 -1.6429e-05
5:157055607 A G 0.066453 -1.3721e-05
5:157059198 T C 0.044320 4.0279e-06
5:157065091 G A 0.063104 -2.4788e-06
5:157065306 A G 0.265387 6.4608e-06
5:157073747 T G 0.044364 3.8714e-06
5:157078402 T C 0.037738 -5.9425e-06
5:157097642 A G 0.044446 2.9826e-06
5:157098756 T G 0.257734 2.2817e-05
5:157102159 A G 0.276766 -2.5659e-05
5:157105063 G A 0.044592 4.6585e-06
5:157106968 T C 0.256721 2.0311e-05
5:157107259 T G 0.044011 7.4774e-06
5:157109715 C G 0.084040 4.7667e-06
5:157118579 C T 0.041267 1.6358e-05
5:157131425 T C 0.041277 1.7209e-05
5:157133306 C T 0.046850 2.9837e-07
5:157136179 G A 0.077951 1.1437e-05
5:157136879 C T 0.041933 2.1910e-05
5:157137196 A G 0.164837 -4.2911e-06
5:157138191 C A 0.042008 1.9667e-05
5:157154518 C T 0.077989 1.4744e-05
5:157156879 A G 0.322198 -1.0732e-05
5:157158810 A G 0.169036 -1.1365e-06
5:157164962 C T 1.296801 1.6169e-06
5:157168988 A G 0.677245 -2.5403e-05
5:157170343 A C 0.058174 6.5588e-06
5:157176985 G A 0.217840 7.8840e-06
5:157178854 A G 0.027039 8.9686e-06
5:157178910 G A 0.221291 2.9629e-06
5:157182897 A C 0.401832 2.7221e-05
5:157192808 C G 0.242316 2.1437e-05
5:157194402 T C 0.340111 -2.5262e-05
5:157196835 T C 0.542632 5.7036e-05
5:157199547 A G 0.691687 -2.4928e-05
5:157201095 C T 1.355356 8.7870e-06
5:157201540 A G 0.155328 2.5313e-06
5:157210820 A G 0.026587 5.7060e-06
5:157215027 T C 0.133586 1.7380e-06
5:157227331 G T 0.287713 -9.5941e-06
5:157232764 T C 0.154838 1.7619e-05
5:157234477 A G 0.387967 1.5014e-05
5:157252128 C T 0.033107 -1.0030e-05
5:157282239 A G 0.052707 4.9795e-06
5:157283067 G T 0.045558 -2.7593e-05
5:157290682 G A 0.973505 5.9697e-06
5:157298694 C T 0.232769 -1.0111e-05
5:157298933 C T 0.154658 1.5903e-05
5:157320276 A G 1.624272 3.9715e-05
5:157321607 T A 0.684874 4.6229e-05
5:157323429 C A 0.765070 1.5442e-05
5:157328586 C T 1.279751 5.1508e-05
5:157334485 C A 1.452350 1.5515e-05
5:157338262 A G 0.035841 8.5110e-06
5:157347263 C T 0.413993 -3.0766e-05
5:157357864 A G 0.055489 1.4853e-05
5:157358478 G T 0.034590 -6.1051e-07
5:157379014 C T 0.263343 5.5235e-06
5:157380352 A G 1.454757 6.3987e-06
5:157383914 A G 0.378846 -2.7633e-05
5:157389072 G A 0.060643 6.0266e-06
5:157398940 A G 0.028712 1.7527e-05
5:157399071 A G 0.257554 1.1505e-07
5:157402197 A G 0.677540 -1.2318e-07
5:157402820 T C 1.278357 -1.2826e-05
5:157410356 A G 0.031047 1.8114e-05
5:157413809 G A 1.887473 -3.8209e-06
5:157417918 C T 0.136513 -1.0588e-05
5:157419938 G T 0.224181 -6.5646e-06
5:157424280 T C 0.266539 -1.2995e-06
5:157426298 T C 0.110521 1.0323e-05
5:157441030 C G 0.035232 -4.9122e-06
5:157450781 T C 0.057756 -1.6070e-06
5:157451420 T C 0.115812 -1.2451e-05
5:157455792 A G 1.683983 1.1767e-05
5:157456191 G A 0.392336 7.2027e-06
5:157457844 A G 1.275318 5.0506e-06
5:157469805 C T 0.065144 -4.3056e-06
5:157470956 T C 0.191879 -2.9185e-06
5:157490265 A G 0.046802 1.3983e-05
5:157490835 C T 0.540936 4.5827e-06
5:157496378 T G 0.060768 6.6753e-06
5:157519669 C T 0.543220 -2.0313e-05
5:157521479 A G 0.024622 7.5455e-06
5:157521599 C T 0.133576 -1.2148e-05
5:157521990 C T 0.635675 4.2849e-05
5:157525853 G T 0.504051 2.3205e-05
5:157526724 C A 0.039662 7.5991e-06
5:157528087 C T 0.072093 -4.8801e-06
5:157528179 C T 0.368330 -2.7081e-05
5:157528259 T C 0.081320 -1.6355e-05
5:157529227 T C 1.342726 1.6765e-05
5:157531969 A G 0.413034 -3.1535e-06
5:157541895 A G 0.470131 -1.1587e-06
5:157545316 A G 1.127755 -1.0014e-05
5:157554385 T C 0.037333 9.2368e-07
5:157564955 G A 0.023408 9.2818e-07
5:157572970 A G 0.037163 -4.7816e-06
5:157574297 T G 0.102209 -4.5067e-05
5:157574621 T C 0.223933 3.8733e-06
5:157577559 A G 0.345650 -1.1714e-05
5:157579932 T C 0.286017 9.7347e-06
5:157581578 G A 0.109002 -9.7528e-06
5:157581722 T C 0.067554 -4.4664e-05
5:157583066 A G 0.022276 -2.1634e-05
5:157587432 G A 0.931317 5.1365e-06
5:157587514 T C 0.071488 -2.2258e-06
5:157587793 T C 0.093261 5.8477e-07
5:157588217 C G 0.061224 1.5472e-05
5:157589007 C T 0.330782 -7.2319e-06
5:157591312 T C 0.493420 -9.9739e-06
5:157592404 A G 0.862045 -1.5638e-05
5:157594700 C T 0.555494 -2.4139e-07
5:157601009 A G 0.056593 -2.0790e-06
5:157605512 C A 0.219119 7.9091e-06
5:157609016 T G 0.040091 -1.8217e-05
5:157615637 T C 0.150806 -2.9558e-05
5:157616208 G A 0.222515 -1.0498e-05
5:157630146 T C 0.260243 -7.5248e-06
5:157630569 T C 0.261484 -8.6402e-06
5:157630867 G A 0.087256 4.7065e-06
5:157631603 C T 1.780158 -4.0889e-06
5:157631993 T C 0.022208 -1.2481e-05
5:157632604 A G 0.468921 -3.2326e-06
5:157641928 A T 0.040400 3.3541e-05
5:157647442 T C 0.040342 3.5079e-06
5:157679463 G A 0.062472 -2.7771e-06
5:157683676 T C 0.211571 4.4504e-06
5:157694866 T G 0.520764 -1.4158e-05
5:157694874 G A 0.049943 -1.1284e-05
5:157698418 T C 0.544536 7.9799e-07
5:157700256 A C 0.021398 -1.0442e-06
5:157703126 C T 0.029262 3.6672e-06
5:157703679 A G 0.863603 6.8767e-06
5:157707055 T C 0.112595 1.4839e-05
5:157708424 A G 0.072549 1.3660e-07
5:157717444 T G 0.067721 -8.6220e-07
5:157722057 T C 0.906869 1.0876e-05
5:157723601 T C 0.078910 -1.1148e-05
5:157726670 A C 1.074596 -5.4652e-05
5:157736564 C T 1.677228 -4.9002e-05
5:157740602 A G 0.601381 1.4416e-05
5:157744297 A G 0.079828 7.7894e-06
5:157745474 T C 0.297617 -3.8307e-06
5:157746633 C T 0.743766 7.5263e-06
5:157749359 C T 0.058885 -1.5906e-05
5:157753184 G A 0.038258 4.5447e-06
5:157757944 A G 0.108091 4.5331e-06
5:157772584 T C 0.083955 -1.1111e-06
5:157778739 C T 0.044038 -2.1408e-05
5:157783252 G A 0.025006 7.9327e-06
5:157784183 G A 0.108550 -1.5721e-05
5:157788256 T C 0.050249 -6.0435e-07
5:157801277 C T 0.051501 -5.3881e-06
5:157804380 C T 0.110600 -2.7030e-05
5:157804457 T C 0.703753 -1.1481e-05
5:157808889 A G 0.068248 9.2768e-06
5:157810933 A G 0.025839 1.3937e-05
5:157814498 C T 0.066742 -2.5278e-05
5:157822886 C T 0.115261 6.0847e-05
5:157827386 A G 0.833449 1.3696e-05
5:157832289 G A 0.048770 2.2128e-05
5:157844201 T C 0.028283 1.1614e-05
5:157845402 T C 0.723387 -1.4316e-05
5:157850240 T G 0.604026 -9.2180e-06
5:157855409 T C 0.044312 9.4248e-06
5:157862971 G A 0.137533 -6.5071e-06
5:157876623 T C 0.051395 -2.4588e-05
5:157877445 A G 0.054985 -1.3146e-05
5:157878160 G A 1.047965 1.4239e-05
5:157883673 G T 0.050447 3.3229e-05
5:157884422 G A 0.086410 -3.0702e-06
5:157892530 T C 1.476631 1.1617e-07
5:157894177 G A 0.061428 3.1615e-05
5:157896169 C A 0.035049 3.6601e-06
5:157901746 A G 0.622270 -3.0321e-05
5:157917275 A G 1.318604 6.8827e-06
5:157920365 T C 0.104313 -1.1532e-06
5:157925297 C T 0.828860 -7.0028e-06
5:157928196 C T 0.424716 -5.8914e-06
5:157938502 A C 0.692530 2.6999e-05
5:157945852 C T 0.048767 6.7556e-06
5:157946301 A C 0.562239 -1.9356e-05
5:157953220 G A 0.066980 -1.5236e-05
5:157954078 C T 0.069962 -3.1281e-05
5:157957541 G A 0.785199 1.3052e-05
5:157963460 A G 0.048641 3.1281e-06
5:157973110 T C 0.201868 -3.6809e-06
5:157976697 A G 0.079474 -1.1582e-06
5:157980051 A G 0.048760 -4.3265e-07
5:157981067 A G 0.053408 1.1510e-05
5:157984552 G A 0.050875 1.3104e-05
5:158003262 T G 0.114805 -2.5277e-05
5:158018039 G A 0.049471 2.1890e-05
5:158022688 C T 0.045456 -4.0096e-07
5:158030622 T C 0.226666 3.7463e-05
5:158031495 A G 0.061632 -9.5486e-07
5:158031710 T C 0.046622 2.7033e-06
5:158033707 C T 0.226013 1.1112e-05
5:158034353 A C 0.147297 1.5825e-05
5:158034381 A G 0.198213 -1.6747e-05
5:158034460 T C 0.061387 9.1334e-06
5:158036356 T C 0.179793 1.0893e-05
5:158039316 G A 0.024231 -2.3885e-06
5:158041499 C A 1.562497 2.8791e-06
5:158047976 T C 0.046768 -1.2867e-06
5:158049854 C T 0.917093 1.9849e-06
5:158051932 C T 0.278983 -1.0099e-05
5:158053186 G A 0.236549 5.9902e-06
5:158059517 C T 0.344320 -9.4984e-06
5:158059903 T C 0.062251 4.0704e-05
5:158064697 T C 0.461363 1.6457e-06
5:158069215 G T 0.149976 1.7459e-05
5:158080512 T C 0.038455 1.2763e-05
5:158084468 C T 0.141830 -9.2334e-07
5:158086455 A G 1.093978 -1.5695e-05
5:158103389 T C 1.405320 -1.8082e-05
5:158104515 G A 0.438733 1.5722e-05
5:158118546 A G 0.033791 4.4492e-08
5:158127025 A C 0.039295 6.4931e-06
5:158145284 T C 1.632714 3.2491e-06
5:158157221 A G 0.045129 1.9987e-05
5:158161210 T C 0.878837 -1.5785e-05
5:158162106 A G 0.312763 -2.2041e-06
5:158163422 T G 0.031099 4.1346e-07
5:158167192 G A 0.407091 -1.9789e-05
5:158182330 T C 0.437064 -4.8437e-05
5:158193049 A G 0.084690 -1.2453e-05
5:158203006 T C 0.194993 3.0718e-05
5:158222866 C G 0.224738 -2.8839e-06
5:158231990 A G 0.167074 8.4289e-06
5:158232531 A G 0.047768 -5.8396e-06
5:158238980 G C 0.024785 7.6868e-06
5:158242238 C T 1.851016 1.7751e-05
5:158256118 G A 1.208324 -1.2354e-05
5:158279415 C T 0.094705 4.0687e-06
5:158284985 T C 0.130489 1.5994e-05
5:158286503 T C 0.047295 2.0534e-05
5:158296996 T C 0.784699 1.4967e-05
5:158305345 G A 0.055839 -3.9902e-06
5:158324706 C T 0.027049 4.4197e-07
5:158330235 G A 0.373042 -1.6728e-05
5:158331675 T G 0.048196 9.5827e-06
5:158345400 C T 0.066065 1.5055e-05
5:158350706 T C 0.062924 -2.0382e-05
5:158355949 G A 0.114023 -1.6329e-06
5:158357494 A G 1.216484 2.9619e-05
5:158358654 T C 0.066290 -1.0483e-05
5:158363457 C T 0.064913 1.9706e-05
5:158382797 A C 0.832623 3.4221e-05
5:158384091 G A 0.143581 5.1125e-06
5:158395269 A G 0.059670 -1.4258e-06
```
