## Supplemental_Data_Files for "Common genetic variation associated with Mendelian disease severity revealed through cryptic phenotype analysis": SupplementalDataFile_8.txt (part 8 of 21)

```
5:158399708 T C 0.035872 1.3736e-05
5:158400960 A G 0.040298 2.1331e-05
5:158401386 T C 0.040937 -7.2661e-06
5:158406646 A G 0.091819 2.8367e-05
5:158417109 C A 0.353296 -2.2947e-05
5:158420918 A G 0.040067 3.5995e-07
5:158421063 G A 0.562667 -1.6503e-05
5:158424920 T C 0.042178 -1.4352e-05
5:158430565 A G 0.079362 1.7999e-05
5:158437258 G A 0.164330 -9.2013e-06
5:158441357 T C 0.029810 1.3803e-05
5:158445402 C T 0.251988 1.0569e-05
5:158447513 G T 0.054183 -1.0293e-05
5:158448046 C T 0.260073 -8.9627e-06
5:158449007 C G 0.034763 -3.9658e-06
5:158453150 C T 0.115812 2.0825e-05
5:158459721 C T 1.706799 -6.6939e-06
5:158461269 G A 0.052323 1.7989e-05
5:158468106 C A 0.133630 1.3042e-05
5:158468775 T C 0.071162 -6.4440e-06
5:158470925 G A 0.402036 5.2703e-06
5:158473367 T C 0.087025 -6.1380e-06
5:158475526 T C 0.052279 4.0448e-05
5:158475986 G A 0.559318 1.4816e-05
5:158482827 C T 0.870990 7.5013e-06
5:158485028 T C 0.055033 1.9631e-05
5:158489352 A G 0.038554 -6.6598e-06
5:158490174 A G 0.021419 -1.0879e-06
5:158490202 T C 0.124804 -1.7648e-05
5:158496089 C T 0.038180 -3.7665e-05
5:158497639 C T 0.641618 8.9700e-06
5:158498061 T C 0.143184 -2.0641e-05
5:158502588 T C 0.187878 -1.0682e-06
5:158506134 G A 0.666229 -1.1245e-05
5:158510810 C T 0.023880 4.6549e-06
5:158517233 G T 0.829414 -4.1640e-06
5:158523624 T C 0.034736 9.7322e-06
5:158531307 A G 0.171290 1.9155e-05
5:158531777 T C 1.414126 -3.7297e-05
5:158539253 T G 1.961137 -4.2205e-06
5:158543750 A G 0.094488 7.1743e-06
5:158544796 T C 0.415200 -6.5187e-05
5:158565109 C T 0.219737 1.5520e-05
5:158574195 T C 1.370227 1.9619e-05
5:158587518 G T 0.025747 1.7421e-05
5:158597492 G A 0.061816 1.2233e-06
5:158603271 C T 0.389331 2.9680e-05
5:158604963 A G 0.496275 -9.8712e-06
5:158607991 T C 1.915861 -4.5389e-06
5:158608838 G T 0.020725 -8.9527e-07
5:158620079 G T 0.404443 3.0461e-05
5:158623881 C T 0.039754 -1.2968e-05
5:158631274 T C 0.055414 1.4444e-05
5:158633589 A G 0.178225 6.6667e-06
5:158633643 A G 0.060843 2.5506e-05
5:158639107 T G 0.059150 3.3088e-06
5:158642929 A G 0.026032 5.3643e-07
5:158649549 C T 0.277582 1.9131e-05
5:158650814 T C 0.902949 1.5327e-05
5:158669913 T C 0.033607 3.1392e-06
5:158671758 A G 1.788919 -5.6028e-05
5:158679966 T C 0.020334 8.4205e-06
5:158684831 C A 0.025522 -2.6741e-06
5:158685152 G A 0.034532 -7.8247e-06
5:158687153 C T 0.637185 -5.7775e-06
5:158706713 T C 0.380246 -4.5440e-05
5:158708676 G A 0.063318 1.8062e-05
5:158717789 A G 0.389150 -3.2951e-06
5:158720221 G C 0.058946 7.6064e-06
5:158729424 G C 0.038139 -1.8851e-05
5:158743788 A C 0.065443 6.5665e-06
5:158743846 A G 0.219758 6.3612e-06
5:158746596 T C 0.070302 -1.4865e-07
5:158750769 T C 0.388386 -4.4395e-06
5:158755960 A G 0.995002 -1.6097e-05
5:158759900 G A 0.958862 1.9729e-06
5:158764560 T G 0.040754 -5.5823e-06
5:158764938 C T 0.075388 -3.1279e-05
5:158766570 C T 0.040614 7.7594e-06
5:158769253 A G 0.090408 -1.7764e-05
5:158787385 A G 0.655897 -1.2985e-07
5:158797574 T C 0.041508 -3.7869e-05
5:158814533 C A 1.405874 -2.4500e-05
5:158818745 C A 1.354591 -2.3746e-05
5:158822645 C G 0.629147 2.4987e-06
5:158824174 G C 1.686615 -3.1596e-05
5:158826357 G A 1.530468 -1.4421e-05
5:158826792 A C 0.671429 9.3712e-06
5:158829527 T A 0.190795 2.5016e-06
5:158831411 A G 0.092951 1.1220e-05
5:158834367 T G 0.682912 9.8608e-06
5:158837794 T C 0.052667 -1.1212e-06
5:158842452 T C 0.042324 9.4235e-06
5:158843388 G A 0.135731 -2.0510e-05
5:158844664 A G 0.343885 1.3478e-05
5:158846899 T C 0.044055 3.8360e-06
5:158850513 G A 1.465473 -1.5754e-06
5:158860596 C T 0.397619 -4.0488e-06
5:158860765 T C 0.046843 1.6481e-06
5:158863113 G C 0.522352 1.1838e-05
5:158863249 T C 0.866227 -1.4620e-05
5:158864740 G A 0.105323 -1.0584e-05
5:158867212 A G 0.958254 -6.9066e-05
5:158867552 A G 0.149028 1.5125e-05
5:158868483 A C 0.465106 2.1029e-06
5:158868877 T G 0.122336 -2.6113e-05
5:158874571 T C 0.474605 -7.4552e-05
5:158878330 A G 0.037690 2.0868e-06
5:158880962 T G 0.154087 1.1126e-05
5:158883027 G A 0.965730 -1.2952e-04
5:158884119 A G 1.282794 -1.0982e-04
5:158887972 C T 0.321290 3.1042e-06
5:158891092 C A 1.435765 -6.4949e-05
5:158904313 A G 0.456538 -3.0061e-05
5:158904390 C T 0.204965 2.7296e-06
5:158910642 C T 0.093298 6.6415e-07
5:158915602 C T 1.968460 9.5322e-06
5:158915823 C A 0.081548 -1.4278e-05
5:158917572 G A 0.040992 5.1415e-06
5:158918894 A G 0.421768 -7.8143e-06
5:158920585 T C 0.100669 -2.2900e-05
5:158925407 C T 0.336688 3.7811e-06
5:158935723 A C 0.037027 8.7953e-07
5:158942816 G A 0.102906 -1.4768e-05
5:158944085 G A 0.375759 1.4960e-05
5:158946507 T C 0.081837 -5.2144e-06
5:158948962 C A 1.578123 -9.6996e-05
5:158948994 A C 0.743160 -2.9894e-05
5:158954366 T C 0.222631 1.6199e-05
5:158955467 A G 0.043079 1.0432e-05
5:158957035 A G 0.445180 -1.6798e-05
5:158959158 T C 0.093495 1.0875e-05
5:158960794 A G 0.073096 -2.7367e-05
5:158965140 A G 0.095950 -2.7004e-05
5:158968469 T C 0.669758 -1.8940e-05
5:158972473 G A 0.301224 8.9298e-06
5:158973225 A G 0.048580 -1.5820e-05
5:158974369 G A 0.039265 -1.2797e-05
5:158974468 A G 0.062757 3.4922e-06
5:158976929 G T 0.573506 -3.0963e-05
5:158980750 C T 0.339714 -4.4776e-07
5:158982728 G A 1.948156 -3.3394e-05
5:158983019 G A 0.049202 1.4015e-05
5:158983379 T A 0.048774 -3.6734e-06
5:158993037 G C 0.064539 -9.2438e-06
5:158994526 T G 0.085353 2.8601e-06
5:159001725 C T 1.446373 4.7342e-06
5:159001976 T C 0.063400 6.4696e-06
5:159002817 T C 0.107142 -1.7893e-05
5:159011227 A G 0.058021 1.2696e-05
5:159011623 T C 0.021922 1.1940e-06
5:159020059 G A 0.092513 2.7881e-06
5:159022234 C G 0.133542 1.2717e-05
5:159030176 A C 0.246555 3.5029e-05
5:159041676 T C 0.437125 -2.1634e-05
5:159042174 C A 0.394196 4.6238e-05
5:159044766 C G 0.036915 6.6667e-06
5:159052545 A C 0.101308 -2.3681e-05
5:159060512 T G 0.155212 1.2224e-05
5:159084199 T G 0.033621 4.3346e-06
5:159095489 A G 0.326703 -1.1446e-05
5:159097734 T C 0.266447 -1.3765e-05
5:159098418 T C 0.075466 -3.6054e-06
5:159101090 G A 0.480582 -1.2413e-05
5:159102501 T C 0.021446 2.1558e-06
5:159102852 G A 0.027807 7.3627e-07
5:159103442 T G 0.056624 1.1989e-05
5:159120954 T C 0.325203 -1.5631e-05
5:159122373 C T 0.823128 -2.3363e-05
5:159124694 G A 0.319692 -8.8896e-06
5:159129186 G T 0.073790 -1.7313e-05
5:159129546 T A 0.071430 1.1342e-05
5:159130861 G T 0.026362 -1.0713e-06
5:159131901 T C 0.021664 1.9799e-06
5:159132048 T C 0.051157 -1.3571e-05
5:159137396 G A 0.095195 1.5283e-05
5:159137972 T C 0.088181 1.0973e-05
5:159145281 C T 0.781368 2.8788e-05
5:159156091 A G 0.064328 1.4043e-05
5:159157524 T C 0.433018 -7.6957e-08
5:159160460 C T 0.040839 -9.2677e-07
5:159162132 G A 1.246949 5.2244e-05
5:159164194 A G 0.234717 -3.5977e-06
5:159165321 G A 1.952093 -2.7385e-06
5:159165829 C A 0.089636 7.1156e-06
5:159166359 T C 0.060694 -1.1397e-05
5:159175966 A G 0.187990 1.3893e-05
5:159178214 G A 0.028712 7.3154e-08
5:159178342 G T 0.074606 -3.4896e-05
5:159181590 A G 0.024227 1.3398e-05
5:159183740 A G 0.112181 -2.6462e-05
5:159183922 C T 0.350437 -1.7521e-05
5:159184331 T G 1.951848 1.4934e-05
5:159190335 T A 0.112874 6.8499e-06
5:159193485 T C 1.900494 1.5742e-05
5:159194056 T C 0.274400 1.3897e-05
5:159194086 T C 0.084615 -1.1153e-05
5:159199338 T G 0.021623 -1.8453e-05
5:159203053 A G 0.023836 -2.0343e-05
5:159213495 G A 0.554385 -4.5045e-06
5:159213778 A G 0.030296 7.5660e-06
5:159216154 T C 0.084023 2.3852e-07
5:159220255 A G 0.288601 2.9326e-05
5:159221715 T C 0.056060 2.3744e-06
5:159227827 C T 0.236818 -1.4782e-05
5:159228921 C T 0.024554 8.9251e-06
5:159230383 C T 0.025900 1.5867e-05
5:159237381 A G 0.821115 -1.3842e-05
5:159238827 T C 0.124158 -9.6084e-06
5:159243478 T C 0.099129 -2.3186e-05
5:159245236 G A 0.101121 -1.8423e-05
5:159246785 T C 0.043943 -9.4076e-06
5:159248014 T C 0.151595 -8.4845e-07
5:159252143 A G 0.099819 -1.6830e-05
5:159262996 A G 0.021133 -1.4374e-05
5:159264675 G A 0.353680 2.4400e-05
5:159266781 C T 0.162671 7.1779e-06
5:159268879 C A 0.611047 1.5946e-05
5:159272335 C T 0.148732 7.3722e-06
5:159272871 A G 0.111953 2.1063e-05
5:159282859 A G 0.074497 -5.1188e-06
5:159283689 C T 0.532766 -3.0457e-05
5:159283738 C T 0.202123 -5.2849e-06
5:159284727 T C 0.113710 1.6729e-05
5:159287778 A G 0.033189 -1.1762e-05
5:159288452 T C 1.301336 6.1930e-06
5:159289824 C T 0.219316 -2.6062e-06
5:159291620 G A 1.499621 3.1743e-06
5:159292237 T C 0.067667 -2.2329e-07
5:159296635 C T 0.090153 1.6409e-05
5:159302276 T C 0.044969 6.9483e-06
5:159304502 C T 0.099135 -4.8429e-06
5:159304534 C A 0.145900 -3.7421e-05
5:159309073 T C 0.025917 6.5996e-06
5:159309698 G A 1.388233 -1.9773e-05
5:159313148 C T 0.630715 -1.0733e-06
5:159313226 C A 0.146390 -6.5149e-06
5:159318162 G A 0.020448 6.9180e-06
5:159323156 G A 0.073732 9.7954e-06
5:159323677 G T 0.136401 -2.4590e-06
5:159326808 G A 0.113989 -1.0372e-05
5:159327344 T C 0.381657 -2.7819e-05
5:159331360 G A 0.056277 6.8764e-06
5:159340539 G A 0.054047 -3.4246e-05
5:159341032 G A 0.127891 1.9775e-05
5:159343496 T C 0.037289 -2.4251e-06
5:159344446 T C 0.066616 6.3377e-06
5:159344461 A G 0.354173 2.3499e-05
5:159345006 C A 0.072481 1.9057e-05
5:159345465 T C 0.047455 -3.1691e-06
5:159348443 A G 0.698436 2.4368e-05
5:159348898 G T 0.116886 -1.8307e-05
5:159350741 C G 0.041631 -3.4392e-05
5:159351460 T C 0.153254 -3.0463e-05
5:159354775 T C 1.007027 1.5619e-06
5:159358564 A G 0.037687 -1.7345e-07
5:159363070 A G 0.575128 -1.9230e-05
5:159363996 C A 0.079964 1.3182e-05
5:159368440 C T 0.312226 -2.0156e-05
5:159378807 C T 0.037452 -4.3974e-06
5:159380768 T G 0.091561 9.7202e-06
5:159381481 A C 0.630626 1.0811e-05
5:159390877 T C 0.619597 1.4628e-05
5:159391811 C A 0.275358 -1.8589e-06
5:159392576 G A 0.032332 1.6459e-06
5:159392694 C T 0.074038 -1.3295e-06
5:159405905 T G 0.135534 -4.6600e-06
5:159407316 T C 0.145495 -1.2241e-05
5:159408997 G A 0.071420 -4.3451e-06
5:159410017 C T 0.121051 9.1237e-07
5:159414435 T C 0.053871 1.1054e-06
5:159417158 A G 0.298147 -3.5400e-05
5:159418581 T C 0.021902 8.0005e-07
5:159420405 T C 0.073399 3.0284e-06
5:159424526 A C 0.110515 1.7407e-05
5:159428847 C T 0.081461 2.2446e-06
5:159436546 T C 0.037694 1.6931e-05
5:159444199 G A 0.070805 -2.4049e-06
5:159446458 G A 0.265802 -5.5574e-05
5:159453329 G T 0.183655 -5.4248e-05
5:159461983 C T 0.143381 -3.2563e-05
5:159462422 C T 0.365576 -9.4711e-06
5:159463687 T C 0.087970 1.0706e-05
5:159464750 T G 1.967732 -8.3744e-06
5:159488365 A G 0.101838 -6.4831e-07
5:159489455 T C 0.127687 2.1921e-05
5:159497865 A G 0.083071 3.8350e-06
5:159498320 G A 1.185114 2.2434e-05
5:159518755 A G 0.025312 -4.2222e-06
5:159520661 C T 0.168805 -1.8156e-05
5:159530846 C T 0.060279 3.2062e-06
5:159542209 C G 0.121003 2.1536e-05
5:159554434 A G 0.134133 1.6610e-05
5:159570964 G T 0.079733 -2.9986e-06
5:159578628 G A 0.080933 -1.1756e-05
5:159592744 A G 1.559856 -1.3733e-05
5:159596388 T C 0.114091 -3.6879e-05
5:159600282 A G 0.326577 4.5392e-06
5:159613774 G A 1.330616 -1.7361e-05
5:159621856 T C 0.478505 3.5278e-07
5:159625177 T C 0.096613 -1.2126e-05
5:159636703 T C 0.380053 -3.0420e-06
5:159637815 G A 0.104511 1.6412e-05
5:159638777 A C 1.821033 5.8674e-06
5:159646094 G A 0.855072 -1.5859e-06
5:159653669 T C 0.426841 1.3938e-05
5:159653902 C T 0.048002 -5.7892e-05
5:159657811 A G 1.769982 3.8310e-06
5:159657828 T G 1.293836 -3.7184e-06
5:159659262 A G 0.076329 4.5482e-05
5:159661249 A C 0.393380 -3.1991e-07
5:159663465 T C 0.483057 3.3466e-06
5:159664949 T C 0.414697 1.5818e-05
5:159668331 C G 1.818820 2.3548e-05
5:159670510 C T 0.072661 -1.0651e-05
5:159677743 A C 0.221515 -1.4784e-05
5:159679199 C A 0.024312 2.0261e-05
5:159682737 G A 0.142079 2.6636e-06
5:159686503 A G 0.066171 -1.4874e-05
5:159686752 T C 0.024295 3.3161e-06
5:159687436 T C 0.161672 4.0952e-06
5:159689936 T C 0.080943 1.0095e-05
5:159693842 G A 1.588258 -2.1077e-05
5:159694390 G A 0.091945 2.0851e-05
5:159695154 T C 0.107125 -1.8209e-05
5:159699709 C A 0.355479 -1.4551e-05
5:159701708 G A 0.228567 1.3242e-05
5:159716792 C T 0.150901 -1.0646e-05
5:159718987 T C 0.195602 -7.0904e-06
5:159722874 A G 0.238491 9.7420e-06
5:159723626 T C 0.053041 1.9932e-05
5:159724930 T C 0.058365 -7.9937e-06
5:159726719 C T 0.396953 5.5401e-06
5:159733712 A G 0.169029 7.3496e-06
5:159734221 A G 0.030979 -1.6938e-06
5:159736044 G A 0.565278 6.1283e-06
5:159736411 C T 1.699711 -1.5266e-05
5:159736445 T C 0.804391 1.3358e-05
5:159738488 C T 0.057712 7.2038e-06
5:159740810 T C 0.028555 -1.4222e-05
5:159744304 T C 0.068751 1.9788e-05
5:159751266 C T 1.284518 1.4685e-06
5:159763159 G A 0.106210 2.6335e-06
5:159765486 T C 1.027386 3.2591e-06
5:159775741 A G 1.479440 -1.2423e-05
5:159783601 G A 0.092955 -1.5011e-05
5:159784694 G T 1.892967 1.4782e-07
5:159789092 T C 0.975973 -1.9505e-05
5:159791599 T C 0.023316 -2.0391e-06
5:159794253 C T 0.211241 7.5992e-06
5:159796182 A G 1.669551 -2.4220e-06
5:159802272 G T 0.110263 8.6767e-07
5:159807173 C T 0.022344 1.0291e-05
5:159811374 A T 0.885120 -3.8015e-06
5:159820931 A C 0.197037 1.5480e-05
5:159832250 G A 0.690705 -3.2602e-06
5:159832551 C T 0.043409 -5.8339e-07
5:159836278 A G 0.088103 -1.1588e-05
5:159840688 C T 1.494749 -1.4445e-05
5:159840980 C T 0.023024 1.5183e-05
5:159842673 C T 1.692435 -1.1913e-06
5:159847080 A G 0.555300 -3.0420e-06
5:159849586 G A 0.276518 1.5200e-05
5:159851211 C G 1.972091 1.6758e-05
5:159854278 G T 1.508022 -1.5602e-05
5:159856529 G A 1.500427 -1.9433e-05
5:159857545 T C 0.124634 3.1079e-06
5:159861510 C T 0.416546 1.5080e-05
5:159863072 A G 0.057906 4.0024e-06
5:159867647 T C 0.392323 -8.1310e-06
5:159870611 A G 1.244818 3.8543e-05
5:159876888 G A 1.646435 3.0451e-05
5:159879978 C T 0.868250 -1.2943e-05
5:159880356 T C 0.195541 -1.5554e-05
5:159883652 C T 1.911339 4.6675e-06
5:159888177 A G 0.175390 5.3047e-06
5:159889441 C T 0.167003 1.3357e-05
5:159893954 A G 0.040556 -7.9805e-06
5:159893985 G A 0.047920 9.1678e-06
5:159897256 G T 0.070291 -2.5141e-05
5:159898627 T C 1.540052 -2.0660e-06
5:159898929 A G 0.062972 -6.9760e-06
5:159906550 G A 0.026070 -1.8313e-06
5:159911506 A C 1.530943 -1.0401e-06
5:159912839 G A 0.032560 -7.2920e-06
5:159913603 C T 0.378220 1.6574e-06
5:159922325 T G 0.023330 1.2898e-06
5:159936449 G A 0.119677 1.0613e-05
5:159936793 G A 0.117576 3.3363e-06
5:159937215 G A 0.342457 3.6732e-05
5:159938419 A G 0.070947 -6.1105e-06
5:159943394 C T 0.022075 -1.3664e-05
5:159949163 C T 0.369479 2.4380e-05
5:159955558 G A 0.051908 -1.7891e-06
5:159961053 T C 0.163089 -2.1911e-06
5:159962497 C G 0.045955 -1.7338e-05
5:159966169 C A 0.995244 1.4218e-05
5:159966924 G A 0.242516 -9.2253e-07
5:159969455 C T 1.209534 -8.4256e-08
5:159972093 C T 0.045918 1.3212e-05
5:159973834 C T 0.170940 6.2346e-07
5:159975042 C T 0.961242 -3.5920e-05
5:159975918 G A 0.021205 -5.1319e-06
5:159976624 G A 0.157888 -6.9921e-07
5:159982562 C A 0.103705 1.4434e-05
5:159984570 T C 0.036504 -8.8290e-06
5:159992697 T C 0.178174 2.7938e-05
5:159993525 A G 0.046761 2.6570e-06
5:159995596 A G 0.673243 -2.0285e-05
5:159997128 T C 0.459428 -6.7008e-05
5:159997552 T G 0.031476 1.2036e-05
5:160003427 G A 0.047706 -1.3473e-05
5:160017331 A G 1.607310 4.6337e-05
5:160018782 C T 0.205584 -4.2987e-06
5:160027682 G A 0.062128 5.5278e-06
5:160028578 C T 0.143643 2.8689e-06
5:160036216 C T 0.039914 -1.0224e-05
5:160040969 T C 0.033376 1.1019e-06
5:160041343 T C 0.088239 -1.3845e-05
5:160044076 A C 0.086811 -1.1337e-05
5:160047759 T C 0.046057 -1.1691e-05
5:160055820 G A 0.193062 -9.3964e-07
5:160058162 A G 1.682361 2.3808e-05
5:160059683 C T 0.068323 -2.7460e-06
5:160061565 A C 0.041784 5.3291e-07
5:160068511 A G 0.035487 2.1451e-07
5:160082314 C T 0.082435 2.3878e-05
5:160084059 A G 0.036191 1.1260e-05
5:160092148 G A 1.730894 -6.5640e-07
5:160097496 G A 1.626808 6.4913e-06
5:160099870 G T 1.449992 -1.1253e-06
5:160109216 C T 1.922287 -9.3180e-07
5:160111948 C T 0.031370 8.1383e-06
5:160113679 T C 1.415302 -1.9364e-05
5:160114238 A G 0.102923 -1.4608e-05
5:160118748 A G 0.310672 2.2548e-05
5:160127933 T C 0.053234 3.7166e-06
5:160150545 A G 1.502382 1.0210e-05
5:160156256 A G 1.283239 3.1787e-06
5:160167496 T C 0.146356 1.3466e-05
5:160173283 G T 0.501348 6.8136e-06
5:160178864 G A 0.098758 1.8442e-05
5:160179371 C T 0.037986 -3.0602e-05
5:160181596 G A 0.055142 -3.8548e-06
5:160185418 G A 0.026590 -2.7191e-06
5:160185424 A C 1.056346 5.5937e-06
5:160187078 T C 0.337436 -9.1726e-07
5:160193979 A G 0.028117 1.2623e-05
5:160194191 C T 0.024275 -1.2058e-05
5:160197013 A G 0.281519 2.1446e-05
5:160197584 T C 0.812524 -9.1645e-06
5:160198107 G A 0.142048 2.5009e-07
5:160198590 A G 0.092003 -8.3779e-06
5:160202089 T C 0.078597 -1.3659e-05
5:160207231 G A 0.045843 6.6931e-06
5:160212114 G A 0.456651 -3.9950e-06
5:160215034 G A 0.213237 -9.4510e-06
5:160217258 T C 0.125341 9.0248e-06
5:160218916 G C 0.035970 -1.9976e-06
5:160227540 C T 0.029691 1.2128e-05
5:160228077 C T 0.086502 7.7958e-06
5:160231994 A C 0.329701 2.7595e-05
5:160233756 A G 0.148378 -1.9512e-06
5:160238038 C G 0.044762 1.0638e-05
5:160238552 G C 0.086267 6.8826e-06
5:160247945 C T 0.046200 4.4547e-06
5:160253908 A G 0.089249 -1.2150e-05
5:160273974 G A 0.239477 -8.2073e-06
5:160275493 C T 0.281634 -2.5173e-05
5:160277771 C A 1.406860 1.2205e-05
5:160278107 T G 1.656366 1.8785e-05
5:160313629 C T 0.276123 -7.2396e-06
5:160315446 T G 0.246299 6.8022e-06
5:160316607 C A 0.045639 2.7517e-07
5:160316965 A C 0.049236 1.3449e-06
5:160325099 A G 1.079804 2.1228e-05
5:160331001 G A 0.243553 1.0833e-05
5:160331497 C T 1.062482 -1.5449e-06
5:160333436 C T 0.669976 -2.2075e-05
5:160337126 C T 0.347717 2.3143e-05
5:160337367 C T 0.035606 -3.2425e-07
5:160340056 T C 0.099112 8.2450e-06
5:160340961 T C 0.062383 -9.5691e-06
5:160344158 T C 0.062203 -1.2286e-05
5:160361187 T C 0.077431 9.1146e-06
5:160367671 T G 0.338714 2.0470e-05
5:160368057 T C 0.458027 5.0364e-06
5:160375241 C T 0.229689 -3.8955e-05
5:160379196 T A 0.020678 -9.5522e-06
5:160380401 A G 0.658178 1.0963e-05
5:160381621 A G 0.114982 -2.7893e-05
5:160387150 A G 0.844186 -7.9272e-06
5:160387941 T G 0.132556 3.4159e-06
5:160390512 G A 0.129873 -1.2288e-05
5:160390673 A G 0.088701 -5.9325e-06
5:160394879 G A 0.031346 -1.9297e-05
5:160395979 C A 0.822890 -1.6645e-06
5:160396816 G A 0.540069 -3.1835e-06
5:160398543 C T 0.051320 -3.1821e-05
5:160401997 G A 0.030765 2.0366e-05
5:160412572 C T 0.072175 -1.6711e-05
5:160413666 G A 0.038098 -1.1076e-06
5:160415071 T G 0.119657 -1.3202e-05
5:160431809 C T 1.330266 5.3398e-06
5:160435358 C T 0.021626 -1.6863e-05
5:160443509 C T 0.093162 4.4879e-06
5:160444941 G A 0.793604 -1.9953e-05
5:160448591 C T 0.030867 5.5195e-06
5:160453756 T C 1.481258 2.3388e-06
5:160473066 G T 0.209415 3.0314e-06
5:160473343 T C 0.135765 -2.6100e-05
5:160475035 A G 0.047088 1.3278e-05
5:160490843 T G 0.050304 -4.4391e-06
5:160491759 T G 0.062689 -2.7251e-05
5:160497474 C G 0.067017 1.6422e-05
5:160505241 C A 0.536121 -6.7986e-07
5:160505479 T G 0.103232 -1.0756e-05
5:160511709 T C 1.413449 -2.1759e-05
5:160513730 A G 0.163715 -3.1600e-05
5:160514016 C A 0.168417 5.6625e-06
5:160527829 G A 1.433253 -1.7003e-07
5:160537025 T C 1.087807 7.2383e-06
5:160549695 A G 0.294241 -7.2338e-06
5:160564030 C T 0.954327 7.1066e-07
5:160565701 T C 0.031948 -1.7898e-05
5:160565853 G T 0.129520 -3.5317e-06
5:160569820 A G 0.022327 -8.2821e-06
5:160576053 T C 0.126616 9.0691e-06
5:160585849 C T 0.047336 1.0317e-05
5:160598944 C T 0.102491 -4.1601e-06
5:160606318 T C 1.317006 -1.3435e-05
5:160607288 A C 0.080926 -1.1639e-05
5:160616326 T C 0.136122 1.9237e-05
5:160619265 T C 0.073314 -9.0826e-06
5:160621772 A C 0.057233 -1.2921e-05
5:160622491 G T 0.423193 2.1113e-05
5:160625118 G T 0.113064 -6.4816e-07
5:160630134 C T 1.773490 -2.1469e-05
5:160633163 C A 0.922515 1.6273e-05
5:160638190 T C 0.038595 4.2489e-06
5:160644218 G A 1.544682 -1.7027e-05
5:160644424 C T 0.050239 1.1364e-06
5:160645259 T C 0.029014 1.9788e-05
5:160647875 G T 0.196639 2.0585e-06
5:160653750 T C 0.069788 1.8210e-05
5:160661861 C T 0.093502 -3.4223e-06
5:160684920 G T 0.166207 -8.2557e-06
5:160692703 T C 0.023221 -1.3470e-06
5:160702643 C T 1.900423 7.8930e-06
5:160703125 T C 0.282345 -5.1607e-06
5:160704675 C T 0.145536 1.1103e-05
5:160709614 G C 1.604924 -1.2743e-05
5:160715499 G A 0.040064 -1.3500e-05
5:160723914 A G 0.106010 3.7118e-06
5:160728170 T C 0.279962 -1.5112e-05
5:160739709 C T 0.130934 4.3764e-06
5:160763967 T C 0.030173 -1.3606e-05
5:160764147 A C 0.076979 -7.5813e-06
5:160765325 T C 0.030520 4.4403e-07
5:160784052 A G 1.478641 3.6371e-05
5:160795977 G T 0.040951 -1.0323e-05
5:160799789 C T 0.034046 -7.5719e-06
5:160803417 G A 1.977636 8.5445e-06
5:160809807 G A 0.067299 1.1987e-05
5:160811405 A G 0.066708 1.3530e-06
5:160831867 C T 0.506040 1.2178e-05
5:160832211 A G 1.603938 3.3043e-05
5:160833871 G A 1.765548 4.6157e-05
5:160837708 T C 0.027467 5.7148e-06
5:160858830 A G 0.115686 -4.0176e-06
5:160872811 A G 0.063019 -2.1660e-05
5:160875593 G A 0.030384 -4.2334e-06
5:160878443 T C 0.666114 -1.7656e-05
5:160889234 A G 0.234686 1.2363e-06
5:160889956 G A 0.161356 5.4248e-06
5:160910212 A G 1.450456 3.0834e-05
5:160910916 T C 0.093930 -1.1613e-05
5:160911968 C T 0.549041 -3.9200e-05
5:160914788 A G 0.027120 1.1139e-05
5:160915500 A G 0.058310 1.4636e-05
5:160935742 C T 0.058246 -1.7441e-05
5:160953901 T C 0.634563 -4.1289e-05
5:160956845 A G 0.074456 3.4284e-06
5:160963240 T G 0.155283 -1.6926e-05
5:160987897 T C 1.177583 3.0188e-05
5:160988969 G C 0.656543 -4.1546e-05
5:160994805 T G 0.117409 -8.4267e-07
5:160996145 C T 0.074572 6.7566e-07
5:160999365 A G 0.161658 -1.6197e-05
5:161003020 C A 0.718580 -9.8959e-06
5:161008001 T C 0.424634 -1.5098e-05
5:161008631 G A 0.078611 -1.0393e-05
5:161010031 C T 0.054543 1.1426e-05
5:161041048 C T 0.049892 1.4857e-05
5:161052387 T C 0.396144 -5.7965e-06
5:161062176 C A 0.069010 9.7171e-06
5:161112050 A T 0.053268 1.6726e-05
5:161113004 A G 0.526599 1.0297e-06
5:161115889 T C 0.334804 -4.5253e-05
5:161116672 T C 0.025505 6.5813e-06
5:161118630 G A 0.055213 -1.2614e-05
5:161119125 G C 1.147661 4.2475e-05
5:161121147 G A 0.048301 -7.4286e-07
5:161128627 T C 0.141626 -1.8064e-07
5:161132478 G A 0.152530 -1.4834e-05
5:161155667 C T 0.043797 -1.6437e-05
5:161180562 A G 0.020236 3.6011e-06
5:161183458 G A 0.170793 -8.1388e-06
5:161202358 G A 0.463454 -1.1533e-05
5:161219417 T C 0.028123 8.5541e-06
5:161224146 C G 0.184814 5.3543e-06
5:161228910 T C 0.598947 9.0582e-06
5:161233869 C T 0.247045 1.2656e-05
5:161235592 T C 0.044793 -3.0284e-05
5:161249318 C T 0.184709 -2.0032e-05
5:161257163 G T 0.063345 -1.9754e-06
5:161258322 T C 0.027991 8.1203e-06
5:161260158 T C 0.077931 1.0246e-05
5:161260580 A G 0.028178 1.5808e-05
5:161261725 A G 0.663686 -2.0626e-06
5:161274224 G A 0.405677 -2.2910e-06
5:161289292 A T 0.107706 -1.6374e-05
5:161300806 A G 0.759116 6.2355e-06
5:161312479 A G 0.025138 1.0199e-05
5:161318401 C T 0.092955 -1.6213e-06
5:161339131 C T 0.279680 6.3319e-06
5:161344092 C T 0.025709 -6.5561e-06
5:161354610 T G 0.048172 1.2368e-05
5:161361052 T C 1.510266 1.2198e-05
5:161386547 C T 0.073263 2.6036e-06
5:161388847 A G 0.027212 2.0770e-05
5:161390022 C A 0.209120 4.1165e-05
5:161390744 C T 0.352014 -2.9522e-05
5:161408245 T G 0.078866 7.6681e-06
5:161416673 A G 0.025104 1.9039e-05
5:161419004 T C 0.109916 8.4239e-06
5:161421094 A G 0.029099 -1.4371e-05
5:161433408 T C 0.084453 -2.9014e-06
5:161440944 A G 0.062064 -3.1126e-05
5:161447161 A G 0.136486 -1.6987e-05
5:161453718 T C 1.153910 1.4379e-05
5:161454420 G A 0.030585 -1.6581e-05
5:161465366 T C 0.258570 -1.1709e-05
5:161467110 T G 0.415424 -1.6954e-05
5:161472432 C T 1.832532 -8.8884e-06
5:161480935 G T 0.074840 1.1692e-05
5:161481101 T C 0.305773 -2.0329e-05
5:161484328 C T 0.085268 -4.6933e-05
5:161486055 C A 1.901252 -3.2981e-06
5:161489983 C A 0.095603 2.7422e-05
5:161492577 T C 0.066470 7.7610e-06
5:161497050 C T 0.434688 1.7227e-05
5:161501647 A G 0.046724 1.7674e-06
5:161503510 T C 0.066606 -2.0290e-05
5:161503742 T G 0.127487 -5.3871e-05
5:161508099 G T 0.045632 -3.6923e-05
5:161513581 G A 0.035919 -6.9447e-07
5:161516403 A G 0.277130 -9.6127e-06
5:161518984 G A 0.880472 4.0532e-05
5:161527504 T C 0.025703 -4.0784e-06
5:161529369 T C 1.162280 -2.4865e-05
5:161530417 T C 1.607885 -2.2358e-05
5:161533433 T G 0.226319 -4.5314e-06
5:161539027 C G 0.136112 5.2179e-06
5:161562020 A G 0.027909 1.1894e-05
5:161571700 G A 0.285116 1.5083e-06
5:161587045 G A 0.041104 1.0234e-05
5:161600375 A G 0.242955 3.4622e-05
5:161603200 A G 0.726943 2.1473e-05
5:161604254 T G 0.078920 -1.6858e-05
5:161610196 C T 0.020678 -1.6162e-05
5:161613694 A C 0.056298 3.4340e-06
5:161615430 G A 0.890985 2.7646e-05
5:161617808 T C 0.035532 -2.3315e-05
5:161622431 A G 0.258624 -2.9454e-06
5:161633040 A G 0.332533 1.1182e-05
5:161635322 T C 0.044408 -2.5501e-05
5:161641190 A G 0.060350 1.1386e-05
5:161650252 A G 0.333407 -2.9787e-06
5:161652589 T C 0.067228 -2.6105e-05
5:161653612 T C 0.804925 -5.4422e-07
5:161655962 A G 0.165762 3.9339e-06
5:161658034 C A 0.031731 -1.1553e-05
5:161666181 T G 0.241571 -1.4673e-06
5:161666253 T C 1.168315 9.6954e-06
5:161668562 G A 1.384166 5.6057e-06
5:161677896 A G 0.097843 -2.1167e-07
5:161680565 G A 0.133633 1.2442e-05
5:161683331 A G 0.074579 -3.4399e-06
5:161684938 C T 0.400095 2.5323e-06
5:161686279 G A 1.049665 1.2300e-05
5:161696396 T C 0.129822 2.8219e-05
5:161697175 T G 0.128265 -1.3742e-05
5:161697670 C A 0.092652 -3.6590e-05
5:161702081 T C 0.168788 1.8667e-05
5:161702316 T G 0.412541 -1.1025e-05
5:161712882 A G 1.887054 -8.9591e-07
5:161714564 G A 0.045374 1.5249e-05
5:161715030 G A 0.231494 -7.7742e-06
5:161721212 T C 0.035005 7.6706e-07
5:161721886 T C 0.079845 -1.9804e-05
5:161722695 A G 1.272363 -1.5733e-06
5:161727215 T C 0.091877 -1.2854e-05
5:161735419 A G 0.041916 1.1674e-05
5:161735483 C T 0.271758 2.0124e-05
5:161737905 A G 0.344351 -7.6971e-06
5:161744192 G A 0.024088 1.6793e-05
5:161746923 T C 0.422214 -5.5657e-06
5:161766003 A G 0.237151 1.7712e-06
5:161776904 T G 0.082609 -5.1708e-06
5:161790133 G A 1.183478 3.3776e-06
5:161803328 T C 0.228070 5.8260e-06
5:161806608 A G 0.287292 -5.0329e-05
5:161809908 A G 0.295394 -5.4684e-05
5:161813705 T C 0.041502 -1.0552e-05
5:161815374 G T 0.074218 -1.0302e-05
5:161817246 C T 0.060105 4.4555e-06
5:161829942 A C 0.098955 -1.2690e-06
5:161837335 C T 0.534680 3.7377e-05
5:161837685 A G 0.352810 -5.8056e-05
5:161844132 G T 0.339425 -7.7576e-05
5:161847794 C T 0.338554 -7.6972e-05
5:161854444 G C 0.040118 -1.6814e-05
5:161855035 G A 0.040988 -1.5415e-05
5:161855861 C T 1.866693 1.5082e-05
5:161858236 G A 0.052208 4.6621e-07
5:161861784 T C 0.302384 -5.8000e-05
5:161861914 T C 0.069010 -3.8416e-05
5:161868013 A G 1.557965 6.4440e-05
5:161868856 A G 0.030031 -3.5927e-07
5:161871112 G A 0.063835 1.4747e-06
5:161877193 C A 0.071665 -4.0234e-06
5:161879173 T G 0.063400 4.5147e-05
5:161884695 T G 0.243570 2.1355e-05
5:161885525 T C 0.029072 3.5322e-06
5:161887059 A G 0.101441 -3.2364e-05
5:161894838 C T 0.051317 -4.4470e-07
5:161896883 A G 1.749559 9.0492e-07
5:161897136 T C 0.305515 -1.2977e-05
5:161906918 T C 1.690161 -5.1150e-07
5:161915163 T C 0.029544 -4.0850e-07
5:161925029 T C 1.747907 1.7639e-05
5:161941325 C T 0.187011 -2.8111e-05
5:161944793 T G 0.029072 -8.4826e-06
5:161952932 A T 0.229206 -1.4348e-05
5:161965242 A C 0.212492 -7.4616e-07
5:161974950 C T 0.265489 -2.4779e-05
5:161977715 C T 0.026882 3.9535e-07
5:161992776 T C 0.053537 1.2071e-05
5:161995156 T C 0.578752 -1.2792e-05
5:162016630 C T 0.101009 8.0312e-06
5:162020815 C T 0.082198 -2.3402e-06
5:162035247 G A 0.319662 4.6213e-06
5:162040599 T C 0.026226 -5.5443e-06
5:162043995 T C 1.835945 -1.3176e-06
5:162063981 A G 0.028297 7.2838e-06
5:162078276 T C 0.048934 2.2174e-05
5:162079920 G A 0.179997 -4.0011e-05
5:162083518 A G 0.840871 7.3284e-06
5:162085254 T G 0.340934 2.6886e-05
5:162086807 T C 0.194177 1.0876e-06
5:162089562 A C 0.273842 -1.6878e-05
5:162095430 A G 0.157487 1.8443e-05
5:162100594 C T 0.141518 1.1416e-05
5:162101106 G A 0.427341 -6.6202e-06
5:162102008 A G 0.120415 7.6646e-06
5:162104241 A C 1.696804 -9.8013e-06
5:162106333 C T 0.062377 5.8088e-05
5:162106527 C T 1.123097 -3.1855e-05
5:162108705 G A 0.250635 -1.0298e-05
5:162117672 T C 1.582509 5.0481e-06
5:162117712 A T 0.028661 -1.3467e-05
5:162128811 C T 0.260175 -6.5744e-06
5:162141613 T C 0.117709 -7.4918e-05
5:162148479 A G 0.056587 1.5030e-05
5:162153523 A G 0.166404 1.5051e-05
5:162156528 C T 0.054574 -1.0553e-05
5:162164652 C G 0.047414 -7.3619e-06
5:162172467 A C 1.583685 5.9920e-06
5:162178983 T C 0.055438 -1.4613e-05
5:162179832 G T 0.628600 -2.1956e-05
5:162181356 A G 0.090136 -4.6837e-05
5:162187646 A G 0.327400 -2.7191e-05
5:162202314 G A 0.076788 4.3235e-06
5:162211967 A G 0.510358 -8.2076e-07
5:162213246 A G 0.399979 -4.5855e-06
5:162214859 G A 1.975283 7.3292e-06
5:162223543 G A 0.147539 2.0583e-05
5:162230095 G C 0.967066 -2.1301e-06
5:162230498 C A 1.887891 1.0468e-05
5:162233596 G T 0.052483 2.6213e-06
5:162245309 G A 0.021460 -2.4217e-06
5:162249292 A G 0.039798 -4.6865e-06
5:162255035 A C 0.104681 7.7062e-06
5:162255231 C T 0.066208 -1.7384e-06
5:162255652 G A 0.967770 -2.9604e-06
5:162256174 T C 0.024866 -2.7442e-05
5:162263273 A G 0.156919 -9.9776e-06
5:162267912 A G 0.069829 4.9273e-05
5:162272254 T G 0.031112 -9.6466e-06
5:162272357 C G 0.044201 1.3966e-05
5:162281276 G A 0.035355 2.9383e-06
5:162281930 T G 0.039176 2.5486e-05
5:162285906 G T 0.473503 -2.8445e-05
5:162286006 T C 0.756763 -5.6082e-06
5:162289591 C T 0.121115 -1.8256e-05
5:162292393 C T 1.501066 -1.4224e-06
5:162298167 G A 0.045415 -8.8418e-07
5:162302395 G A 1.032557 9.4034e-06
5:162306384 G A 0.025900 -1.4453e-05
5:162314049 A G 0.061880 2.1633e-05
5:162323772 T C 0.045391 -8.6504e-06
5:162331581 C T 0.078060 2.5425e-05
5:162335211 A G 0.063101 -1.4481e-06
5:162339295 G A 0.390670 -2.4127e-05
5:162350385 G A 0.292188 1.0438e-05
5:162357695 G A 0.859944 -1.7920e-05
5:162362041 A G 0.032278 -6.4353e-06
5:162364722 G A 0.076629 4.7584e-06
5:162369471 G A 0.271061 -2.1529e-05
5:162371114 G A 0.991215 -1.8255e-06
5:162373005 G A 0.093393 -3.3452e-05
5:162379308 C T 0.064831 1.6311e-06
5:162380260 A G 0.318689 -1.5879e-05
5:162381052 A G 0.146135 -3.8327e-07
5:162381246 T C 0.504812 -4.5212e-06
5:162385949 G T 0.219622 -7.6670e-06
5:162386324 T G 0.318417 2.3785e-05
5:162387260 G A 0.065249 -1.2132e-05
5:162389158 T C 0.288563 -1.6040e-05
5:162406063 G C 0.125205 -1.0168e-05
5:162412340 G A 1.583056 2.3108e-05
5:162413750 C T 0.065195 -1.6128e-05
5:162416571 G T 1.447471 3.5949e-05
5:162426738 C T 0.510650 2.1577e-05
5:162428293 T C 0.051327 7.4140e-06
5:162434083 C T 0.033655 -8.7345e-06
5:162434152 C T 0.037323 2.2842e-05
5:162443264 T C 0.175601 -5.8136e-06
5:162444591 C T 0.999310 1.1242e-05
5:162465994 T C 0.022327 6.1451e-06
5:162466057 A C 0.081161 2.3901e-05
5:162481765 G A 0.124410 3.2868e-06
5:162494873 A C 0.070152 -2.5503e-06
5:162499589 G A 1.215457 5.8523e-06
5:162511267 C A 0.083265 -3.7275e-06
5:162531172 T C 0.691068 -8.3097e-06
5:162533395 A G 0.050950 -1.4315e-05
5:162536425 C T 0.074191 -2.9236e-06
5:162542037 G A 0.170858 -1.8922e-05
5:162553539 T C 1.953929 -1.3974e-05
5:162556570 G A 1.059660 -4.8062e-06
5:162563534 G A 0.078352 6.3600e-06
5:162571795 A C 0.091482 -2.1865e-07
5:162571983 T C 0.088157 -4.8421e-06
5:162572062 T C 0.181833 -6.0343e-06
5:162586611 G T 1.108805 -1.1206e-05
5:162591145 C A 0.124379 -6.0355e-07
5:162604389 C T 1.330572 -1.6969e-05
5:162613006 A G 0.022320 8.7549e-07
5:162613154 G A 0.054594 2.4031e-05
5:162613846 A G 0.075636 1.6706e-05
5:162619045 G C 0.093267 -2.1616e-05
5:162620413 A G 0.154226 -3.8873e-06
5:162621222 G C 1.686581 -1.2390e-05
5:162621789 A C 0.930593 -1.3675e-05
5:162624190 G C 0.210653 -1.5954e-05
5:162627619 C T 0.029609 1.0599e-05
5:162628489 G A 0.093906 8.0227e-06
5:162629270 G A 0.281203 7.7893e-06
5:162632906 G A 0.034923 -1.0997e-05
5:162633005 C T 0.764725 -4.1682e-06
5:162633608 A G 0.111266 -2.1660e-05
5:162634708 A G 0.025131 1.9834e-05
5:162635417 A G 0.149922 5.3481e-06
5:162650793 A G 0.934944 1.2390e-06
5:162652285 A G 0.037668 -3.1396e-05
5:162653096 C T 0.043582 3.3082e-05
5:162655464 C T 0.102243 -1.3220e-06
5:162655909 T C 1.108862 -1.0152e-05
5:162657161 G A 0.096334 -1.8683e-05
5:162659865 T C 0.249295 -1.0108e-05
5:162661036 A G 0.040301 1.4934e-05
5:162668634 T C 0.683014 4.8694e-06
5:162676713 G A 1.136187 -2.4505e-05
5:162678129 T C 0.037660 -8.7479e-06
5:162679858 T C 1.789242 -1.8458e-05
5:162679883 C T 0.187990 -1.2344e-05
5:162684658 G A 0.055506 -2.5082e-05
5:162699666 T C 0.223872 -9.4149e-06
5:162699752 A C 0.066582 6.5618e-06
5:162700905 A G 0.062390 -3.5167e-06
5:162722645 T G 0.037554 1.5443e-05
5:162727822 C T 0.499818 -1.7780e-05
5:162729588 A G 0.113241 1.8706e-05
5:162732021 G A 0.155797 -2.9807e-06
5:162732792 G T 0.979200 1.6280e-05
5:162732988 G A 1.700714 4.1602e-06
5:162738470 T G 1.169457 1.4354e-05
5:162746934 G A 0.031034 1.6163e-05
5:162752132 T C 0.103963 -2.0277e-05
5:162755647 A G 0.251165 -1.7486e-05
5:162760946 A G 0.444316 -2.2026e-05
5:162761012 C T 0.057712 4.3206e-06
5:162770762 C T 0.026386 7.9183e-06
5:162772648 A G 1.734865 1.3086e-05
5:162774346 A G 0.205210 -8.2357e-06
5:162777764 T C 0.911462 -6.9509e-08
5:162779632 G A 0.560321 9.8300e-06
5:162786739 G C 0.023455 -8.1334e-06
5:162792248 G A 0.056882 -1.1402e-05
5:162796184 C T 1.493777 1.0410e-05
5:162796595 C G 0.108845 -1.0873e-05
5:162802489 T G 0.116696 -2.8101e-05
5:162803258 G T 0.056818 5.5686e-06
5:162814231 T C 0.106428 -1.0777e-05
5:162819235 C T 0.248360 1.1937e-05
5:162827675 T C 1.914253 4.4300e-06
5:162835160 G A 0.189176 2.7172e-06
5:162836090 G T 0.580414 -1.1624e-05
5:162836439 T C 0.078577 1.0766e-05
5:162841722 C T 0.926356 5.0988e-06
5:162848962 T C 0.046826 -7.4982e-06
5:162858808 T C 0.046700 -1.0253e-05
5:162868905 C A 0.023925 3.2147e-05
5:162877645 C T 0.102763 2.8965e-06
5:162880081 C T 0.025121 -5.1964e-06
5:162882959 A G 0.422462 -2.7623e-06
5:162896650 T C 0.213509 2.0820e-05
5:162901156 A G 0.102484 2.7606e-06
5:162902516 C T 0.487004 -1.1378e-06
5:162909716 T C 0.474636 -4.3954e-06
5:162911075 A C 0.258662 2.8482e-06
5:162916413 T C 0.394359 -1.7664e-06
5:162916629 T C 0.064219 6.0668e-06
5:162920974 C T 0.258081 -1.2509e-05
5:162922683 G A 0.044099 -1.5337e-06
5:162930287 G T 0.044259 -1.4883e-05
5:162930747 C T 0.659933 4.3421e-06
5:162938043 G A 0.074711 -8.5519e-06
5:162941739 G T 0.295472 -9.8451e-06
5:162948193 C T 1.159934 1.2582e-05
5:162948205 C T 0.030996 -2.4601e-05
5:162950024 A G 0.232850 -4.2847e-06
5:162962709 C T 0.301651 -1.2920e-05
5:162966787 G A 1.753955 2.1719e-06
5:162970611 A G 0.167268 -3.9991e-06
5:162971392 A G 0.341590 8.1889e-06
5:162975231 G A 0.127704 1.9503e-05
5:162982360 T C 0.205608 8.4990e-06
5:162988224 A G 0.134633 6.8445e-06
5:162988621 T C 0.059334 -1.6614e-06
5:162997018 G A 0.103759 3.0316e-07
5:162997351 G A 1.171739 2.0253e-05
5:162997986 A G 0.072790 4.1073e-06
5:162998339 C G 0.076588 2.8989e-05
5:162998515 C T 1.345276 1.2777e-05
5:163005311 A G 0.491985 1.2297e-05
5:163008391 C G 0.104647 1.7832e-06
5:163013931 A G 0.080889 9.3044e-06
5:163015185 T C 0.219431 5.4226e-06
5:163022788 G T 0.398850 1.6404e-05
5:163023720 C T 0.021585 3.7261e-06
5:163023989 G T 0.020345 8.2420e-06
5:163033531 G A 0.075724 3.2174e-05
5:163045904 T C 0.123424 6.0295e-06
5:163049150 G T 0.052303 -9.0664e-06
5:163052317 C T 0.287010 -2.6070e-05
5:163056697 A G 0.247646 1.1076e-05
5:163063963 G A 0.196836 -1.6995e-05
5:163083588 G A 1.851271 1.9972e-05
5:163084921 G A 0.036483 -1.4908e-05
5:163085586 A G 1.044364 1.5643e-05
5:163087221 A G 0.035610 2.3339e-05
5:163089343 A G 0.113374 -1.5089e-05
5:163094109 A G 0.063033 -2.2750e-05
5:163098707 C T 0.087114 -1.5683e-05
5:163098840 T C 0.155742 -3.6116e-06
5:163104597 A G 1.008384 4.5727e-06
5:163111852 T C 0.539912 1.7674e-05
5:163119911 G C 0.071355 5.0892e-06
5:163125424 T C 0.051796 -3.3588e-05
5:163131444 G A 1.295264 -1.6719e-05
5:163133982 C T 0.031748 -1.7696e-05
5:163134513 T C 0.037520 -1.1417e-05
5:163137682 G A 1.620808 -3.2013e-05
5:163154512 T C 0.339782 -1.1838e-05
5:163160726 T G 0.041410 1.4888e-05
5:163162032 A G 0.186303 -1.7005e-05
5:163170831 T C 0.187371 -3.3095e-06
5:163185215 G T 0.105180 3.2593e-05
5:163185508 C T 0.033478 -2.3973e-05
5:163190235 A G 0.061608 -2.1886e-05
5:163192039 C A 1.645473 -2.0798e-05
5:163195769 A G 0.034430 -2.3373e-05
5:163196026 A G 0.096038 5.0159e-06
5:163222890 A C 0.197176 -7.8865e-06
5:163223594 A G 1.126222 -5.0892e-06
5:163225805 A G 0.101376 1.7088e-05
5:163226687 C A 0.137931 1.8428e-05
5:163254970 T C 0.183407 -1.3598e-05
5:163258028 G T 0.088147 2.0097e-05
5:163261899 A G 0.850282 8.1444e-06
5:163265126 C T 0.166330 -2.2497e-05
5:163265893 G A 0.437686 2.2520e-05
5:163285814 T C 0.094372 -8.7994e-06
5:163290591 G A 0.120894 -1.4411e-05
5:163301843 A G 0.070682 -1.5129e-05
5:163304052 G A 0.694648 -3.8941e-06
5:163307767 T C 0.616378 -9.7079e-06
5:163312175 T C 0.076673 2.5384e-05
5:163315180 A G 0.589121 -9.9440e-06
5:163322597 A G 0.187055 4.0305e-05
5:163323324 T G 1.701118 -2.0467e-05
5:163327315 C A 0.505258 -1.1751e-05
5:163335318 G C 0.026413 -7.7110e-06
5:163338510 G A 0.036065 -1.8376e-05
5:163339891 T C 0.097517 2.3385e-05
5:163341388 C A 0.030088 -1.9146e-07
5:163350601 G A 0.989362 -2.0957e-05
5:163357754 A G 1.657373 -2.5179e-05
5:163366059 A G 0.021446 1.2242e-06
5:163372120 G A 0.106020 -5.1335e-06
5:163372877 C T 1.913169 -5.4759e-06
5:163375406 T C 0.767653 1.6873e-05
5:163375484 T C 0.024401 1.6483e-06
5:163379668 G A 0.043508 -1.6626e-05
5:163384660 A G 0.539283 -8.0811e-06
5:163390392 A G 0.172021 5.6454e-06
5:163394077 G A 1.519452 6.4105e-07
5:163396142 G A 1.176641 1.1545e-05
5:163400253 G T 0.546933 -1.2997e-05
5:163401118 A G 1.905002 7.9777e-06
5:163401375 G A 1.715516 -2.7326e-06
5:163403746 T C 0.032954 1.3256e-05
5:163409247 G A 0.100298 -1.6652e-06
5:163418799 G A 0.287203 1.1194e-05
5:163420411 G A 0.964122 -4.9370e-07
5:163425798 G C 0.215151 -6.8556e-06
5:163427081 T C 0.086906 9.6212e-06
5:163440473 A G 0.041063 -3.1913e-06
5:163440645 C G 1.855154 3.1440e-05
5:163440783 G A 0.953490 6.4208e-06
5:163441884 T C 0.078397 -1.0595e-06
5:163444097 A C 0.270483 -2.4040e-06
5:163462226 G T 0.117783 -6.3597e-06
5:163462664 T C 0.042161 -2.1852e-06
5:163468795 T C 1.837227 3.5362e-06
5:163469120 T C 0.137128 1.4007e-05
5:163474354 C T 0.325149 5.3760e-07
5:163474839 A G 0.032638 8.5020e-07
5:163479999 T G 0.485933 -5.8387e-06
5:163490191 A G 0.023353 1.4831e-05
5:163502789 G T 0.567138 1.0781e-05
5:163505869 T C 0.198131 -1.8087e-05
5:163506329 T C 0.102148 2.2733e-05
5:163511001 A G 0.257173 1.4151e-05
5:163511399 T G 0.032995 -1.1077e-05
5:163511478 G A 1.163225 1.7108e-05
5:163511991 G A 1.145740 3.2350e-05
5:163519665 G A 0.799672 4.1387e-05
5:163519769 G A 0.070128 -2.3796e-05
5:163520562 C A 0.358549 1.5925e-06
5:163520960 C A 0.175047 -2.0877e-05
5:163523553 G A 0.442082 -8.7658e-06
5:163524060 A G 0.134507 1.5501e-05
5:163526582 T C 1.218891 -6.9871e-06
5:163527256 G A 0.046754 1.6223e-06
5:163527927 G A 1.405296 7.1579e-06
5:163530306 G T 0.061612 -1.4217e-05
5:163535867 C T 0.060809 1.8458e-06
5:163539499 T C 0.420721 -1.6583e-05
5:163542018 T G 1.551138 -5.2798e-06
5:163542505 G T 0.175577 -1.7690e-05
5:163544002 A C 0.023370 1.9475e-05
5:163544718 A G 0.027630 -7.5601e-06
5:163550905 G C 0.164344 1.3900e-05
5:163561472 T C 1.812088 -1.8230e-07
5:163585891 A G 0.216980 1.1513e-05
5:163587465 T C 1.135796 -2.1636e-05
5:163588081 G A 0.055043 -8.7917e-06
5:163590681 G A 0.055142 1.0461e-05
5:163596466 G A 0.146519 -7.2150e-07
5:163596717 A G 0.082843 1.2731e-05
5:163597148 G A 0.191243 2.9508e-06
5:163603215 C G 0.108954 -7.6654e-06
5:163607808 G C 0.085132 -1.1060e-05
5:163611051 T C 0.359344 9.2343e-07
5:163615786 C A 1.744123 -8.0489e-06
5:163616701 T C 1.050739 -2.6192e-05
5:163622875 T C 0.428452 7.0102e-06
5:163634272 A G 0.217085 2.6318e-05
5:163635872 G T 0.038248 -2.5286e-06
5:163635906 C T 0.084741 -1.2344e-05
5:163642067 T C 0.071165 -3.0080e-05
5:163645329 G A 0.768734 -5.7486e-06
5:163652344 G A 0.059327 2.0760e-05
5:163657696 T C 0.328256 6.0900e-05
5:163657788 C T 0.268729 -1.7184e-05
5:163671151 A G 0.094253 -5.6532e-06
5:163675279 G A 0.073705 -2.1046e-05
5:163681730 C T 1.633914 2.0236e-05
5:163683426 T C 0.084176 2.3548e-05
5:163686132 C T 0.081637 -7.4805e-06
5:163687383 A G 0.280193 -1.8814e-05
5:163687610 G T 0.148565 -1.2935e-05
5:163696168 T G 0.050161 -5.4567e-06
5:163702195 C T 0.789629 7.6588e-06
5:163731007 G A 0.362958 -5.3125e-06
5:163737814 T C 0.025448 3.8864e-06
5:163738045 G T 0.082510 6.6215e-07
5:163739709 G A 1.591528 2.7366e-05
5:163742363 G A 0.244610 -6.9208e-06
5:163743985 C T 0.111820 -6.1495e-06
5:163748344 A C 0.072855 -8.1587e-06
5:163751234 C T 0.115380 -1.4495e-05
5:163751780 C T 0.098608 -8.2786e-06
5:163753090 C A 0.354170 -1.6776e-05
5:163758772 G A 0.278146 2.1489e-05
5:163759543 A C 0.037541 6.9462e-06
5:163765765 C T 0.176165 2.6467e-06
5:163767901 A C 0.177195 8.8892e-06
5:163770824 A G 0.336766 -2.1640e-05
5:163770963 T G 0.022612 1.1917e-05
5:163771041 A G 0.788827 3.8527e-06
5:163773596 C A 0.072647 3.2172e-05
5:163776186 C A 0.087729 2.3467e-05
5:163777683 G A 0.091367 2.3628e-05
5:163778421 C A 0.637943 8.2736e-06
5:163779956 T C 1.256782 3.1139e-05
5:163781302 G A 0.096926 3.9099e-05
5:163782664 G A 0.084506 -1.7297e-05
5:163786179 A G 0.081055 2.5379e-05
5:163786953 T C 0.549541 4.2046e-06
5:163796816 C T 0.276361 -3.7337e-05
5:163797905 T C 0.058521 2.2207e-05
5:163801341 G A 0.038585 -2.2580e-05
5:163801954 T G 0.225911 4.3445e-05
5:163803607 C G 0.268226 -3.2438e-05
5:163809443 T C 0.109148 4.6827e-05
5:163815505 T C 0.480752 -4.6792e-05
5:163816546 A G 0.057834 3.4964e-05
5:163818274 A G 0.209701 -2.9247e-06
5:163821441 T C 0.599698 -7.0209e-05
5:163830571 T G 1.286948 -3.5060e-06
5:163832782 A G 0.052357 1.6885e-05
5:163840646 A G 0.102886 1.0291e-05
5:163845611 T G 0.102392 8.1359e-06
5:163849800 A G 0.138526 -1.8415e-05
5:163855809 A G 1.438149 2.7129e-05
5:163858334 A G 0.577902 -3.2689e-06
5:163860237 T C 0.075575 9.8730e-06
5:163861673 T C 0.046074 4.6006e-06
5:163865146 C T 0.041073 -1.8492e-05
5:163869843 T C 1.953249 -9.6290e-06
5:163871638 T C 0.047866 1.3527e-05
5:163872192 G A 0.053041 -1.3690e-05
5:163873302 G A 0.464620 3.2298e-05
5:163876450 A G 0.093291 3.0663e-06
5:163883301 T C 0.040631 -1.9323e-05
5:163889280 T G 1.763590 3.2432e-05
5:163898953 G A 0.331874 -8.2521e-06
5:163907835 G A 0.046486 -2.6853e-05
5:163912731 T C 0.041087 -1.9324e-05
5:163913001 A C 0.034889 -6.6139e-08
5:163916035 A G 0.065215 1.5215e-05
5:163926834 T C 0.043389 8.0752e-06
5:163942281 G A 0.038833 -2.0288e-05
5:163948616 T C 1.603805 2.2123e-05
5:163950485 A G 0.047598 1.0568e-05
5:163954210 A G 0.361826 1.0446e-05
5:163957760 T C 1.099829 -9.2612e-06
5:163968124 G A 0.028864 1.2040e-05
5:163978674 G A 0.027661 -4.6256e-06
5:163978875 T C 0.144414 -6.6725e-06
5:164000879 C A 0.080294 1.5831e-05
5:164011796 T C 0.021133 7.7740e-06
5:164017252 C T 0.075663 3.2462e-05
5:164023520 A C 0.051408 -7.5840e-07
5:164032760 G A 0.076421 3.3542e-06
5:164036546 C A 1.929535 2.8921e-06
5:164044992 A G 0.089126 8.1644e-06
5:164047397 T G 0.079899 3.1742e-06
5:164050450 C G 0.060979 4.1347e-06
5:164057994 A G 0.379505 -7.7821e-09
5:164078982 T C 0.037174 9.7465e-07
5:164094484 T C 0.949451 2.1501e-05
5:164100883 G A 0.107115 -1.2294e-06
5:164113113 C T 0.035430 -1.3678e-05
5:164113950 C T 0.048658 -1.9993e-06
5:164129900 G A 0.500025 -1.4461e-06
5:164136083 A G 0.039870 8.3097e-06
5:164138709 A G 0.157667 9.7581e-06
5:164153156 A G 0.094019 2.0221e-05
5:164155871 A C 0.052901 1.1646e-06
5:164156479 C T 0.087433 -7.7130e-06
5:164157155 T G 0.244842 5.5231e-06
5:164179112 G A 1.239959 5.1087e-05
5:164184813 A G 1.529104 2.4026e-05
5:164184836 C T 0.042722 -2.3338e-06
5:164186817 T C 0.037507 -4.3474e-06
5:164187769 T C 0.054652 1.6617e-07
5:164188303 A G 1.972880 1.2809e-05
5:164197839 A G 0.132053 -2.2381e-06
5:164200284 T C 0.170933 3.8999e-05
5:164222067 G A 0.573047 1.4306e-05
5:164233642 A G 1.492498 -1.9561e-06
5:164238677 C T 0.025114 -1.6530e-05
5:164244692 A G 0.042477 2.3702e-07
5:164258767 C T 1.477774 3.4837e-06
5:164260281 A G 0.025091 -2.1039e-07
5:164261522 C T 0.051351 7.0755e-06
5:164266099 T C 0.068642 2.0373e-05
5:164282810 A C 0.067626 2.2253e-06
5:164286098 A G 1.375174 5.6392e-06
5:164291428 C T 0.055393 6.0149e-06
5:164297272 C T 0.501083 2.0393e-05
5:164299693 T C 0.475894 2.0583e-05
5:164307484 C T 0.027409 -6.3703e-07
5:164308905 T C 0.085965 -1.9720e-05
5:164310595 T G 0.037544 -1.0694e-06
5:164312850 C G 0.247368 1.6005e-05
5:164318463 A G 1.404072 -8.4068e-06
5:164321629 C A 0.897217 -1.6751e-05
5:164321741 T A 0.088236 -1.6280e-05
5:164322416 C A 0.063277 6.6155e-07
5:164342850 A G 0.022918 2.3769e-06
5:164370315 G A 1.152679 1.3485e-05
5:164378299 T C 0.042828 3.4594e-05
5:164381025 T C 0.036286 1.0658e-05
5:164406328 A G 0.039758 1.2052e-06
5:164407178 A G 0.028117 -9.3549e-06
5:164408240 T C 0.030571 4.6868e-06
5:164419616 A C 0.020001 -2.1624e-06
5:164421077 C T 1.361150 -9.2799e-06
5:164421561 G A 0.041236 1.3110e-05
5:164430671 T C 0.460720 1.6385e-05
5:164434561 T C 0.193827 2.2860e-06
5:164438264 G A 0.535642 3.0918e-06
5:164441690 A C 0.225575 -2.6195e-07
5:164445654 A G 0.088902 -5.8451e-06
5:164461182 C T 0.826925 8.2142e-06
5:164472399 T C 1.049114 7.8481e-06
5:164473821 A G 0.302428 -1.3554e-05
5:164484100 A G 1.071053 1.5156e-05
5:164493042 G A 1.699915 3.1450e-05
5:164493653 A G 0.047717 -2.2549e-06
5:164502430 T C 0.029429 -2.9795e-05
5:164503853 G A 0.024356 6.2467e-06
5:164505089 G C 1.246147 1.3354e-05
5:164514021 A C 0.305668 -1.6264e-05
5:164516782 A G 0.765552 2.5654e-05
5:164534921 G T 0.169974 -5.8678e-06
5:164536160 C T 0.933272 1.6723e-05
5:164537288 C G 0.025162 4.3187e-07
5:164547179 C G 0.313880 -1.0012e-05
5:164549938 A G 0.148069 -6.8257e-06
5:164555759 T C 1.247252 1.2314e-05
5:164569267 C T 0.056546 -7.8905e-06
5:164587210 T C 0.059391 1.8903e-05
5:164590747 C A 0.052524 -1.3251e-05
5:164597046 C T 0.036157 -9.7211e-06
5:164603776 T A 0.043229 4.8124e-07
5:164613393 C T 0.056090 -2.6466e-05
5:164629179 C T 0.088596 -1.5827e-05
5:164641769 G A 0.034168 2.3184e-05
5:164650294 C T 0.754927 -2.4263e-05
5:164650535 C T 0.080807 6.7250e-06
5:164652281 C G 0.131845 -1.9797e-06
5:164657861 C T 0.051212 2.6177e-05
5:164668789 G A 0.114186 5.9764e-06
5:164673969 A G 0.131264 -3.1141e-06
5:164680532 C A 0.045054 -1.0629e-05
5:164688799 A G 0.051609 -8.7359e-06
5:164690314 G A 1.575502 -1.9739e-05
5:164710566 A C 0.382558 -8.4384e-06
5:164713677 C T 0.112062 2.9149e-06
5:164714315 T C 0.024972 1.1911e-06
5:164722119 G A 0.029667 -6.0105e-06
5:164728068 A G 0.102607 -2.5856e-06
5:164729520 T C 0.039666 -1.0460e-05
5:164734052 C T 0.025060 1.8784e-05
5:164764077 T C 1.577439 -2.2192e-05
5:164764087 G A 0.277402 2.5632e-05
5:164768748 A G 0.723904 -2.5649e-05
5:164782891 C T 0.108104 -5.5111e-06
5:164785515 A G 0.676663 2.1546e-06
5:164786446 C T 0.059884 6.9695e-06
5:164792639 A G 1.243111 -6.9858e-07
5:164795677 T C 0.140943 1.1538e-05
5:164799477 G A 0.055234 -6.0199e-06
5:164799741 T C 0.030218 -2.3237e-05
5:164803743 T A 0.022361 1.2046e-05
5:164809470 G A 0.529703 1.5811e-06
5:164815515 T C 0.042093 -2.6324e-05
5:164821311 A G 0.046690 -1.0988e-05
5:164833122 A G 0.068721 6.1701e-06
5:164846288 A G 0.506468 -2.4434e-06
5:164847509 A C 0.032159 1.1655e-05
5:164847797 T C 0.646119 5.0110e-06
5:164855548 C T 0.365637 1.1733e-05
5:164856616 A G 0.022357 1.8582e-05
5:164860738 A G 0.695148 -6.3888e-06
5:164861878 C T 0.022085 1.6154e-05
5:164861910 T C 0.031278 1.0908e-05
5:164883367 C T 0.044035 -2.0594e-06
5:164883810 T G 0.888329 -5.5585e-06
5:164884538 A G 0.474435 -1.4421e-05
5:164885155 G C 0.410726 6.9357e-06
5:164885296 T C 0.207410 -1.4490e-05
5:164891231 A G 0.089541 -1.7481e-05
5:164907492 C A 0.027352 7.5679e-06
5:164912247 G A 0.491978 2.3796e-05
5:164913511 C A 0.504962 -1.8997e-05
5:164922114 A G 0.356478 3.0149e-06
5:164929671 G A 1.922467 -1.6112e-05
5:164932756 A G 0.154859 8.2658e-06
5:164934276 A C 0.063053 -9.0984e-07
5:164934294 A G 1.458129 -1.7634e-05
5:164940654 A G 0.084163 -8.6502e-06
5:164942097 T C 0.048332 4.6270e-05
5:164943838 A G 0.818837 -2.4761e-05
5:164947504 G A 1.550074 -3.6662e-05
5:164948729 A G 0.039217 2.7994e-06
5:164952332 C T 1.806618 1.5352e-05
5:164953114 T C 0.048512 5.2755e-05
5:164955977 T C 0.083731 2.2090e-05
5:164956787 A G 0.161077 -7.3015e-06
5:164957383 A G 0.294078 -1.6487e-05
5:164960803 G A 0.195673 1.2017e-06
5:164960936 G A 0.170161 -2.8652e-05
5:164961811 G T 0.070988 -8.2364e-06
5:164962956 G A 0.169026 -3.4756e-05
5:164970401 T C 0.382092 -2.2168e-06
5:164979439 C A 0.705630 -1.1171e-05
5:164981791 A G 0.127279 -3.0868e-05
5:164981896 A C 0.266804 -5.9056e-06
5:164986516 C T 0.352500 1.7697e-05
5:164986951 C T 0.064726 1.4657e-05
5:164989409 C T 0.114805 -1.3131e-05
5:164989636 C A 0.059908 -1.4871e-06
5:164989982 G A 0.293391 -2.8596e-05
5:164991553 T G 0.306916 -4.5402e-05
5:164992054 C T 0.906515 -1.1077e-05
5:164992724 T C 0.042576 3.6911e-05
5:164992859 G A 0.157296 2.9819e-06
5:164994297 C T 0.204414 3.3398e-05
5:165000149 A G 0.032829 -1.6572e-06
5:165002641 G T 0.338701 1.6687e-05
5:165009396 C T 0.158000 1.6365e-05
5:165010664 G A 0.165908 -1.1404e-05
5:165011129 T G 0.686258 2.3923e-05
5:165014638 T C 0.036514 -1.7402e-05
5:165015268 A C 0.868668 3.1095e-05
5:165016568 A G 0.181068 -1.4024e-05
5:165017751 A C 0.275362 2.3126e-05
5:165020596 A C 0.235383 -3.7017e-06
5:165024869 C T 1.145825 3.0670e-05
5:165025037 A G 0.045326 -8.7552e-07
5:165025195 G C 0.695206 4.2292e-05
5:165026928 A G 0.133599 3.6271e-05
5:165032444 G C 0.282784 -1.5730e-05
5:165037517 A G 0.943172 -2.1134e-05
5:165039964 T C 0.066742 -1.0411e-05
5:165043610 A G 0.352483 -2.7540e-05
5:165046999 A C 0.034688 -6.0929e-06
5:165047344 T G 0.067667 8.3353e-06
5:165048062 C T 0.134851 2.7045e-05
5:165049213 G A 0.190523 7.4214e-06
5:165052528 C T 0.096273 2.5037e-06
5:165053685 T C 0.539280 -7.9250e-06
5:165054606 G A 0.267532 1.4328e-05
5:165059535 T C 0.129455 -1.1755e-07
5:165059943 G A 0.053146 2.1208e-05
5:165060085 C T 0.068846 4.3621e-06
5:165060876 G A 0.611339 -1.3171e-05
5:165061117 G T 1.052340 4.8853e-06
5:165063884 A G 1.395620 4.0522e-06
5:165065910 T G 1.204955 1.0719e-05
5:165066853 A G 0.347979 -4.5001e-06
5:165068354 A G 0.199009 -1.0780e-06
5:165071427 A G 1.081834 2.2547e-05
5:165075048 C T 0.660858 4.1540e-05
5:165079273 G A 1.346534 1.9498e-05
5:165079768 C T 0.497989 4.6112e-05
5:165081929 G A 0.858839 3.3036e-05
5:165082735 C T 0.045452 6.9056e-06
5:165083316 A G 0.534099 -1.4796e-05
5:165083795 T C 1.187038 -4.3703e-05
5:165084493 A G 0.051055 1.3802e-05
5:165085583 T C 0.402770 6.4818e-06
5:165085659 A C 0.103059 -1.4473e-05
5:165087285 G A 0.526446 1.4387e-05
5:165089058 A G 0.387740 -6.4565e-05
5:165089689 C T 0.906325 -2.9600e-05
5:165089829 C T 1.680760 -1.9463e-05
5:165095831 C T 0.076238 -3.3089e-06
5:165096645 C T 0.094539 -1.9873e-05
5:165097590 T C 1.288444 -1.8436e-05
5:165103395 G A 0.067656 1.3024e-05
5:165134190 C G 0.032152 -1.0338e-05
5:165135775 T C 0.060731 -1.2285e-06
5:165136390 A G 1.297814 -2.9827e-05
5:165137482 C T 0.065440 -1.1340e-06
5:165144196 A C 0.058763 8.1725e-07
5:165145246 C A 0.201671 -1.5628e-05
5:165153995 C A 0.039312 -5.4842e-06
5:165156082 A G 0.775024 1.0351e-05
5:165160159 A G 0.977208 4.3975e-06
5:165161423 C A 0.113197 -7.4691e-06
5:165162605 T C 0.173279 3.4715e-06
5:165167259 A G 0.025662 -4.7094e-06
5:165169339 C T 1.978561 1.5429e-05
5:165170651 C A 0.977031 1.8030e-05
5:165175315 C T 0.052422 -1.9544e-05
5:165182242 T C 0.068190 -2.2568e-06
5:165188500 C T 0.469441 -2.1717e-05
5:165205415 C T 0.425709 1.4549e-05
5:165207212 A G 0.273397 -1.5296e-05
5:165220630 G A 0.675677 2.0388e-06
5:165225338 G A 0.142490 2.6045e-05
5:165229007 C A 0.076149 1.1821e-05
5:165249121 G A 0.453125 -2.8342e-05
5:165259003 G A 0.099917 -1.9756e-06
5:165260961 C T 1.045122 2.8678e-05
5:165262523 G A 0.082898 -4.0986e-06
5:165262760 T C 0.065113 4.5661e-06
5:165265353 T G 0.417593 3.6281e-05
5:165275263 G A 0.148232 2.1047e-05
5:165278640 G A 0.417366 -4.9730e-06
5:165280261 T C 0.092846 -1.0280e-05
5:165281150 C T 0.202640 -8.9118e-07
5:165282340 G T 0.090272 1.6587e-05
5:165285234 G A 0.510556 1.6070e-05
5:165292473 G A 0.222100 1.4232e-06
5:165293654 T C 0.450354 8.3794e-06
5:165297241 C T 0.321154 2.6098e-06
5:165298143 T G 0.195449 -3.1410e-05
5:165301116 A G 0.136717 8.8396e-06
5:165308407 G A 1.426202 -1.5070e-05
5:165309611 T C 0.349658 -1.7761e-05
5:165312291 C T 0.525432 -2.5952e-05
5:165313869 C T 0.462073 2.0950e-05
5:165314968 A G 0.177362 -1.1351e-05
5:165317697 T G 1.903741 -2.1992e-05
5:165329713 C T 0.933829 -8.9177e-06
5:165332886 G A 0.051830 2.7503e-05
5:165335065 G A 1.317301 -5.8246e-06
5:165335251 G A 0.549789 -6.7227e-06
5:165352290 T C 0.023265 4.5577e-06
5:165354069 G C 0.775078 -3.2802e-05
5:165366491 A G 0.032329 -1.0715e-05
5:165372108 T C 0.120126 -5.2331e-05
5:165376765 A G 0.117794 -1.0918e-05
5:165377699 C G 0.049580 3.1378e-05
5:165378095 G A 0.063050 5.1370e-05
5:165389191 G A 0.062710 -4.5004e-06
5:165390046 G A 0.025220 -1.3820e-05
5:165390936 C T 0.914348 -9.1731e-06
5:165401506 A G 0.054700 3.3252e-05
5:165410572 T C 0.270935 -2.7113e-05
5:165420380 C T 0.030609 5.7427e-07
5:165422533 A G 0.186303 -6.7465e-06
5:165423278 G A 0.318614 -1.3048e-05
5:165424192 T C 0.127531 8.3053e-06
5:165426337 T C 0.124474 -8.8701e-06
5:165434714 G C 0.157031 -5.4483e-06
5:165442830 A G 0.026862 -1.3275e-05
5:165444892 C T 0.100941 -2.1540e-05
5:165450803 T C 0.213363 -8.4583e-06
5:165453228 A G 0.042260 4.0971e-06
5:165470720 T C 0.024146 7.0200e-06
5:165473194 G A 1.255707 3.4991e-05
5:165475256 A G 0.111405 -1.6490e-05
5:165479749 C A 1.506659 2.7328e-05
5:165482070 A G 0.083258 1.6931e-05
5:165491949 C T 0.072834 8.7246e-06
5:165510433 G A 1.474078 7.4772e-06
5:165518313 C T 1.523277 3.0029e-05
5:165552393 T C 0.070788 -4.0705e-05
5:165552549 C T 0.298249 1.3208e-05
5:165559670 T C 0.071920 3.7262e-06
5:165561354 A G 0.116560 -3.6494e-05
5:165562309 C T 0.052840 1.8941e-05
5:165567958 A G 0.024180 -4.1317e-06
5:165575891 A G 1.841089 -1.1848e-05
5:165577923 C T 0.082646 -1.0154e-05
5:165579886 T G 0.132335 -8.2568e-05
5:165583030 G A 0.382007 -8.3357e-06
5:165587047 C T 1.761411 -6.9139e-06
5:165587523 A G 0.312835 -1.4632e-05
5:165590324 T C 0.049323 -5.1087e-05
5:165601193 T C 0.051334 2.3656e-06
5:165602869 A C 0.107917 -5.7062e-06
5:165610070 A G 0.071600 1.8671e-05
5:165613730 G A 0.022643 -4.5789e-06
5:165623899 G A 1.821159 1.1879e-05
5:165625998 G A 0.033723 1.9127e-06
5:165634456 A G 1.917724 7.0755e-06
5:165635565 C T 0.060823 1.8693e-05
5:165638908 G A 0.405541 -5.7792e-05
5:165639001 G C 0.050059 -2.8014e-05
5:165640662 G A 0.065593 -1.6203e-07
5:165641575 T C 0.069027 9.0911e-06
5:165643148 T C 0.102994 -1.3660e-05
5:165645231 G A 1.579296 -1.0198e-05
5:165650779 C T 1.901800 -7.8164e-06
5:165654235 G A 0.402906 -9.1309e-06
5:165658472 A G 0.208892 -1.0204e-05
5:165662583 A C 0.527982 1.5456e-05
5:165663564 T C 0.056189 -3.0649e-05
5:165664455 T C 0.422642 1.1078e-05
5:165670128 C T 1.796024 -1.1740e-05
5:165670188 C A 0.619941 -9.8925e-06
5:165670991 A G 0.030537 1.6966e-05
5:165671889 A G 1.237889 -1.4010e-05
5:165675093 A G 0.147647 4.7922e-06
5:165677580 T C 0.034648 4.8061e-06
5:165696562 A C 0.836771 -4.4319e-08
5:165699831 G C 0.059133 1.1628e-05
5:165702717 T C 0.045466 9.7092e-06
5:165714103 C A 0.034209 6.4841e-07
5:165724127 T G 1.184430 -1.4773e-05
5:165737178 C A 0.068442 -3.2970e-05
5:165737894 A G 0.352572 -2.3065e-05
5:165739982 T C 0.109950 1.8061e-05
5:165744030 G A 0.062128 1.2759e-08
5:165744369 G A 0.595754 -5.0834e-06
5:165745934 T C 0.080943 1.7617e-05
5:165753173 G A 0.103746 1.4747e-06
5:165758259 A G 1.532001 -7.3206e-07
5:165760375 T C 0.075748 5.7895e-07
5:165761302 G A 0.057188 7.3915e-06
5:165763260 T G 0.078964 3.1634e-06
5:165764843 A G 1.969524 -1.5510e-05
5:165767031 C T 0.622035 3.2024e-05
5:165778630 A G 0.465714 2.6703e-05
5:165786878 G A 1.706612 -5.5881e-06
5:165795370 T C 0.059599 5.2903e-06
5:165802368 A G 0.235485 3.0103e-06
5:165803876 T C 0.036178 1.4541e-05
5:165804171 G A 0.051575 -1.7562e-05
5:165806208 G A 0.525942 -5.0625e-06
5:165819255 A C 0.043606 -2.3688e-05
5:165822253 C T 0.045666 1.3098e-05
5:165824801 G A 0.883648 3.1962e-06
5:165825034 G A 0.127140 -1.7401e-05
5:165832407 A G 1.908654 2.4028e-06
5:165844241 A G 0.057511 1.7727e-05
5:165859261 T C 1.687624 -2.0320e-05
5:165881115 T C 0.095249 8.3181e-06
5:165882543 C T 1.167560 -3.2580e-05
5:165885151 T C 0.073922 8.6729e-06
5:165888443 G A 0.065389 -1.1169e-05
5:165893405 A G 1.879384 -7.4474e-06
5:165901986 C T 0.090656 -1.6242e-05
5:165904495 G T 0.808417 5.0898e-06
5:165922089 C T 0.317346 1.1091e-05
5:165928322 G T 1.632846 -1.1879e-05
5:165930935 A G 1.486831 -3.5709e-06
5:165935976 G A 0.947633 -1.1377e-05
5:165950937 A G 0.107938 -5.3353e-06
5:165956422 T C 0.078087 3.0231e-05
5:165957086 G T 1.932976 7.6574e-05
5:165961937 T C 0.261929 1.9229e-05
5:165969685 C T 0.120955 -1.6079e-07
5:165977269 T C 1.589352 3.9780e-05
5:166004323 T C 0.101158 2.2953e-06
5:166007922 G A 0.169855 -1.2230e-05
5:166008290 T C 0.411015 -3.5680e-05
5:166025168 C T 0.112891 -6.3560e-06
5:166028180 C T 0.071066 6.7253e-06
5:166032001 C T 1.016357 -3.6949e-05
5:166035073 C T 0.045275 7.8688e-06
5:166037676 G A 0.024081 -7.6813e-06
5:166038872 A G 0.038649 1.1977e-05
5:166044822 A G 0.021388 5.7512e-06
5:166047163 A G 0.658512 4.8712e-05
5:166048815 T C 0.075177 2.8459e-05
5:166053258 T C 0.112973 1.7250e-05
5:166061635 G A 0.570511 1.5967e-05
5:166067866 T C 0.023574 -1.2522e-05
5:166068365 C A 1.468652 3.2993e-05
5:166077573 C T 0.084118 1.3998e-05
5:166080511 G C 0.520258 -1.0814e-05
5:166081123 C T 0.538498 -8.5054e-06
5:166099369 A G 0.254099 -5.9149e-06
5:166104402 T C 0.068024 -4.5408e-06
5:166104600 C G 0.022143 3.0089e-07
5:166111562 T C 0.025325 7.2536e-06
5:166114584 G A 0.584535 -3.4740e-05
5:166122533 G A 0.212421 1.7936e-05
5:166123279 T G 1.534340 -7.6402e-06
5:166125560 T G 0.069013 1.1395e-08
5:166135549 G A 0.239847 -3.3565e-05
5:166146600 G C 0.089075 1.4111e-05
5:166148030 G A 1.449059 8.3474e-06
5:166155566 G A 0.333489 -1.1922e-05
5:166159747 A G 0.936916 2.6100e-05
5:166173411 A C 0.269195 -9.3097e-06
5:166176708 G T 0.375738 1.2542e-05
5:166177726 T C 0.060840 -7.7072e-07
5:166189274 C A 0.284395 3.0664e-05
5:166191023 A G 0.023319 -6.1083e-06
5:166193060 C T 0.915933 1.1816e-05
5:166193640 C T 1.597539 1.6471e-05
5:166198761 T G 0.293024 -1.5750e-05
5:166200269 T C 1.884294 -5.2268e-06
5:166213218 T G 0.023051 -3.6161e-06
5:166214634 C A 0.262555 -3.7748e-06
5:166214662 T C 0.061510 2.7096e-05
5:166220073 G T 1.860142 -1.0595e-05
5:166220145 C A 0.033940 -3.1791e-06
5:166223020 C T 0.333468 -5.2759e-06
5:166232650 C T 1.127252 -2.0048e-05
5:166233056 C T 0.232198 -7.4584e-06
5:166236192 G C 0.490618 -1.8405e-05
5:166245005 T C 0.092349 -1.0078e-05
5:166249544 A G 0.035790 -8.7171e-06
5:166252148 G A 0.678099 8.1098e-06
5:166253002 T C 0.149936 3.6084e-05
5:166255718 C T 0.090500 -6.3005e-06
5:166256976 G A 0.051473 -2.2344e-05
5:166260222 A C 0.209939 2.9812e-07
5:166263638 A G 0.271255 3.5936e-06
5:166269915 C A 0.095821 1.3193e-05
5:166275168 G A 0.044524 2.2357e-05
5:166276550 C T 0.029973 6.9829e-06
5:166281216 A G 1.583090 9.1539e-06
5:166288262 C A 0.324231 1.0138e-06
5:166290093 T C 0.269069 -5.5526e-06
5:166294573 A C 0.224854 1.0181e-05
5:166296382 C T 0.143877 -9.1530e-06
5:166303570 G T 0.705358 -2.4954e-05
5:166304086 G A 0.103130 4.6846e-06
5:166314160 G A 0.205880 -9.5674e-06
5:166318190 G A 0.118100 5.6771e-06
5:166321514 T C 1.773334 9.1745e-06
5:166325332 G T 0.772885 3.7811e-06
5:166330519 T C 0.031367 6.6477e-06
5:166331271 T C 0.060755 -3.5134e-06
5:166331865 T C 1.822420 -5.0047e-06
5:166332238 G A 0.114244 2.3143e-05
5:166333265 G A 0.607851 2.3487e-06
5:166335492 G A 0.439090 -4.3953e-06
5:166337984 C T 0.394036 1.5913e-05
5:166340830 G A 0.057158 -1.6861e-05
5:166341244 G A 0.571021 3.6565e-05
5:166341778 G T 1.796167 1.8418e-05
5:166344410 T C 0.102182 -1.1127e-05
5:166345022 A G 1.363927 -2.2035e-06
5:166345088 T C 0.566189 1.4582e-05
5:166355088 A G 0.076972 -9.3582e-06
5:166355313 A G 0.379352 2.1811e-06
5:166359325 A C 0.659567 1.1414e-05
5:166362308 G A 0.306514 1.4506e-05
5:166365731 G T 0.583967 -1.6636e-05
5:166370105 T G 0.053561 1.7289e-05
5:166374740 G A 0.411933 -2.1003e-05
5:166379772 T C 0.264710 -2.2530e-06
5:166386727 T G 0.280972 1.1151e-05
5:166389344 T C 0.054965 -7.6990e-06
5:166389493 G A 0.184651 -1.7150e-05
5:166392055 T C 0.471379 -1.7539e-05
5:166404859 A G 0.320379 1.5126e-05
5:166416817 G T 0.234761 -1.4712e-05
5:166421712 A C 1.728276 4.1389e-05
5:166424076 G A 1.630368 3.3129e-05
5:166427262 G A 0.372060 -6.0922e-06
5:166431275 C T 0.063808 -4.5766e-06
5:166432185 A G 0.130733 -2.2909e-05
5:166433401 T C 0.071770 2.9928e-05
5:166434923 G A 0.153845 2.4778e-05
5:166435397 A G 0.032441 -6.2775e-06
5:166436936 C T 0.888489 -1.9900e-05
5:166436982 C T 0.027437 4.3712e-06
5:166450709 C T 1.790901 -3.1961e-05
5:166451325 G T 0.908348 -2.3482e-05
5:166458211 C T 0.900542 -1.1282e-07
5:166465303 A C 0.054992 -4.7158e-06
5:166466504 T C 1.107523 -1.0562e-05
5:166468864 G C 0.136928 2.0810e-05
5:166492589 A G 0.066983 -4.7731e-06
5:166498711 G A 0.137319 7.4758e-05
5:166498878 G A 0.904982 -2.0179e-05
5:166499599 G A 1.115359 -3.6412e-06
5:166501992 A G 0.105843 -2.9110e-05
5:166502914 G A 0.155416 4.3530e-05
5:166505127 A G 0.049042 1.4554e-05
5:166521689 T C 0.140685 -1.2558e-05
5:166525026 T C 1.081643 -7.8112e-06
5:166531273 G A 0.066776 4.4769e-06
5:166545454 T C 0.036942 -3.2859e-06
5:166545620 A G 0.399391 1.2415e-05
5:166545847 A G 0.046459 1.3484e-06
5:166546191 G A 0.060700 -1.0720e-06
5:166548420 T G 0.432988 2.5053e-05
5:166555341 T C 0.034046 1.7250e-05
5:166561589 G A 0.132477 -1.2111e-05
5:166567956 A G 0.082351 -1.6001e-05
5:166568986 G A 0.174883 4.3723e-05
5:166570657 G A 0.049104 3.2678e-05
5:166571623 T C 0.093373 2.0896e-05
5:166582123 T C 0.252556 6.7627e-05
5:166595088 A G 0.039329 -1.1555e-05
5:166602059 C T 0.057964 -2.6157e-06
5:166628294 G A 0.052531 2.3244e-05
5:166635219 G T 0.103579 -2.8355e-05
5:166636062 C T 0.940908 -5.0352e-05
5:166649591 C T 0.040655 -4.6845e-06
5:166650574 C G 0.135092 3.6038e-05
5:166653779 G C 0.115611 -3.3310e-06
5:166656001 A G 0.055210 1.2452e-05
5:166659000 G A 0.290052 6.5870e-05
5:166663030 T C 0.112670 -1.0650e-05
5:166670240 G T 0.191087 -2.7747e-05
5:166673851 G T 0.162236 5.7058e-05
5:166675062 A G 1.532854 -1.2132e-05
5:166676216 G A 0.267770 1.4290e-05
5:166692770 T A 1.885503 -1.0151e-05
5:166695087 G A 0.083245 1.0086e-05
5:166697879 C T 1.530491 -1.6062e-05
5:166698096 A G 0.227978 2.4305e-05
5:166700246 A G 0.171144 6.8787e-05
5:166709725 A G 0.137669 -1.3480e-05
5:166724173 C T 0.240905 -3.3469e-05
5:166733154 A G 0.078526 -4.3750e-06
5:166740254 G T 0.039390 -5.6850e-06
5:166748010 T C 1.186728 -6.9661e-05
5:166752281 T C 0.087347 -9.0899e-06
5:166759856 G A 1.176757 -2.3948e-05
5:166770622 A G 0.034726 1.4062e-05
5:166772051 C T 0.027702 -2.7210e-06
5:166773755 G T 0.034862 8.8088e-06
5:166775014 G A 0.757491 -3.0181e-05
5:166778493 G T 1.254881 -3.3090e-05
5:166778680 T G 0.040454 2.6583e-05
5:166781070 A C 0.520207 -1.1054e-05
5:166784585 C A 0.044867 -9.0860e-06
5:166788388 C T 1.886381 1.5307e-05
5:166801119 G A 0.113071 -7.3147e-06
5:166803719 C T 0.028011 4.6546e-07
5:166804338 T C 1.694784 -1.7991e-06
5:166807175 G A 0.135221 -3.6632e-05
5:166807297 G A 0.424288 -4.6617e-06
5:166810281 A G 0.577208 -8.2513e-06
5:166812019 T C 0.064484 1.1823e-05
5:166812293 C G 0.044228 1.3756e-05
5:166825955 C T 0.091142 2.9069e-05
5:166827462 A G 0.050878 -6.4256e-06
5:166827565 A G 0.458197 -7.8006e-06
5:166832906 T C 0.948693 7.5992e-06
5:166838078 G A 0.027831 -5.6591e-07
5:166847334 T C 0.768343 -4.6431e-05
5:166847740 T C 0.620964 5.9766e-06
5:166848734 C G 0.726430 -1.4070e-05
5:166849229 T C 1.484210 -4.3005e-06
5:166850481 T C 0.032292 2.2102e-05
5:166851241 C A 1.973971 7.2504e-06
5:166852229 G A 0.427449 -4.1186e-05
5:166852425 T G 0.153998 1.7765e-05
5:166852705 C A 0.031992 -9.3433e-08
5:166853772 T G 0.308911 -4.9515e-05
5:166856035 T C 0.339268 -7.2865e-06
5:166856188 T C 0.031989 2.2316e-05
5:166862216 T C 0.063988 -2.1822e-05
5:166866099 A G 0.031316 -2.1092e-05
5:166866436 T C 1.015901 1.2239e-04
5:166868486 A G 0.640584 -1.5691e-04
5:166870984 G C 1.245695 -1.6805e-05
5:166877227 C T 0.037082 -1.3483e-05
5:166877968 A G 0.548645 -8.1188e-05
5:166883909 A G 0.037956 -1.4478e-05
5:166884749 G A 0.838634 -2.7976e-05
5:166885790 A G 0.040696 -4.7698e-06
5:166885891 G C 0.048621 -9.2324e-06
5:166887334 A C 0.044038 4.4121e-06
5:166887455 G A 0.063328 1.8650e-05
5:166889545 G A 0.053945 3.3719e-06
5:166893257 T C 1.023146 -4.6792e-05
5:166901459 T C 1.521247 4.7821e-05
5:166905044 A G 0.414391 -7.5136e-05
5:166906870 A C 0.028416 -1.9704e-05
5:166914015 T G 0.087865 3.4530e-05
5:166923544 C T 0.355536 -6.6657e-05
5:166926550 G A 0.105751 -3.2703e-05
5:166935311 T C 0.052163 -1.4358e-05
5:166937490 G A 0.048560 -7.6926e-06
5:166949803 T C 0.081756 -6.0895e-06
5:166950477 T C 1.043042 1.3491e-05
5:166957450 C T 0.183692 2.5252e-06
5:166963040 A G 1.235968 2.3059e-05
5:166970252 A G 0.085336 7.8075e-07
5:166972390 C A 0.028725 3.0302e-05
5:166973649 T A 0.092584 -5.1884e-06
5:166978230 A G 0.078838 -8.9105e-06
5:166980847 C T 1.506662 -3.1378e-05
5:166981048 A G 0.045065 6.7752e-06
5:166986309 G A 1.360898 -5.0411e-05
5:166991969 T C 0.022996 2.2191e-05
5:166992708 T C 1.270276 -8.5501e-05
5:166997510 G C 0.110562 -3.0827e-06
5:166997668 C T 0.222957 -2.3631e-05
5:166999625 A T 0.024975 2.3956e-05
5:167001890 C T 0.240310 -1.7476e-05
5:167005488 A G 0.037741 1.1017e-05
5:167005967 T C 0.023255 1.2798e-05
5:167015105 T C 1.727052 -5.5740e-05
5:167019011 G A 1.374521 -5.4269e-05
5:167024001 A C 0.356434 7.1408e-06
5:167025533 A G 0.035566 -2.3335e-06
5:167029500 G T 0.095664 -1.1005e-05
5:167030219 T C 0.059398 1.0689e-05
5:167047930 C T 0.027192 -9.0249e-06
5:167055212 T C 0.070203 1.5643e-05
5:167056079 A C 0.026240 -1.6004e-05
5:167057914 G A 0.036970 1.7194e-05
5:167058405 G A 0.026260 -3.7840e-06
5:167059493 A G 0.950118 1.8212e-05
5:167059561 A G 0.037575 -6.2695e-06
5:167059677 A G 1.604342 -2.1121e-06
5:167061774 T C 0.679723 -5.5006e-05
5:167069747 A G 0.072566 -1.9131e-05
5:167070414 C T 0.253722 3.0978e-05
5:167076076 G A 1.754883 -1.3057e-06
5:167076192 G A 0.105106 1.3477e-05
5:167076320 G A 0.040873 2.2166e-05
5:167077959 G C 0.099611 -4.5019e-05
5:167079164 T C 0.026267 -3.1070e-06
5:167081501 T C 0.043018 2.9739e-06
5:167081843 G C 0.046448 -2.7715e-06
5:167093279 A G 0.377017 2.3102e-05
5:167104152 C T 0.113160 -8.9623e-06
5:167110457 T C 0.665070 1.8433e-05
5:167120573 C G 0.138247 5.5338e-06
5:167124163 C T 0.022456 2.0844e-06
5:167124441 A G 0.190230 -1.6870e-05
5:167129354 A G 0.049637 -6.0815e-06
5:167130133 A G 0.635634 -1.4788e-06
5:167140330 A G 0.048271 -1.6373e-06
5:167140568 G C 0.106166 -4.6870e-06
5:167146858 T C 0.020923 -1.5602e-06
5:167147727 T G 0.058712 1.9022e-06
5:167147874 G A 0.383524 -6.4545e-06
5:167151678 C G 0.097429 -1.1392e-07
5:167166029 T C 0.522519 -5.5095e-06
5:167166294 C T 1.931715 2.0644e-05
5:167166646 G A 0.096715 4.0790e-05
5:167168556 G A 0.069540 -1.9080e-06
5:167170953 C A 0.197876 7.7606e-06
5:167173394 G A 0.213369 1.9135e-06
5:167174408 T A 0.022235 1.5340e-05
5:167176664 A G 0.043361 1.2216e-06
5:167178447 A G 0.079202 -6.7071e-06
5:167195137 C T 0.058113 -5.1480e-06
5:167206164 T C 0.120779 -3.0850e-05
5:167228058 A G 0.328297 3.4473e-06
5:167234723 C T 1.177410 9.7737e-06
5:167243673 C G 0.035671 -1.5614e-05
5:167245195 C T 0.027974 1.8406e-05
5:167255134 G A 0.114265 5.5209e-06
5:167258398 A G 0.021008 1.0162e-05
5:167259948 C A 0.101593 5.5465e-06
5:167266430 T C 0.256809 1.4381e-05
5:167266621 C T 0.020807 -1.5704e-05
5:167267821 T G 0.215644 1.9821e-05
5:167269875 C T 0.317907 -8.6965e-06
5:167279848 T G 0.097340 2.7484e-06
5:167282483 C A 1.633122 7.1015e-06
5:167284571 A C 0.068653 1.6734e-05
5:167288470 T C 0.471681 3.5143e-05
5:167290121 T C 0.048930 3.4332e-05
5:167293608 T C 0.026876 -1.2641e-05
5:167306904 C T 0.029215 2.3894e-06
5:167315039 A C 0.042644 1.3621e-06
5:167315137 T C 0.099299 -1.6800e-05
5:167315912 C T 0.311213 9.2980e-06
5:167318794 A G 1.496150 -2.0449e-07
5:167320009 G A 1.090160 1.7301e-06
5:167333054 T C 0.100635 7.5611e-06
5:167342055 A C 0.026723 1.0147e-06
5:167345272 C T 0.456960 1.5776e-06
5:167346311 T C 0.138828 -4.9653e-06
5:167347015 C T 0.042328 1.3444e-05
5:167349999 T G 0.156076 -4.0439e-05
5:167357113 G A 0.207603 4.9809e-06
5:167358946 C T 0.210384 1.1478e-06
5:167366400 C A 0.024268 1.9120e-06
5:167369522 T C 0.430707 -1.9361e-05
5:167373655 C G 0.322793 1.7952e-05
5:167377392 C T 1.557639 1.8893e-05
5:167377711 T C 0.022282 -1.4318e-05
5:167380478 T C 0.106391 -1.3791e-05
5:167394359 A C 0.034386 -2.1152e-05
5:167394595 C T 0.224762 -1.1635e-05
5:167395021 A C 0.127806 -2.0627e-05
5:167397540 T C 0.418318 1.3193e-05
5:167397613 C A 0.736922 1.4439e-05
5:167397670 C T 0.109308 1.1302e-05
5:167397963 G A 1.250302 1.5676e-05
5:167402174 G A 0.404344 -1.9769e-05
5:167415349 T C 0.072018 1.1718e-05
5:167416103 A G 0.043198 4.3279e-06
5:167417245 C T 0.258540 -1.0873e-06
5:167417361 A C 0.095335 -3.5649e-06
5:167422314 C T 0.056049 1.4550e-05
5:167425111 G A 1.966842 9.9306e-06
5:167427077 T C 0.118290 -4.9182e-05
5:167431648 G A 0.651029 2.4703e-05
5:167432789 T C 0.146689 -1.8623e-06
5:167443936 G A 0.329756 1.2047e-05
5:167446501 T C 0.023479 -2.7721e-06
5:167453656 G A 0.038360 2.1017e-05
5:167458946 T G 0.736017 -4.5127e-06
5:167461404 C G 0.249153 2.9178e-05
5:167465214 G A 0.390428 -5.4801e-07
5:167471513 G T 0.445203 2.5688e-05
5:167477752 A G 1.840395 5.3647e-06
5:167483665 C T 0.351773 1.1858e-05
5:167484417 G A 0.525844 2.6168e-05
5:167485141 A G 1.315606 -2.2982e-05
5:167485298 G A 0.036854 1.5489e-05
5:167485418 A G 0.684826 4.6937e-06
5:167489093 T A 0.222066 2.7362e-05
5:167490380 C T 0.028385 -8.1175e-06
5:167494259 A G 0.039526 1.0695e-05
5:167500460 A T 0.218439 2.4705e-05
5:167514220 A G 0.061231 -1.8204e-05
5:167515847 A G 0.126127 -2.6930e-06
5:167516566 G T 0.282535 1.4475e-05
5:167528461 T C 0.028807 2.1594e-05
5:167534846 G A 0.437428 -1.2600e-05
5:167541368 T C 0.021432 4.3700e-06
5:167542953 T C 1.065139 1.5725e-05
5:167547671 A G 1.484383 6.6185e-06
5:167553371 A G 0.580883 1.4057e-05
5:167555930 T C 0.032917 -1.9116e-05
5:167559743 A G 0.374667 -7.7254e-06
5:167577555 T C 0.146192 -1.0563e-05
5:167578589 A G 0.052843 7.9744e-06
5:167582555 C T 0.079056 1.2368e-05
5:167582769 A G 1.646422 1.6713e-05
5:167583305 G A 1.540082 -2.3208e-06
5:167589028 A G 0.638833 -4.1084e-06
5:167589814 A G 0.216620 6.3711e-06
5:167591187 A G 0.041029 -6.5787e-08
5:167592785 T G 0.026043 -5.8847e-07
5:167593230 C G 0.104789 4.7290e-06
5:167594265 T C 0.233187 4.7382e-06
5:167603402 A G 1.394917 9.4114e-06
5:167613544 G A 0.798632 -2.1584e-05
5:167620250 A G 0.260481 -4.3865e-07
5:167621120 G A 1.556714 -3.2803e-07
5:167622037 T C 0.102161 -7.3493e-06
5:167624108 G A 0.190587 7.7987e-06
5:167631884 G A 1.945463 -5.9184e-06
5:167632050 G A 1.842619 -6.6861e-06
5:167637755 C T 0.040964 6.1280e-06
5:167643545 G A 0.200736 2.5344e-05
5:167645010 C T 0.025723 1.6394e-05
5:167645888 C T 0.476125 6.3732e-05
5:167650243 A G 0.087698 4.9366e-06
5:167651381 T C 0.070608 -1.6202e-05
5:167651603 T C 1.171715 3.2881e-05
5:167653394 G A 1.043429 2.2575e-06
5:167656234 G A 0.268460 -5.5653e-06
5:167658386 C T 0.032421 1.3288e-05
5:167661555 A G 0.128201 -8.6550e-06
5:167661599 T C 0.123951 -9.9238e-06
5:167665598 G C 0.796296 4.9126e-06
5:167667284 T C 0.094879 -6.7890e-06
5:167672105 C T 1.080984 -2.1690e-06
5:167674370 T C 1.074633 -6.1718e-06
5:167674472 A G 0.188415 -6.6328e-06
5:167675392 T C 0.940962 -1.2358e-05
5:167676212 T C 0.189115 -2.2332e-06
5:167680725 C T 1.290345 -1.8310e-05
5:167680932 G A 1.115121 -1.1583e-05
5:167682243 C T 1.923841 1.3462e-05
5:167689296 T C 0.618152 -1.8480e-05
5:167689404 T C 0.069955 -2.6411e-06
5:167691208 A G 0.670020 -1.0839e-05
5:167692005 C T 0.111167 -9.8523e-06
5:167695777 G A 0.157075 -1.9022e-05
5:167700077 G A 1.207314 3.0850e-06
5:167705792 A G 0.053935 -6.2710e-06
5:167707858 T C 0.457915 -5.4549e-06
5:167708905 C A 0.467958 5.0378e-07
5:167709235 G C 0.107880 3.0254e-05
5:167709736 C G 0.329688 7.9689e-06
5:167711470 T C 0.080899 1.3816e-05
5:167726877 T C 0.354877 3.0214e-06
5:167731364 G A 1.323918 -8.4698e-06
5:167736434 T C 0.042838 -1.3249e-05
5:167740819 G A 0.727800 -4.7772e-06
5:167754380 C T 0.099370 -1.1799e-05
5:167758129 T G 0.288254 -2.1767e-05
5:167759448 G A 0.023908 -2.4067e-06
5:167761273 T C 0.069979 -3.9133e-06
5:167764577 T C 0.039557 1.2873e-05
5:167764600 C A 0.310689 -1.9980e-06
5:167766460 G A 0.041641 1.4434e-05
5:167768041 T C 0.087450 -3.8673e-06
5:167768114 T C 1.447413 -8.9703e-06
5:167768587 G A 0.081531 2.4508e-05
5:167780023 A G 0.040998 1.7316e-05
5:167780666 A G 0.087753 2.0847e-05
5:167784624 A G 0.191927 3.3043e-07
5:167787265 G A 0.054870 -2.2971e-06
5:167787583 G T 1.146645 -1.5263e-05
5:167790204 A G 0.584763 1.4499e-05
5:167793119 C T 1.239582 1.2828e-05
5:167797460 A G 0.039489 4.3606e-05
5:167799162 A G 1.793349 4.7025e-06
5:167803956 G A 0.119436 -1.7713e-05
5:167807992 A G 1.168475 -1.5611e-05
5:167809091 G A 0.062608 2.5910e-06
5:167813333 G A 0.071559 1.5541e-05
5:167814575 G A 0.297726 2.9644e-05
5:167815899 C A 0.107740 1.6031e-05
5:167817340 T C 0.108526 1.0313e-05
5:167820827 C T 0.537685 -1.2602e-05
5:167821076 A G 0.044378 3.2507e-06
5:167822422 G A 0.301268 -3.0641e-05
5:167829061 T C 0.410580 8.5920e-06
5:167831555 T C 0.639983 3.5178e-06
5:167834810 C T 0.273393 8.5941e-06
5:167835539 T C 0.323867 1.9072e-05
5:167839608 C T 0.587636 -2.2894e-05
5:167841777 T C 0.097928 -1.9798e-05
5:167842475 A G 0.028338 2.2184e-05
5:167846221 T C 0.649166 -7.7703e-05
5:167846327 C T 0.863545 -3.7487e-05
5:167848065 A G 0.338452 8.1281e-06
5:167849667 T C 1.933027 2.0890e-06
5:167851168 G A 0.881482 -1.8080e-05
5:167851893 A G 0.137407 -3.8151e-05
5:167855044 G A 0.095137 2.2523e-05
5:167858371 T G 0.131852 -3.6962e-05
5:167861537 A C 0.046251 1.7445e-05
5:167865159 C T 0.232017 1.2381e-05
5:167866028 T G 0.076608 -1.6608e-05
5:167871091 A G 0.027634 -8.1863e-06
5:167872941 T G 1.334246 -3.7595e-07
5:167875511 T C 0.350287 -2.6363e-05
5:167877068 T C 0.111062 -1.2442e-05
5:167878434 T G 0.048696 -1.4262e-05
5:167879844 A G 0.799257 1.5896e-06
5:167884564 T C 0.324214 7.0891e-06
5:167885622 C T 1.580047 -3.4499e-06
5:167892277 A G 0.066565 -9.1379e-06
5:167894741 T G 0.294360 4.7431e-06
5:167898170 T C 0.026927 3.0141e-06
5:167903697 G A 0.265774 2.5418e-06
5:167907762 A G 0.224698 2.1193e-05
5:167912312 T C 0.059181 -9.7104e-06
5:167913510 A G 1.101152 1.3186e-06
5:167930732 A G 0.385870 -2.5259e-05
5:167937801 C A 0.037680 6.7443e-06
5:167942631 A G 0.020110 7.3058e-06
5:167952521 C G 0.154811 1.0032e-05
5:167957770 T C 0.025539 -8.0296e-06
5:167957847 A G 0.040584 -2.0482e-05
5:167962244 T C 0.330684 2.3226e-05
5:168008688 C T 0.080674 8.3588e-06
5:168019087 G A 0.377044 -3.1625e-05
5:168025325 T C 0.694315 2.0889e-06
5:168029597 T G 0.036983 4.9252e-06
5:168035689 T C 0.025111 -1.0588e-05
5:168035896 G A 0.339221 3.9425e-05
5:168048306 C T 0.043987 -9.2212e-06
5:168052197 G A 1.048519 -1.7903e-05
5:168052425 A G 0.064484 1.4439e-06
5:168055518 A G 1.759469 9.3123e-06
5:168083760 G C 0.022660 -1.2189e-05
5:168088162 T C 0.025441 -1.1601e-05
5:168088665 G A 0.030235 -4.2577e-06
5:168090532 A G 0.047757 -8.2274e-06
5:168093522 A G 0.372189 3.9241e-05
5:168109259 G A 1.623810 -1.5572e-05
5:168111122 A G 0.087069 -7.6683e-06
5:168111265 C T 0.142939 1.1158e-05
5:168112927 C G 0.052918 1.3364e-05
5:168115390 T G 0.044651 -5.1639e-06
5:168117617 A G 0.894983 -1.1013e-05
5:168140146 C T 0.447406 -3.1034e-05
5:168148965 T C 0.422465 1.7894e-05
5:168150444 T C 0.090687 -1.2578e-05
5:168164077 A G 0.991201 -1.1378e-05
5:168167285 G A 0.033366 6.4197e-06
5:168167381 C T 0.776268 6.2098e-06
5:168170842 T C 0.549439 4.0139e-06
5:168171828 A G 0.138723 1.1988e-06
5:168174233 A G 0.312529 1.5498e-05
5:168175086 G A 0.316887 -2.1298e-05
5:168176517 G A 0.746904 2.5221e-07
5:168179043 C T 0.471997 -3.7984e-05
5:168179187 T C 0.216334 7.5725e-06
5:168180047 T C 0.024163 7.1172e-06
5:168180081 T C 1.050929 -6.1750e-06
5:168180361 G A 0.035593 -6.7117e-06
5:168183815 G A 0.048478 -3.0737e-05
5:168186217 C T 0.251838 1.7399e-05
5:168186248 A G 0.198648 9.8674e-06
5:168188531 T C 1.034022 2.5153e-05
5:168189976 T C 0.642073 1.4017e-05
5:168191631 T C 0.036793 -1.3644e-05
5:168192822 C T 0.043613 -5.8218e-06
5:168197826 G A 0.637633 3.4067e-05
5:168198305 T C 0.310030 1.4914e-06
5:168199301 T C 0.336579 6.8221e-06
5:168199624 T C 0.957067 3.3355e-05
5:168200104 G A 0.173915 -7.5391e-06
5:168202641 T C 0.356179 -8.0110e-06
5:168203455 G A 0.342223 -7.9432e-06
5:168204274 C T 0.070998 -1.3401e-06
5:168204378 G C 0.241728 -1.2899e-05
5:168205322 T C 0.336395 -1.0228e-05
5:168207696 T C 0.204482 -4.2975e-05
5:168208107 C T 0.525099 2.2420e-05
5:168208764 T C 1.770471 -6.3476e-06
5:168210484 A G 0.098217 1.4440e-05
5:168210546 C T 0.273876 1.1145e-05
5:168211581 T C 0.039435 -4.0441e-06
5:168212096 T C 1.078417 -2.9144e-05
5:168212442 T C 0.038714 -1.2700e-06
5:168212951 G A 1.774099 -6.8340e-06
5:168216767 T C 0.370258 1.9673e-05
5:168217339 A G 0.065443 6.8809e-06
5:168219435 T C 0.242860 -1.8344e-05
5:168221405 G T 0.205383 -2.4449e-05
5:168221702 G A 0.035773 9.1055e-06
5:168224398 A G 0.165480 1.1088e-05
5:168226135 T G 0.140610 1.1850e-06
5:168228256 C T 0.538518 2.6849e-05
5:168230712 T C 0.028045 -1.8851e-06
5:168231439 C T 0.299385 -5.4028e-05
5:168240218 T C 0.967069 -7.5515e-07
5:168242124 C A 0.227380 4.2327e-06
5:168242758 T C 0.218340 -5.7300e-06
5:168245242 G A 0.343423 1.3893e-05
5:168247046 A G 0.339945 1.7643e-05
5:168249262 T C 0.126089 -1.2708e-05
5:168250107 T C 0.055842 -2.2110e-06
5:168250653 G A 0.035953 2.5859e-05
5:168254496 C T 0.162019 -1.5777e-05
5:168254932 A G 0.341635 -1.1899e-05
5:168256240 A G 0.412708 -6.9733e-06
5:168263310 A G 0.113326 4.9559e-05
5:168265098 T C 0.033675 4.7931e-06
5:168267053 C T 1.956839 -3.5241e-06
5:168270853 G A 0.384816 -3.0713e-05
5:168279140 G A 0.870222 -3.6884e-05
5:168283717 T C 0.031962 -1.6637e-05
5:168284095 A G 0.029276 7.0405e-06
5:168286301 A G 0.605556 3.6751e-06
5:168286376 C A 0.116259 -1.3607e-05
5:168291756 G A 0.031771 -1.2399e-05
5:168293748 A G 0.054411 9.3809e-06
5:168294398 C G 0.081599 -9.6138e-06
5:168295168 T A 1.530454 -3.6285e-05
5:168297191 T C 0.281747 1.1408e-05
5:168297554 C A 1.949071 -8.3666e-06
5:168299227 T C 0.035838 1.2998e-05
5:168299318 C T 0.077815 9.3570e-06
5:168299425 C T 0.239905 1.8517e-05
5:168301165 G T 0.957441 8.0763e-06
5:168303956 G A 0.182411 2.0606e-05
5:168306633 T C 0.032665 1.3569e-05
5:168307242 T C 0.734875 8.0813e-06
5:168307597 T C 0.029986 -5.0677e-06
5:168308369 C T 0.861923 1.8580e-05
5:168309392 T G 0.032880 -2.3782e-05
5:168311029 C T 0.232929 3.0279e-05
5:168315441 A C 0.747546 -1.1747e-05
5:168315452 T C 1.916871 1.1444e-05
5:168316750 G T 0.175608 1.5744e-05
5:168317226 G T 0.122322 5.7322e-06
5:168319531 A G 0.816906 -1.4558e-05
5:168329672 T C 0.073616 3.7436e-06
5:168337249 C T 0.084387 -2.0327e-05
5:168338252 T C 0.086553 -1.2637e-05
5:168338296 A G 0.052894 3.1639e-06
5:168340416 A G 0.024679 1.3836e-05
5:168342289 C T 0.034569 -4.8104e-06
5:168346994 C T 0.332101 -7.2311e-06
5:168347518 T C 0.065770 -4.0918e-06
5:168361639 A C 0.144805 2.0974e-05
5:168371495 C T 0.225238 8.3759e-06
5:168380621 C T 0.768865 4.4956e-05
5:168382645 G A 0.039880 1.4686e-05
5:168385458 T C 0.040315 1.2570e-05
5:168386175 G C 0.627376 1.1229e-05
5:168391557 C T 0.905648 6.7916e-05
5:168393631 G A 0.061608 2.5309e-06
5:168410167 C T 0.102981 1.3608e-05
5:168413314 A G 0.077934 3.8797e-06
5:168416936 C T 0.101515 1.1120e-05
5:168426625 T C 0.025903 -9.6438e-06
5:168428134 A G 0.100244 1.5256e-05
5:168428262 T C 0.057695 -6.3513e-06
5:168436400 G A 0.322150 -7.4944e-06
5:168440646 C T 0.039101 -1.4101e-06
5:168441417 T G 0.060177 9.5245e-06
5:168445983 C T 0.050974 -2.6581e-07
5:168451384 A G 0.053666 -1.7888e-05
5:168453795 A C 0.119184 1.3384e-05
5:168467151 G T 0.152645 -3.8390e-06
5:168476774 G T 0.097860 1.8071e-05
5:168484494 C A 0.108437 3.6478e-06
5:168484575 G T 0.043633 -6.5030e-06
5:168485325 T C 0.036585 2.6604e-05
5:168490331 A G 0.076595 8.3896e-06
5:168496090 G A 0.939633 -5.0869e-06
5:168498677 C T 0.790836 5.6868e-06
5:168498687 C T 0.045031 1.2211e-05
5:168501534 G A 0.171783 1.2274e-05
5:168502096 C T 0.089310 -1.2365e-05
5:168502329 T C 1.225578 2.9501e-05
5:168506967 A G 0.026359 2.8935e-06
5:168510452 A C 0.424301 -1.6684e-06
5:168510933 A C 0.247935 -1.5983e-05
5:168511863 A G 0.033804 -1.3623e-05
5:168512728 T C 0.101175 -6.6480e-06
5:168513184 T G 0.154947 6.5751e-06
5:168514867 A G 0.820160 1.5636e-05
5:168515453 G A 0.103436 1.5535e-05
5:168521952 T C 0.042018 2.0803e-06
5:168522802 A G 0.098918 4.2422e-06
5:168524583 G A 0.043824 7.8754e-06
5:168524623 T C 0.177814 2.8881e-05
5:168524685 C T 1.339829 1.5316e-05
5:168529244 C G 1.510684 8.6043e-06
5:168532467 G A 0.114999 1.7633e-05
5:168537032 T C 0.563184 -4.7379e-06
5:168537607 T C 0.037945 -1.7392e-05
5:168539110 C T 0.023095 -2.8125e-05
5:168543395 G A 0.068673 1.4801e-05
5:168543648 A G 0.109835 7.6388e-06
5:168543745 T G 0.050603 -3.9541e-05
5:168544129 T C 0.061377 -1.5848e-05
5:168544226 C T 0.031163 1.6351e-06
5:168544716 C T 0.677687 2.3644e-05
5:168546461 A C 0.085002 5.2491e-08
5:168552665 C G 0.072437 8.1898e-06
5:168553990 A C 0.534371 -5.8215e-06
5:168555866 A C 1.250533 1.5484e-05
5:168555912 A G 0.038700 -2.3992e-05
5:168558226 G C 0.045204 2.3204e-06
5:168559167 T C 1.263190 -6.2569e-06
5:168559290 G C 1.340260 1.6198e-05
5:168561946 T C 1.010278 4.7641e-05
5:168562021 G A 0.031153 -2.7950e-05
5:168563684 C G 0.333257 2.9711e-05
5:168565957 C A 0.817960 2.0502e-05
5:168571545 G A 0.140341 1.8680e-06
5:168572284 A G 0.075479 -6.5984e-06
5:168578995 C T 0.532796 1.0954e-05
5:168582515 C T 0.226972 1.1444e-05
5:168590436 A G 0.619148 -3.8067e-05
5:168599222 G A 0.078502 -1.5064e-05
5:168603355 A C 0.293146 1.7616e-05
5:168608127 T C 0.062173 8.3701e-06
5:168609768 A G 0.320416 1.0515e-05
5:168611297 G A 0.030207 -1.0158e-05
5:168613082 T C 1.514601 -1.3812e-05
5:168613330 A G 0.055193 -9.6590e-06
5:168616894 A G 0.458701 -2.7828e-06
5:168617308 T G 0.050436 -1.2551e-05
5:168618426 G T 0.063835 -2.3684e-06
5:168623743 T C 1.162488 -3.4392e-05
5:168626156 G A 0.449045 -1.6068e-05
5:168634134 G A 0.279656 -1.0716e-05
5:168637403 G A 0.028793 1.6741e-05
5:168637547 C T 0.109308 1.1166e-05
5:168638019 T C 0.072161 -1.8145e-05
5:168646778 T G 0.698052 -2.6193e-05
5:168651037 T C 1.366287 -1.5019e-05
5:168655464 T C 0.123169 2.5739e-05
5:168657207 C G 0.179228 -3.0231e-06
5:168662143 T C 0.146216 -1.2568e-05
5:168668760 A G 0.039815 8.7802e-06
5:168669091 A G 0.196071 -2.2405e-05
5:168671236 A C 0.049430 -1.8028e-05
5:168682277 C T 0.189299 4.3832e-06
5:168684358 C T 0.574589 -3.2571e-06
5:168685854 T C 0.044102 -1.1292e-05
5:168692518 G C 1.957601 -1.5189e-05
5:168698134 A G 0.840525 -5.8141e-06
5:168698581 C T 0.092890 -1.7750e-05
5:168706442 A G 0.133824 4.9253e-07
5:168707562 C T 1.637130 -2.4511e-06
5:168712514 G A 1.544104 8.8842e-06
5:168715999 T C 0.069962 1.4560e-05
5:168720206 G A 0.032720 2.4613e-06
5:168723341 T C 0.070492 2.2287e-05
5:168723746 C T 0.043321 -2.0367e-06
5:168736824 G A 0.674423 -2.5234e-07
5:168745754 C T 0.581540 8.5592e-06
5:168749689 T C 0.728388 -6.1902e-06
5:168749737 A G 1.582532 1.2014e-06
5:168751132 A C 0.095657 -1.7352e-05
5:168756055 C A 0.925561 1.8839e-05
5:168757961 G A 0.031187 2.0882e-06
5:168758491 T C 0.049070 1.7387e-05
5:168762823 A C 1.711678 5.1749e-06
5:168771025 A G 0.644158 -4.3578e-08
5:168771544 G T 0.021494 1.3151e-05
5:168773607 G A 0.044340 9.7931e-06
5:168780337 T C 0.032115 6.5637e-06
5:168781527 G T 0.035018 5.2479e-06
5:168791568 T C 0.020664 -1.1257e-05
5:168797032 T C 1.678829 -6.3659e-06
5:168811624 G A 0.041825 2.9626e-06
5:168816185 C T 0.059472 -7.1188e-06
5:168816501 A G 0.046581 -1.1167e-05
5:168819011 G T 0.080246 -7.1599e-06
5:168819938 G A 0.034117 -1.3098e-05
5:168822127 A G 0.058973 -2.6608e-06
5:168830957 A G 0.033308 -4.9475e-07
5:168834100 C T 0.484787 4.7619e-06
5:168838551 A G 0.088712 -2.0160e-06
5:168839120 C T 0.608470 -7.9195e-06
5:168842714 T C 0.549071 1.8158e-05
5:168847526 C T 0.178548 -4.1623e-05
5:168855508 T G 0.537978 8.6673e-06
5:168858076 G A 0.169029 -6.2360e-06
5:168858086 C T 0.087658 -3.6633e-05
5:168860485 A G 0.049495 -6.4366e-06
5:168860705 C T 1.441168 -2.0238e-05
5:168867880 G A 0.055764 2.7486e-05
5:168868401 A C 0.605930 1.4130e-05
5:168893493 C T 0.417658 5.1664e-05
5:168893535 C A 0.114839 -3.7872e-05
5:168899987 C T 1.269793 1.8718e-05
5:168900238 C G 1.046000 9.6455e-06
5:168901603 C T 0.027590 -1.4134e-05
5:168902099 T C 0.112956 -4.0074e-05
5:168926352 T G 0.777587 8.5372e-06
5:168963562 C T 0.134456 1.3833e-05
5:168967779 G A 1.881227 8.7548e-06
5:168973072 C T 0.077842 2.4883e-06
5:168974832 G A 0.118225 3.8942e-06
5:168991067 A G 0.046401 2.1522e-06
5:168991307 G A 0.063869 5.3475e-06
5:169006461 G A 0.118232 3.7181e-06
5:169014301 T C 1.475829 -1.2555e-05
5:169028316 A C 0.037391 1.6628e-05
5:169038417 G A 0.035039 -1.2390e-05
5:169058935 T G 0.049787 -2.9986e-06
5:169061462 G A 1.393754 -1.1489e-05
5:169064136 A G 0.063985 -1.2077e-05
5:169069114 C T 0.329038 -2.1794e-05
5:169074056 T C 1.037218 1.8662e-05
5:169086263 G C 0.155525 -6.8565e-06
5:169094559 C A 0.185695 -8.4301e-06
5:169097940 A G 1.233544 -6.9815e-06
5:169107017 T C 0.506274 5.3747e-06
5:169107157 G A 0.046625 -1.7489e-05
5:169110199 A G 0.091887 -3.6605e-05
5:169114370 C G 0.104538 2.7310e-06
5:169117332 A G 0.054792 -1.2115e-05
5:169122803 A C 0.223664 -4.3501e-05
5:169124478 A G 0.327481 1.4352e-05
5:169125063 G A 0.123529 -1.0747e-05
5:169126349 G A 0.414874 -9.7873e-06
5:169126552 A G 0.032557 1.2411e-05
5:169128966 A T 1.378543 3.8256e-05
5:169129422 G A 0.909439 5.1352e-05
5:169129842 G T 0.902955 4.1744e-05
5:169131080 A G 1.716672 2.9112e-05
5:169133605 A G 0.046132 -7.1228e-06
5:169139897 A G 0.397572 4.6130e-06
5:169142801 T C 0.032727 2.0030e-05
5:169146825 G A 1.103851 2.1936e-05
5:169148158 G A 0.831498 3.2540e-05
5:169148570 C T 1.974675 2.4146e-05
5:169155040 A G 0.049794 -1.0675e-05
5:169161644 T C 0.190353 -1.4930e-05
5:169162033 G A 1.763757 3.2202e-05
5:169165723 G A 0.061268 3.4557e-06
5:169170054 C T 0.266050 2.2372e-06
5:169170126 G C 0.079168 -9.6911e-06
5:169175845 G T 0.065756 1.2659e-05
5:169177359 T C 0.885372 4.6891e-05
5:169180769 A G 0.099418 -2.2328e-05
5:169184704 A C 0.138703 2.5982e-05
5:169195797 G A 0.128146 -1.7646e-05
5:169204246 C T 0.169502 3.5686e-05
5:169208724 G T 0.355927 -1.0524e-05
5:169213503 A G 0.044058 -3.4916e-06
5:169217218 G A 0.145176 -5.2303e-06
5:169218039 G A 1.727647 5.0444e-05
5:169219999 T C 0.085601 1.8491e-05
5:169234220 C A 0.140096 8.3100e-07
5:169242458 A C 0.376275 -1.3022e-05
5:169243842 A G 0.804507 -1.8376e-05
5:169244077 G A 0.081314 1.5839e-05
5:169255522 A G 1.315997 3.3864e-06
5:169275842 G T 1.231334 3.5539e-06
5:169277123 G A 0.483706 4.9275e-06
5:169279780 C T 0.464208 -1.4674e-05
5:169282544 G A 0.089007 1.4372e-05
5:169287285 A G 0.040050 3.3554e-05
5:169287701 C T 0.047424 8.2632e-06
5:169301591 A G 0.077220 -2.3859e-05
5:169310213 C A 1.123295 -1.8151e-05
5:169314869 C T 1.105989 -1.4698e-05
5:169316877 G A 0.031547 -7.1578e-06
5:169318331 T C 0.021283 -1.1685e-06
5:169321463 A G 0.187534 1.1789e-06
5:169322197 G A 0.917418 1.2085e-05
5:169322438 A G 0.189401 -2.8734e-05
5:169327881 A G 0.193256 -3.2129e-06
5:169328988 G A 0.115509 -1.4595e-06
5:169329218 G A 0.055917 -1.7112e-05
5:169329364 C A 1.914477 -6.1544e-06
5:169329455 T G 0.030728 3.5562e-06
5:169330699 A G 1.322317 1.9434e-05
5:169336164 G A 0.031639 1.7816e-05
5:169337177 A G 0.039951 5.4883e-06
5:169338324 C T 0.619434 4.2918e-06
5:169340379 T A 0.177654 3.4204e-07
5:169341337 C T 0.100829 1.0671e-05
5:169342517 G A 0.430945 -1.6082e-05
5:169343217 A G 0.814281 -1.1996e-05
5:169345366 C A 0.051878 9.5363e-07
5:169347526 T C 0.075350 -3.8068e-06
5:169352646 C T 0.039781 1.0208e-06
5:169356831 A C 1.049716 2.3954e-05
5:169358714 C T 0.181265 2.7696e-05
5:169360155 G C 0.588747 1.0713e-05
5:169362082 A G 0.582968 1.2756e-05
5:169362824 A C 0.079250 -1.7400e-05
5:169363709 T C 0.594830 -4.3075e-05
5:169366622 T C 0.139709 -1.0297e-06
5:169372193 C G 1.365546 -4.5485e-05
5:169376322 C G 0.023561 1.3486e-05
5:169378586 G C 0.066871 -1.4295e-05
5:169383358 G A 0.785611 6.6305e-06
5:169390597 T C 0.071114 5.9331e-06
5:169390737 T C 0.033621 -2.1000e-05
5:169393271 G A 0.603401 -7.9536e-06
5:169398878 C T 1.283270 -5.4986e-06
5:169400752 C A 0.616364 -1.1773e-05
5:169400821 G A 0.355349 2.7070e-05
5:169402065 T C 0.101274 -7.6989e-06
5:169402577 G A 0.525266 1.4506e-06
5:169402726 A G 0.756257 -2.5639e-06
5:169410474 A G 0.431526 -5.1369e-05
5:169421015 T C 0.080314 1.9735e-05
5:169422920 G A 1.414530 -1.4762e-05
5:169430268 T C 0.238532 -5.3398e-05
5:169433714 T C 0.044483 -1.1947e-05
5:169435880 T C 0.174258 4.6915e-05
5:169436431 A G 0.100924 -1.8111e-05
5:169437117 A T 0.199787 9.0948e-05
5:169439742 T C 0.825960 2.7177e-06
5:169440040 C G 0.141953 -6.9327e-06
5:169445207 G A 0.026995 -1.7675e-05
5:169447851 G A 0.069832 1.5532e-06
5:169449418 T C 0.021381 8.4954e-07
5:169449459 T G 0.205009 -1.3000e-05
5:169450690 G A 0.061027 8.3148e-06
5:169453398 G A 0.114006 -3.9844e-06
5:169456964 G A 0.658505 2.1897e-05
5:169457689 T A 0.043297 5.7348e-06
5:169458341 A G 0.021341 -6.9601e-06
5:169459499 G A 0.216562 1.6493e-05
5:169462301 G A 1.903095 -1.2602e-05
5:169467026 G T 0.076513 -9.9407e-06
5:169471528 A G 0.027321 -2.0410e-05
5:169471952 T C 0.062621 -6.8952e-06
5:169472533 T C 0.126875 1.3988e-05
5:169473172 G A 0.030908 -2.2209e-05
5:169474353 A G 0.036011 1.1800e-05
5:169477170 T C 0.034161 -2.4931e-05
5:169477815 C T 0.760452 2.0123e-05
5:169483512 G T 0.135204 2.3132e-05
5:169483706 T C 0.039173 -1.0417e-05
5:169486087 G T 0.428476 3.7205e-05
5:169494844 G A 0.528594 1.3796e-05
5:169494927 A G 0.090836 1.3285e-05
5:169497591 C T 0.294516 1.1782e-05
5:169499663 G T 0.034709 2.7072e-05
5:169501527 G A 0.140161 -5.4870e-06
5:169502547 T C 0.773806 2.0434e-05
5:169504234 C T 0.050766 -1.9924e-06
5:169504293 C T 0.531440 8.9515e-06
5:169504995 T C 0.247065 -1.6762e-06
5:169507146 A G 0.043372 -5.1438e-06
5:169509487 T C 0.042709 6.6557e-07
5:169509929 A G 0.402175 -3.9040e-05
5:169512276 C A 0.081174 1.2748e-05
5:169516018 C T 0.239840 5.7488e-06
5:169516102 C T 0.101610 -1.8460e-05
5:169520419 C T 0.732594 -6.8766e-06
5:169523250 G C 1.269195 -2.5258e-05
5:169527480 T C 0.023571 2.6499e-05
5:169534533 A G 1.828336 -1.9059e-05
5:169545642 C T 0.467414 -7.0775e-06
5:169546679 G T 0.037979 2.4995e-05
5:169551625 T C 1.223518 1.4839e-05
5:169551735 C T 0.368911 7.8372e-06
5:169556521 A G 0.072328 -4.6246e-05
5:169559710 T C 1.697933 2.3176e-06
5:169563825 A G 0.314246 -1.0217e-05
5:169574346 T C 0.095093 -9.7561e-06
5:169574671 A T 0.100873 -6.0048e-06
5:169589398 T C 0.188666 -9.5077e-07
5:169591115 C T 0.791591 1.4058e-06
5:169595780 G A 1.812364 9.0508e-06
5:169603353 T C 0.485005 -1.4195e-05
5:169609479 T C 1.823872 6.2942e-06
5:169609715 A G 0.115091 -3.3718e-06
5:169614977 C A 0.032278 -1.4933e-05
5:169616591 C T 0.755461 1.3240e-05
5:169626590 G A 0.974583 -1.1309e-05
5:169628810 T C 0.131607 1.5739e-05
5:169629225 G A 1.665556 -2.4750e-06
5:169630010 T C 0.114815 2.4200e-05
5:169630166 A G 0.020273 -1.9601e-05
5:169630302 G C 0.921155 5.0812e-06
5:169632749 C A 0.453985 1.1312e-05
5:169633843 A G 1.592749 -5.1015e-05
5:169634870 T C 0.037922 -2.6240e-05
5:169635536 T C 0.764280 -2.9687e-05
5:169640023 T C 0.032780 3.4285e-06
5:169643328 G A 0.731846 -9.8947e-06
5:169646330 G A 0.122795 3.1841e-05
5:169647531 T C 0.429547 -1.4514e-05
5:169648258 C A 0.246990 -2.3570e-06
5:169657226 G T 0.077431 -3.9217e-05
5:169659467 C T 0.088174 3.6444e-06
5:169659586 A C 0.110164 -2.5707e-07
5:169661994 C G 0.982034 -3.4360e-05
5:169666114 T G 0.124345 1.3746e-06
5:169672877 A G 0.126089 2.4330e-05
5:169680139 C G 0.040781 3.6707e-05
5:169681804 C A 0.041746 1.1521e-05
5:169685163 T C 0.936702 -4.3405e-05
5:169685765 G T 0.040828 1.0102e-05
5:169687347 A G 0.046139 -2.6972e-05
5:169689604 C G 1.702410 1.2597e-06
5:169690854 C T 0.135432 -3.3413e-05
5:169691080 A C 0.106802 -1.7604e-05
5:169692554 A G 1.156497 -1.9974e-05
5:169697122 G T 0.921440 1.0402e-05
5:169700426 A C 1.146774 2.8724e-05
5:169702403 A G 0.029429 -1.5538e-05
5:169703538 G A 0.098479 2.5453e-06
5:169706290 A C 0.045466 -1.1159e-05
5:169707643 G A 0.122594 -3.4280e-05
5:169708838 C T 0.071077 1.2805e-05
5:169713728 A G 0.204139 -1.3595e-05
5:169713828 C G 0.098962 2.0734e-05
5:169715717 G A 0.102008 -1.6135e-05
5:169715988 G A 0.047703 -7.3826e-06
5:169719672 C T 0.258747 1.2912e-05
5:169721718 G A 0.108794 -1.1513e-05
5:169722472 G A 0.090041 -6.5526e-06
5:169722922 A G 0.125222 -2.9881e-05
5:169723113 T C 1.414598 7.4112e-06
5:169724767 C G 1.428289 6.6928e-06
5:169725827 G A 0.927441 1.4474e-05
5:169729964 T C 0.130631 -3.2889e-06
5:169731858 T C 0.335284 1.5388e-06
5:169735324 C T 0.482493 -2.9210e-06
5:169735436 C T 1.839858 4.5410e-05
5:169736092 G C 0.603904 2.9553e-05
5:169737976 A G 0.253685 4.7091e-06
5:169740509 C T 0.109304 -2.0290e-05
5:169742525 G T 1.479939 2.0843e-05
5:169742593 C T 0.885946 -9.7526e-06
5:169744317 C T 0.063478 1.6695e-05
5:169744777 G A 0.421146 2.0820e-05
5:169747593 T G 0.244597 1.6357e-05
5:169748782 A G 0.047108 3.2938e-06
5:169750158 T G 1.648754 1.4729e-05
5:169754188 G T 1.548116 -4.5990e-06
5:169755944 T C 0.114152 1.4952e-05
5:169755956 C T 0.114462 -2.2245e-05
5:169757514 A G 0.909058 -4.0207e-05
5:169759990 T G 0.836424 1.3405e-05
5:169760722 A G 0.116148 -5.4358e-06
5:169764962 G C 0.149636 1.0559e-05
5:169765322 G A 0.091404 -1.7001e-06
5:169765746 G A 1.699561 1.0866e-07
5:169767194 G A 0.052357 1.4144e-05
5:169770099 A G 0.066779 2.4736e-05
5:169773496 G A 0.441266 -1.5220e-05
5:169777358 C T 0.300568 -3.9581e-05
5:169782630 A C 0.760313 -8.1061e-06
5:169785565 A G 0.054761 1.7260e-05
5:169787576 A C 0.333574 1.0539e-05
5:169789203 A G 0.030534 -5.8052e-06
5:169792732 C T 0.289566 -1.0236e-05
5:169805956 G C 0.146325 3.0067e-06
5:169810796 T C 0.193413 2.1957e-05
5:169812194 T C 0.405561 1.1120e-05
5:169813296 G T 0.155165 5.7765e-06
5:169815868 T C 0.674076 3.3651e-06
5:169816565 G A 1.765494 1.0011e-05
5:169818324 C T 0.942196 3.1040e-06
5:169818569 G A 1.165027 -1.7676e-05
5:169819008 T C 0.343827 1.3083e-05
5:169820503 C T 0.031537 1.0526e-05
5:169823335 G A 0.371911 2.1242e-05
5:169824331 T G 0.021813 -8.4491e-06
5:169827678 G A 0.292215 -1.1909e-05
5:169831686 G A 0.442011 -1.6285e-05
5:169833851 A G 0.119171 1.1554e-05
5:169835524 C A 0.110290 -8.1639e-06
5:169836441 G T 1.930701 4.3120e-06
5:169836826 T C 0.311155 1.9813e-05
5:169840827 C A 1.279999 1.0620e-05
5:169841214 G A 0.228590 5.8660e-06
5:169844870 T C 0.049849 1.5809e-05
5:169851043 T C 0.030959 -5.9814e-06
5:169857994 A G 0.039815 4.8540e-05
5:169858033 A G 0.201382 -1.4694e-05
5:169866209 A G 0.428684 -2.1006e-07
5:169869435 A G 0.026063 9.7021e-07
5:169869741 T C 1.357814 -2.3025e-08
5:169872420 G A 0.298066 -5.2858e-06
5:169879160 C T 0.185083 5.7484e-05
5:169879863 T C 0.700992 9.7831e-06
5:169880071 C T 0.554219 -2.4978e-05
5:169880628 G T 0.035525 1.3587e-05
5:169891523 C T 0.062706 5.3372e-06
5:169892584 C T 1.581257 3.5443e-06
5:169892780 T G 0.949842 2.4864e-06
5:169893764 A G 0.030371 7.7707e-06
5:169893895 G A 0.182016 1.3636e-05
5:169896090 T C 0.075394 4.2655e-06
5:169897753 T G 0.356121 -1.8782e-06
5:169898398 T C 0.030218 -1.0019e-05
5:169903269 A C 0.041036 -5.7766e-06
5:169903565 C A 0.030384 -1.1732e-05
5:169907266 T C 0.374031 -9.2800e-06
5:169909760 C T 0.073844 -1.3452e-05
5:169910062 G A 0.211200 4.2567e-06
5:169914964 T C 0.034175 4.0688e-06
5:169915787 A G 0.081225 1.9148e-05
5:169916008 A G 0.331150 4.0312e-06
5:169917130 A G 0.026804 2.8114e-06
5:169923732 G A 1.849371 -8.3991e-06
5:169923903 T C 1.475788 3.2272e-05
5:169924695 A G 0.561753 4.2778e-05
5:169925795 G A 1.504136 2.2680e-05
5:169927304 T C 0.100948 -7.3926e-06
5:169928147 T C 0.130849 1.1564e-05
5:169928598 C T 0.770995 2.6013e-05
5:169929097 T C 0.027450 5.6972e-06
5:169929207 T C 0.042862 -4.4942e-05
5:169929332 T C 1.527788 1.1697e-05
5:169933879 A C 0.685068 1.5853e-05
5:169936874 A C 0.549054 -2.2608e-05
5:169943512 T G 0.135296 -2.4719e-06
5:169946240 G T 0.203860 -1.2709e-07
5:169947138 A C 1.011406 3.2540e-05
5:169947681 G C 0.147382 1.8662e-05
5:169947722 A G 0.495711 4.7441e-05
5:169948896 C T 0.707806 -1.6269e-05
5:169949462 A G 0.078223 8.0314e-06
5:169950394 A G 0.310390 2.7740e-06
5:169956789 G A 0.252257 -1.6144e-05
5:169957614 T C 0.947857 1.2558e-05
5:169962709 T C 0.295509 -2.4056e-06
5:169970942 G C 0.080273 9.5856e-06
5:169979188 A G 0.060364 -6.8395e-06
5:169979344 G A 0.110396 -1.8319e-05
5:169980952 A G 0.055043 6.8128e-06
5:169986854 T G 0.083955 2.8816e-06
5:169989879 A C 0.593969 9.5485e-06
5:169997847 C T 0.812697 -2.9127e-05
5:169999609 G A 0.046000 -1.9769e-06
5:170000396 G A 0.060282 -2.6148e-05
5:170003215 T C 0.029492 -2.6295e-05
5:170003351 A G 0.113911 -5.1394e-06
5:170005452 A G 0.059626 1.5104e-05
5:170012291 A G 0.275878 2.1016e-05
5:170013179 G A 0.126810 1.2384e-05
5:170013809 A G 0.071978 -7.2187e-06
5:170013811 A G 1.608871 -1.3929e-05
5:170015702 A C 0.215681 5.3332e-06
5:170025861 A G 1.120935 1.4266e-05
5:170026601 G A 0.089341 -3.2696e-06
5:170026875 T C 0.051140 -1.0840e-05
5:170030270 G T 0.829220 3.4060e-06
5:170030271 A G 0.435170 3.9524e-06
5:170033467 A G 0.416845 -1.6385e-06
5:170037711 C T 1.605678 8.2253e-06
5:170042369 T C 0.435177 1.8618e-05
5:170047775 C T 0.678292 -1.8826e-05
5:170050646 C T 0.863552 5.1558e-06
5:170058539 G A 1.702672 3.7575e-05
5:170060381 C T 0.064610 3.2897e-05
5:170067895 G A 0.161743 -9.1710e-06
5:170068397 T C 0.026107 1.3120e-05
5:170075498 A G 1.130427 1.9933e-05
5:170076605 A C 0.102634 2.8785e-05
5:170079611 A G 0.168502 -1.8087e-05
5:170080039 T C 0.035685 1.5628e-05
5:170094939 G A 0.069734 3.0919e-06
5:170096166 C T 0.034654 1.1320e-05
5:170096737 G A 0.672580 -3.8316e-06
5:170100271 A G 0.190937 2.8918e-05
5:170100447 G A 0.171735 -1.9396e-05
5:170101386 T C 0.046567 -1.3288e-05
5:170101467 G T 0.151262 -1.4339e-05
5:170103424 T C 0.066980 1.5013e-05
5:170108410 C A 0.075197 -2.1806e-05
5:170118126 A G 0.082626 -2.2543e-05
5:170128274 C T 0.030326 1.1436e-05
5:170129105 C T 0.255269 -7.3543e-06
5:170132424 A G 0.302309 5.4443e-05
5:170135050 A G 0.072705 2.7835e-05
5:170138659 A G 0.303509 6.1911e-05
5:170138816 A G 1.177909 3.7578e-06
5:170144835 C T 0.361568 4.1503e-05
5:170145135 G T 0.065695 -2.2172e-05
5:170145720 G T 0.067741 -2.3802e-05
5:170160158 C T 1.490965 2.7307e-05
5:170169125 G C 0.045687 8.0870e-06
5:170173510 A G 0.555653 1.1739e-05
5:170174699 A C 0.345395 2.2307e-05
5:170178727 T C 0.551733 8.0208e-05
5:170179348 G C 1.152261 1.1074e-05
5:170179788 G A 0.154349 1.0570e-05
5:170182706 T C 0.021405 4.5708e-06
5:170183419 C T 0.051664 -8.6233e-06
5:170185337 G A 0.104647 -7.9987e-07
5:170187643 C T 1.162535 1.8902e-06
5:170197252 C T 0.253957 1.5992e-05
5:170200635 C T 0.741192 -1.9356e-05
5:170201539 C A 0.205445 3.2881e-05
5:170201616 G A 0.046258 9.9439e-06
5:170202112 A G 0.038874 3.0280e-06
5:170202984 T C 1.570381 -1.0974e-05
5:170205300 C T 0.070631 -1.8545e-06
5:170206942 G A 0.033413 -6.0426e-06
5:170207491 T C 1.372049 -5.3564e-06
5:170210242 G A 1.039564 7.2146e-06
5:170213181 T G 0.701094 4.5805e-06
5:170215670 A G 0.144724 -1.0743e-05
5:170216508 T C 0.048566 9.3455e-06
5:170222539 C A 0.028276 -7.8566e-06
5:170222923 C T 0.284878 -2.6618e-05
5:170228336 G A 0.819044 3.4905e-06
5:170229377 A G 0.063634 9.3998e-06
5:170239112 A C 0.476132 -1.8654e-05
5:170241306 T C 1.645619 -2.1872e-05
5:170246958 A C 0.974223 -2.7652e-06
5:170256500 A G 0.132471 -1.2862e-07
5:170277459 C G 0.166598 -1.7362e-05
5:170279114 G A 0.175978 -1.6855e-06
5:170318242 G A 0.137832 2.2707e-05
5:170321799 A C 0.068425 -1.7773e-06
5:170338163 A G 0.101386 4.8295e-06
5:170363282 A G 0.338340 3.2197e-06
5:170376149 C T 0.272730 2.2420e-06
5:170379327 T C 1.375079 2.2165e-05
5:170396967 G A 0.034855 5.9796e-06
5:170401713 A G 0.097208 -1.8504e-05
5:170405731 G A 0.047210 1.8747e-05
5:170423624 A G 0.080838 3.1977e-06
5:170461437 G A 0.097898 -1.7444e-05
5:170492220 C A 0.069805 1.6712e-06
5:170496499 C T 1.374096 2.2872e-05
5:170501182 C T 0.109627 -1.3350e-05
5:170521752 A G 0.076255 8.8471e-06
5:170553290 A C 0.041862 2.0058e-05
5:170555419 C A 0.080800 8.2669e-06
5:170562476 G A 0.303421 6.5423e-06
5:170564576 G A 0.079661 7.0776e-06
5:170586424 C T 0.040166 4.7021e-05
5:170588262 A G 0.131046 2.2278e-05
5:170609217 A G 0.081337 6.4277e-06
5:170627378 C A 0.120531 -1.4730e-05
5:170632770 T G 0.079155 5.3379e-06
5:170649617 C T 0.088848 3.8130e-06
5:170654335 T G 0.046452 1.5854e-05
5:170656213 G A 0.154073 3.8042e-06
5:170660615 A G 1.676075 1.7333e-05
5:170667307 T C 0.113503 2.1820e-05
5:170672684 A C 0.300357 -4.2123e-05
5:170674935 A G 0.025080 1.2536e-05
5:170703108 A G 0.052129 -1.9836e-05
5:170703872 G A 0.067021 -8.9729e-07
5:170708476 T G 0.120578 -1.0663e-06
5:170709888 A G 0.337358 1.5494e-05
5:170717488 C G 0.174224 -1.9454e-05
5:170719908 T C 0.093675 8.4333e-06
5:170720733 G C 0.124015 2.7454e-06
5:170727708 G A 1.315048 2.7668e-05
5:170732385 A G 0.035453 -9.6436e-06
5:170733084 A G 0.046023 -1.2338e-06
5:170745019 T C 0.175244 -1.6136e-05
5:170749948 G A 0.089891 5.9289e-07
5:170750929 C T 0.120721 -1.8029e-05
5:170759059 C G 0.127867 4.9702e-06
5:170767517 C A 0.050413 -2.7857e-05
5:170768316 T C 0.287792 9.2934e-06
5:170773068 A G 0.352851 -3.9949e-05
5:170777207 T C 0.033726 -2.3558e-05
5:170778824 C T 1.219054 -4.1066e-05
5:170783592 T C 0.033828 -4.3246e-06
5:170784640 G A 0.705779 -3.8070e-05
5:170792653 C T 0.048179 -1.8052e-05
5:170795723 A G 0.408509 -6.4304e-05
5:170817415 G A 0.080073 7.1247e-06
5:170818252 A G 0.034549 1.3943e-05
5:170822764 T C 0.725461 -1.8930e-05
5:170828999 T C 0.107237 2.4951e-05
5:170831912 T C 1.074878 -6.4991e-05
5:170834371 C T 0.064940 -3.0004e-06
5:170840009 T C 0.350882 -3.3411e-05
5:170849521 T C 0.058793 -1.5139e-05
5:170854389 A G 0.353010 1.9577e-05
5:170854782 A G 0.106112 -2.9284e-05
5:170856739 A G 0.073684 -1.6956e-05
5:170858194 A C 0.400934 -1.2634e-05
5:170865088 G T 0.048726 6.2656e-06
5:170868622 T C 0.216854 -2.8988e-05
5:170870459 A G 0.077975 -2.6671e-05
5:170871074 A G 1.021290 -1.8647e-05
5:170873150 C T 0.105643 -9.0476e-06
5:170877205 C T 0.220614 -3.6283e-05
5:170878617 C T 0.032054 9.6624e-06
5:170879415 C T 0.464419 -2.5776e-06
5:170880693 A G 0.051579 9.5981e-06
5:170880809 C T 0.244345 3.6781e-05
5:170891834 G A 0.269569 -3.8620e-05
5:170895591 A G 0.053454 -6.9428e-06
5:170902493 C T 0.068670 1.6140e-05
5:170902780 G C 1.841694 -1.6293e-05
5:170905291 T C 0.187082 -1.0451e-05
5:170905672 A G 0.201436 6.3007e-06
5:170907757 T C 0.042392 -1.5063e-05
5:170909410 T C 0.946772 7.9664e-07
5:170909705 T C 0.077026 -1.3751e-05
5:170910517 T C 0.062234 -1.1352e-05
5:170911060 A C 0.088072 -1.8925e-06
5:170911727 C T 0.045816 -3.0273e-05
5:170911977 G A 0.122530 2.7348e-05
5:170912802 C T 1.736657 1.9336e-05
5:170912917 A G 0.044255 1.7813e-05
5:170913794 G A 0.037031 1.0503e-05
5:170914623 A G 1.192433 6.3697e-06
5:170915676 C T 0.767398 -1.6394e-05
5:170916337 A G 0.095283 -3.0350e-07
5:170920098 A G 0.038054 1.4634e-05
5:170920358 C T 0.255718 4.7965e-05
5:170920703 G A 0.808043 1.0034e-05
5:170923056 C T 1.557013 1.7667e-05
5:170925918 C A 0.508341 2.7542e-05
5:170926856 T C 1.013484 -9.3990e-06
5:170928197 T C 1.559006 1.5670e-05
5:170929434 T C 0.524246 2.8543e-05
5:170932931 G C 0.046333 -7.1715e-07
5:170935061 A G 1.185518 -3.8152e-05
5:170936574 T C 0.266787 7.4685e-08
5:170937874 A G 0.863014 -9.5703e-06
5:170941425 A G 0.549068 2.9875e-06
5:170945297 G A 0.359603 5.7931e-06
5:170948994 A C 0.324159 -1.8306e-05
5:170953166 G A 0.087345 -1.8187e-05
5:170956694 G A 0.992880 -2.7917e-05
5:170961655 A C 0.028154 2.1457e-06
5:170964248 G A 0.247888 -5.0342e-05
5:170966471 C A 1.882744 -6.1385e-06
5:170968530 T C 0.151601 -2.4886e-05
5:170969029 C G 0.189125 -8.2612e-07
5:170971863 C A 1.127045 1.3740e-05
5:170976797 C T 0.409573 -1.3925e-05
5:170977578 G A 0.617724 1.2656e-05
5:170982499 C T 1.784883 9.6595e-06
5:170982771 C T 0.113020 2.9017e-05
5:170982902 A G 0.691048 6.9747e-07
5:170998697 G A 1.438965 -1.3185e-05
5:171000772 T C 0.102144 3.7128e-06
5:171002481 G A 1.378764 -1.2135e-05
5:171002518 A G 0.291273 -2.1173e-06
5:171009918 G A 1.298708 -1.2242e-05
5:171015623 C T 1.378999 -1.3470e-05
5:171023757 A G 0.266719 -5.7981e-06
5:171026588 C T 1.472001 -9.2939e-06
5:171026975 T C 0.102811 2.6468e-05
5:171028916 T C 0.232279 5.7943e-06
5:171030621 A C 0.209089 6.3113e-06
5:171036576 A G 1.501858 -1.7956e-05
5:171036839 G A 0.383337 -2.6622e-05
5:171038492 G A 1.014820 -6.1320e-05
5:171041585 A C 0.047275 -1.1038e-05
5:171041805 C T 1.306970 -2.3343e-05
5:171043714 A G 1.261780 -1.4381e-05
5:171046263 A G 0.041967 -1.5302e-06
5:171047194 A G 1.347329 -3.6511e-05
5:171048658 G A 1.033794 -2.8302e-05
5:171058179 G C 0.213406 -1.7267e-06
5:171063573 A C 0.368541 -3.2793e-06
5:171065507 C T 0.267012 -1.1047e-05
5:171066113 C T 1.663224 -4.8928e-06
5:171067467 C A 1.173938 -3.2353e-06
5:171070030 A G 0.058569 2.0793e-05
5:171074292 C G 0.062332 -1.7619e-05
5:171076227 A G 0.512452 -7.9837e-06
5:171080450 G T 0.034576 5.5194e-07
5:171080647 A G 0.076554 -8.4501e-07
5:171082264 T C 0.088236 -2.2097e-05
5:171084173 G A 0.483448 -3.2778e-05
5:171085452 G A 0.068438 2.3598e-05
5:171093910 T C 0.035674 -1.0217e-06
5:171094151 G A 0.836360 -1.9877e-05
5:171095180 G T 0.043304 -4.5758e-06
5:171095720 A G 0.176709 8.6853e-06
5:171100231 C T 0.027675 -1.4855e-05
5:171101726 A G 0.842962 -1.1760e-05
5:171102924 T C 0.031816 -2.4872e-05
5:171103318 G A 0.389756 -5.6251e-06
5:171104305 C A 0.092003 1.8002e-05
5:171104364 A G 0.060694 -1.2045e-05
5:171104935 C G 1.482778 1.0562e-04
5:171105669 T C 1.539453 -9.9038e-06
5:171105760 C A 0.437632 -2.1681e-05
5:171108408 T C 0.266383 4.7791e-05
5:171111628 A G 0.184811 -9.9802e-06
5:171112891 C T 0.797068 -4.6693e-05
5:171115428 T C 0.347673 -1.1570e-05
5:171115769 T C 0.293469 -1.0300e-05
5:171116268 T C 0.049223 -4.2470e-05
5:171124515 T C 0.032156 -8.7920e-08
5:171133253 T C 0.077336 3.3407e-05
5:171133866 A G 0.075078 -6.6460e-06
5:171138689 C T 1.429683 -7.6915e-06
5:171139792 C T 0.080906 -6.3009e-06
5:171147644 T G 0.637202 -2.3647e-05
5:171151231 C T 0.655948 1.0237e-05
5:171152473 C T 0.040760 4.1100e-06
5:171162858 C T 1.836880 4.8245e-06
5:171172825 A G 0.268266 -2.1962e-06
5:171174165 G A 0.487946 -6.7544e-05
5:171174254 C G 1.073803 -1.0711e-05
5:171175270 C A 0.411130 -1.6827e-05
5:171176509 A G 1.437765 -3.1981e-05
5:171184704 G A 1.316275 3.7956e-06
5:171188943 A G 0.065328 1.3267e-05
5:171190725 A C 0.103409 3.3659e-05
5:171190826 G A 0.448229 -1.6225e-05
5:171192037 A G 0.875587 -1.3998e-05
5:171197547 C T 0.859540 1.7174e-05
5:171199652 A G 0.074997 -1.6133e-05
5:171203438 A C 0.492757 -1.7898e-06
5:171203724 T C 0.236876 4.2427e-05
5:171206197 A C 0.437540 5.7506e-07
5:171210598 C T 0.035804 1.4973e-06
5:171218285 C T 0.024792 -2.9637e-06
5:171218388 C T 0.857588 1.2324e-05
5:171220984 T C 0.033005 -1.5361e-06
5:171221274 T C 1.960035 1.8371e-05
5:171222055 G A 0.047023 2.4399e-05
5:171223497 A G 0.023619 -2.2692e-06
5:171226244 T C 0.243526 2.6902e-05
5:171229978 T C 0.059837 -1.3209e-05
5:171230262 C T 0.098789 -5.8027e-06
5:171235014 T C 1.021252 -2.0998e-05
5:171237626 T C 0.156558 9.5174e-06
5:171237817 C T 0.757042 -1.1724e-05
5:171241967 C G 0.087532 1.0956e-05
5:171244788 T C 1.915878 -7.6106e-06
5:171246574 T G 1.107339 5.2749e-06
5:171250237 T C 0.388559 1.8358e-05
5:171251917 T C 0.025992 4.6210e-06
5:171252906 A G 0.103582 5.1461e-06
5:171253014 C T 0.752656 9.6817e-06
5:171253676 T C 0.078556 -4.4427e-06
5:171253832 A G 0.075139 -1.2625e-05
5:171254043 A G 0.036698 -4.9362e-06
5:171254641 A G 1.740400 -1.0314e-06
5:171258155 T G 0.088038 3.2226e-05
5:171260919 C T 1.425382 2.7185e-05
5:171265265 T G 0.094212 1.5259e-06
5:171265304 T C 1.869610 2.2680e-05
5:171267293 C T 0.039849 -1.0836e-05
5:171268104 C T 0.027484 -8.6378e-06
5:171268203 T C 0.341264 -3.1418e-05
5:171271148 G A 1.866584 2.9959e-05
5:171273607 C T 0.393662 -1.8943e-05
5:171274885 A C 0.554093 -3.5803e-05
5:171276393 A G 1.194973 -1.3195e-05
5:171278202 T C 0.034824 -1.2997e-05
5:171281997 T C 0.074218 -2.3342e-05
5:171285632 T C 0.861760 1.0050e-06
5:171288171 C A 0.020362 -8.2749e-06
5:171293738 G A 0.030350 1.8277e-05
5:171308906 A G 0.056852 2.9533e-06
5:171319929 C T 0.097578 -1.3263e-06
5:171324289 C T 0.090422 8.4276e-06
5:171326223 G A 0.134494 -9.9951e-06
5:171332829 T G 0.027148 2.0836e-05
5:171335694 C T 0.071505 5.8195e-06
5:171340055 C A 0.055917 -5.8978e-06
5:171347359 C T 0.071770 -2.4769e-06
5:171372748 A G 0.042195 -1.4058e-05
5:171373318 A G 0.082701 -2.1704e-05
5:171375958 A G 0.034787 1.5037e-06
5:171385674 A G 1.746054 -2.3272e-06
5:171389220 C T 0.033730 -1.3953e-05
5:171391774 A G 0.040352 3.2151e-05
5:171401779 A G 0.702244 -1.4154e-05
5:171412281 A C 1.860390 3.1634e-06
5:171441074 T C 0.103276 -6.1682e-06
5:171442208 T G 1.079522 2.7934e-06
5:171459801 C T 0.153023 2.3328e-06
5:171462695 A G 0.063281 5.9692e-05
5:171471045 C T 0.288179 -1.2751e-05
5:171472575 A G 1.215256 -2.1552e-05
5:171474120 T C 1.211619 -9.5237e-06
5:171474468 G A 0.103317 5.2743e-07
5:171475689 T G 1.474088 -1.2795e-06
5:171477346 G A 0.380634 -6.0844e-06
5:171480055 A G 1.235586 -4.4008e-07
5:171480968 C T 0.849075 -1.4452e-06
5:171481667 A G 0.026083 -7.4352e-06
5:171483129 C T 0.131087 -1.0858e-05
5:171484604 C T 0.185729 -5.7680e-06
5:171484631 C T 0.556544 -1.2869e-05
5:171485009 C T 0.034110 -7.5901e-06
5:171490404 T C 0.091265 7.1851e-06
5:171490656 T C 0.102443 -2.2874e-05
5:171490995 T C 0.029966 -1.4441e-05
5:171492534 C T 0.041532 -6.7120e-06
5:171494733 C G 0.685421 -4.3426e-05
5:171499997 G A 0.516243 -2.2205e-05
5:171502332 G A 0.318047 -3.1952e-05
5:171508526 C T 0.287020 -7.1479e-06
5:171517541 A G 0.061088 -8.1996e-06
5:171522659 T C 0.085448 1.6732e-05
5:171526748 A G 0.088072 4.0254e-05
5:171528082 C G 0.462100 -5.0993e-06
5:171529235 T C 0.207903 -2.4119e-06
5:171529547 G C 0.153794 -6.2937e-06
5:171531698 A G 1.472705 1.9245e-06
5:171531834 G C 0.060286 1.4381e-06
5:171531899 A G 0.248190 -1.6546e-06
5:171533782 C T 0.465392 -3.7704e-06
5:171535254 C A 0.038391 1.0449e-05
5:171535267 A G 1.889679 -1.6782e-05
5:171537817 C A 0.240174 4.5589e-06
5:171541019 T C 0.262426 -6.9132e-06
5:171543598 A G 0.261868 -7.8759e-06
5:171545447 A C 0.158452 2.3508e-05
5:171546123 G A 0.536655 -2.2291e-06
5:171560251 G A 0.532956 -3.3379e-06
5:171566160 T C 0.028691 2.1869e-05
5:171568218 T C 0.182332 1.3021e-05
5:171569193 C T 0.968422 -8.2588e-06
5:171569753 C T 0.048580 5.9514e-06
5:171570147 A G 0.042355 1.2652e-05
5:171571754 A G 0.260991 -2.0050e-05
5:171576629 A G 0.851951 1.6302e-05
5:171578654 C A 0.957006 2.9099e-05
5:171579797 G T 0.184913 2.5297e-05
5:171583610 G A 0.309533 -2.5163e-05
5:171585020 A G 0.112218 -6.5907e-06
5:171586242 G A 1.176685 -8.3132e-06
5:171593748 A C 0.121639 1.2638e-05
5:171598868 G A 0.411246 -2.4411e-05
5:171599662 T G 0.131764 5.6446e-05
5:171604716 C T 0.572187 -1.8509e-05
5:171605969 T C 0.275729 7.4949e-06
5:171607179 T C 0.119300 1.4093e-05
5:171611454 T C 0.064512 2.4042e-05
5:171623166 T C 0.330232 4.3922e-08
5:171624607 A G 0.174299 9.0033e-06
5:171625575 G A 0.148253 -5.8587e-06
5:171626110 C T 0.180996 3.9210e-06
5:171632616 G T 1.314198 3.3399e-05
5:171634194 T G 0.101723 -1.3230e-05
5:171634857 G A 0.764457 2.0312e-05
5:171637734 C T 1.922892 -1.0683e-06
5:171637810 C T 0.094607 4.1886e-06
5:171637960 C G 0.225599 -1.9861e-05
5:171639152 T C 0.040026 -2.5961e-06
5:171649520 G A 0.205356 3.7589e-06
5:171658287 C T 0.722779 -1.5531e-05
5:171664609 C T 0.031782 1.8627e-05
5:171665888 T C 0.195704 -1.5478e-05
5:171670490 T C 0.248214 -1.3554e-05
5:171672429 C T 0.054982 -2.4623e-06
5:171674079 C T 0.046935 -2.6785e-06
5:171678809 G A 0.027749 2.4437e-06
5:171683267 G A 0.041563 1.5761e-05
5:171689919 A C 0.570776 -1.2333e-05
5:171701082 T C 0.105714 6.7155e-07
5:171709935 T G 1.224925 -2.0861e-05
5:171710131 A G 0.113353 -1.2141e-05
5:171712979 C T 0.037038 -1.2915e-05
5:171722329 C G 0.269586 -1.9054e-05
5:171730875 C A 0.053972 -4.9416e-06
5:171738710 A G 1.297546 2.1386e-06
5:171738882 T C 0.204255 2.9761e-05
5:171755586 C T 1.272928 1.4116e-06
5:171759031 T C 0.128269 -2.5729e-05
5:171763623 G A 0.041590 5.3897e-06
5:171763862 C T 1.045007 -3.7858e-05
5:171764665 T C 1.019753 -4.0422e-05
5:171770291 A G 0.124739 -3.4959e-07
5:171772583 A G 0.312141 6.4735e-07
5:171772887 A G 0.142765 -1.0139e-05
5:171775483 C T 0.025155 7.7950e-06
5:171777495 T G 0.020022 -4.5475e-06
5:171780087 C T 0.646004 -4.9170e-07
5:171780501 T C 0.615912 1.3750e-05
5:171780628 T C 0.269609 4.7898e-06
5:171781531 A C 0.033271 3.2788e-06
5:171783362 T C 0.119817 2.1164e-05
5:171792273 G A 0.745336 -7.9533e-06
5:171812352 T C 0.071056 -1.7559e-05
5:171820444 C T 0.667069 -1.2384e-05
5:171832583 T C 0.081929 -1.0631e-05
5:171842167 T C 0.779127 -1.2758e-06
5:171842416 C T 0.057301 -1.3749e-06
5:171849662 T C 0.175370 4.2106e-05
5:171852179 A G 0.586915 -2.3260e-07
5:171852448 C T 0.061023 -7.2787e-05
5:171864809 T C 0.852856 -4.1133e-05
5:171865548 T C 0.675501 -1.0540e-05
5:171866325 G T 0.108363 5.5387e-06
5:171877138 C T 0.245940 2.4479e-05
5:171878751 A G 0.714031 -4.3772e-06
5:171887781 A G 0.785849 -4.6273e-06
5:171888991 T G 0.073620 -5.3573e-06
5:171890143 G T 0.044657 -2.0819e-05
5:171896736 A G 1.203255 4.5463e-05
5:171900285 G A 0.036184 -1.5802e-06
5:171900324 G A 0.574339 -1.9138e-06
5:171901626 G C 0.309533 2.2480e-05
5:171908794 G A 0.448083 2.5130e-06
5:171913126 T C 0.340853 -9.8641e-07
5:171913129 T C 0.194149 -9.6652e-06
5:171916696 A G 1.014153 -2.5960e-06
5:171918828 T G 0.822339 8.0946e-07
5:171919320 T C 0.701574 4.8326e-06
5:171922102 T C 0.417950 -4.3434e-06
5:171922637 G A 0.676011 3.6257e-06
5:171925891 A G 0.135221 2.2044e-05
5:171937612 T C 0.047196 1.4354e-06
5:171938093 C T 0.616102 6.7958e-06
5:171947153 G T 0.034940 -8.6564e-06
5:171948426 C A 0.447695 -1.3900e-05
5:171950908 G C 0.638130 4.8749e-06
5:171966558 T C 0.512881 -7.0758e-06
5:171967783 G A 0.034090 6.1979e-06
5:171971266 T C 0.150735 -3.9124e-06
5:171972805 A G 0.080005 -9.1107e-06
5:171976966 A G 0.492865 -1.7841e-05
5:171984576 A G 0.025519 1.2968e-05
5:171986158 T G 0.036443 1.0277e-05
5:171986370 T C 0.025913 1.3808e-06
5:171988275 C T 0.032373 -6.3050e-06
5:171991070 T C 0.034869 8.1461e-06
5:171991642 T C 0.055485 1.0321e-05
5:171993280 C T 0.226741 -3.9343e-06
5:171996642 G A 0.062598 -1.4910e-05
5:171997182 T C 0.171769 -8.4960e-07
5:172000327 C T 0.033362 4.2556e-06
5:172006138 C T 1.962293 -2.2005e-05
5:172006521 A G 0.071403 -2.2585e-05
5:172009980 C T 0.538498 -5.3076e-05
5:172010814 T C 0.056743 -2.8101e-05
5:172011020 T C 0.045935 -7.8595e-06
5:172015245 T C 0.031731 1.2575e-05
5:172018540 A G 0.052843 2.0132e-06
5:172021610 C T 1.705932 3.2154e-05
5:172022387 A G 0.057695 -2.6133e-06
5:172026286 T C 0.750983 -1.0099e-04
5:172027559 G T 0.053251 3.7981e-07
5:172031468 G A 1.251787 -3.0342e-05
5:172036332 C T 0.811500 3.6037e-05
5:172037490 T C 0.156320 -1.2659e-05
5:172041824 A G 0.572873 -1.2244e-05
5:172046919 A G 0.036140 1.8046e-06
5:172050762 A G 0.040978 3.3066e-05
5:172050910 T G 0.513319 -2.6942e-05
5:172053183 A G 0.081195 -2.3227e-06
5:172053564 T G 0.271513 -1.5097e-05
5:172055907 A G 0.042440 1.5879e-05
5:172059297 G A 0.245314 1.0332e-06
5:172066288 C T 0.210833 1.1305e-05
5:172070220 G T 0.338857 4.4107e-06
5:172071191 T C 0.039438 -2.5613e-05
5:172071962 C T 0.928056 -1.9420e-05
5:172073310 C T 0.027120 -8.9472e-06
5:172079889 T C 1.011134 2.6217e-05
5:172091458 G A 0.089069 5.7916e-07
5:172098544 A G 0.334815 2.6779e-05
5:172098571 A G 0.092067 1.4059e-05
5:172098744 C T 1.376966 3.7599e-05
5:172099778 T C 0.237192 2.5851e-05
5:172108303 G C 0.094565 7.5413e-06
5:172110241 T C 0.031707 -1.8393e-05
5:172119559 A G 0.069537 -7.1970e-06
5:172119625 T C 0.213563 7.7617e-06
5:172119719 C T 0.832270 8.4622e-06
5:172121691 C T 0.052289 -4.7087e-05
5:172122001 C A 0.545434 -1.8028e-05
5:172123965 G C 0.135418 -2.9278e-06
5:172127709 G T 0.201524 1.2918e-05
5:172128357 G A 0.628457 -5.8343e-06
5:172129846 G C 0.451910 1.4543e-05
5:172130774 T C 1.192168 2.4594e-05
5:172131521 G A 0.266818 4.7929e-05
5:172133229 C A 0.208005 -1.3084e-05
5:172143382 A G 0.035610 2.2110e-05
5:172145370 G T 1.772674 1.5457e-05
5:172149548 C T 0.053887 -2.3547e-06
5:172150020 T C 1.813887 6.5448e-06
5:172150990 A G 0.513890 6.8956e-06
5:172152265 T C 0.149371 2.8541e-05
5:172153570 T C 0.121523 -1.3791e-05
5:172157736 A G 0.479079 3.4511e-05
5:172160736 G A 0.824389 -2.8971e-05
5:172167974 A G 0.365399 1.1416e-05
5:172172046 T G 0.047597 -2.2084e-05
5:172175009 A C 0.327478 -2.5771e-05
5:172175327 A G 0.090184 -1.4649e-06
5:172176904 T C 0.956945 3.6618e-05
5:172193874 G A 1.024418 -1.4928e-05
5:172193973 C G 0.101485 -2.3943e-05
5:172196752 G A 0.079971 -5.3356e-06
5:172201524 C G 0.049396 -1.1139e-05
5:172202824 A G 0.109607 1.1526e-05
5:172203148 C G 0.292834 -6.6220e-06
5:172205000 C T 0.361354 -1.6466e-05
5:172205614 C T 0.757566 -6.9162e-06
5:172210096 G T 0.117607 -1.4792e-06
5:172218099 A G 0.414693 -1.3380e-05
5:172218144 A G 0.568012 3.2455e-05
5:172220376 T C 0.093465 -1.7098e-05
5:172222345 T C 0.890186 1.4675e-05
5:172225349 G A 0.129214 -1.0841e-05
5:172226444 A G 0.110168 -5.4287e-05
5:172227469 G A 0.033849 7.2928e-06
5:172233617 G T 0.253593 -7.4389e-07
5:172243704 T C 0.051089 4.7176e-06
5:172244155 A G 1.373814 1.5075e-05
5:172245092 C T 0.170936 -4.5861e-05
5:172246156 A C 0.365263 4.2039e-06
5:172249034 T C 0.237702 -1.1482e-06
5:172256024 C T 1.500780 -1.0772e-05
5:172258980 T A 0.060575 -2.8972e-05
5:172259823 G C 0.095204 -7.3307e-07
5:172263526 A G 0.319220 6.6519e-06
5:172267210 A G 0.465670 1.6037e-06
5:172268003 G A 0.836907 1.9277e-05
5:172268736 T C 0.080923 1.4261e-05
5:172270951 T C 0.029405 -7.7277e-06
5:172273814 A G 0.296111 1.3044e-05
5:172274113 C T 0.093618 -6.8884e-06
5:172275023 C T 0.055128 1.7004e-05
5:172275263 A G 0.166421 -1.8439e-05
5:172275997 C A 0.051800 1.1072e-05
5:172276930 G A 0.046217 -8.9921e-06
5:172277675 C T 0.120136 -1.4487e-05
5:172282390 T C 0.025655 2.0279e-05
5:172283930 G A 0.258125 1.7078e-05
5:172284162 A G 0.773742 6.2474e-06
5:172285605 C T 1.418409 3.5101e-05
5:172288907 C A 1.926424 2.4159e-05
5:172289456 A G 0.030972 -4.3028e-06
5:172289966 T C 1.748478 4.7548e-05
5:172290828 A G 1.686723 1.3904e-05
5:172293335 T C 1.338378 4.6067e-06
5:172297158 C T 1.628348 2.2440e-05
5:172302688 T C 0.022809 -2.7262e-05
5:172303229 A G 0.743759 -2.5539e-06
5:172303550 G A 0.307463 2.5796e-05
5:172306880 A C 0.049688 1.4456e-05
5:172308734 A G 0.052854 -1.8990e-05
5:172309192 A G 0.076479 -1.3805e-05
5:172314214 A G 0.070342 2.4065e-05
5:172317259 C T 0.052184 2.4020e-06
5:172317437 G T 0.092149 -1.1809e-06
5:172321867 A G 0.046863 -4.2110e-07
5:172322142 C T 0.400897 1.0703e-05
5:172322513 C T 0.068884 5.0242e-06
5:172324978 A G 1.385588 -4.7451e-06
5:172333368 T G 0.080923 3.5219e-05
5:172334875 C A 1.489469 2.1215e-05
5:172341431 C T 0.436830 -4.1544e-06
5:172344808 A G 0.052833 2.3704e-05
5:172346588 G A 0.784431 8.5076e-06
5:172348466 G A 1.182387 9.4003e-07
5:172352779 G A 0.033179 -1.1288e-06
5:172353872 G T 0.219992 2.5841e-05
5:172360034 A G 0.304226 -1.6630e-05
5:172361257 G A 0.050062 -1.1079e-05
5:172368674 G A 1.475605 -1.8773e-05
5:172370094 G A 0.076727 -1.2632e-05
5:172374851 G A 0.063995 1.2363e-05
5:172376178 G A 1.034576 1.6563e-06
5:172382902 A G 0.887731 -1.9466e-05
5:172383219 G A 0.190002 2.4897e-05
5:172388113 G A 0.049121 1.0536e-05
5:172388917 G A 0.074120 -7.2009e-06
5:172391646 A G 1.852669 3.2694e-06
5:172392747 C A 1.625261 -3.9870e-06
5:172393670 T C 0.020698 -1.0651e-05
5:172397288 A G 0.030221 7.0826e-06
5:172400764 T C 0.140491 -2.1711e-06
5:172411634 C G 0.125722 -1.9255e-05
5:172423193 G A 0.040869 2.1989e-05
5:172429455 C A 0.090598 -7.9229e-06
5:172431581 T C 0.164674 -1.2876e-05
5:172443263 A G 0.048349 -6.5938e-06
5:172456859 G A 0.267032 -6.2393e-06
5:172461243 T C 0.283076 2.4622e-06
5:172466681 G A 0.046122 -3.0008e-06
5:172467002 T G 0.020600 1.1890e-05
5:172471890 G C 0.072450 -9.8130e-07
5:172480336 T C 1.232160 -1.6942e-05
5:172492494 T C 0.064365 2.9699e-05
5:172493651 T C 0.059235 -1.0020e-05
5:172494459 A G 0.176638 -4.5434e-05
5:172508979 C T 0.073616 9.4702e-06
5:172510520 T C 1.363968 1.4282e-05
5:172517001 G T 0.033733 1.0137e-05
5:172530953 G C 0.144071 -2.4205e-06
5:172546325 G A 0.025342 -9.4641e-06
5:172546699 T C 0.244505 3.9425e-06
5:172550204 T C 0.114363 8.6444e-06
5:172558196 A G 1.185046 -4.4834e-06
5:172588193 C T 0.021188 6.8350e-06
5:172590025 C T 0.063849 2.9695e-05
5:172591337 G T 0.264489 -3.9090e-06
5:172592710 A G 0.065219 -6.9250e-06
5:172595308 T C 0.931477 1.8065e-06
5:172606818 T C 0.754193 -4.4332e-07
5:172607729 A G 0.046486 -1.0234e-05
5:172610244 T C 0.198686 2.2210e-05
5:172616029 G A 1.853525 -2.4474e-05
5:172620700 G T 1.104483 2.3369e-05
5:172621424 T C 0.094624 7.4641e-06
5:172622082 T C 0.073542 1.2743e-05
5:172622692 G C 0.029786 -1.0875e-05
5:172623175 T C 0.177869 1.3677e-05
5:172624717 A G 0.074137 3.9343e-06
5:172625296 A G 0.036110 1.7867e-05
5:172628576 T C 0.040026 -2.0323e-05
5:172628802 T C 0.184559 6.9429e-06
5:172630862 T C 0.454488 -2.1222e-06
5:172632919 G A 0.674749 3.1220e-06
5:172633359 G A 0.218071 7.3264e-06
5:172643847 G A 0.323486 4.0925e-06
5:172650524 T C 1.262062 2.7236e-06
5:172652395 T G 0.332435 1.0348e-05
5:172652499 T C 0.237712 -9.8853e-06
5:172657953 T C 0.035919 1.1486e-05
5:172666665 G A 0.029521 -4.0402e-08
5:172668080 T C 0.055771 9.2636e-06
5:172668504 A G 0.069142 -8.8135e-06
5:172670406 T C 0.215936 6.9197e-06
5:172670462 G A 0.223950 -7.1873e-06
5:172670518 T C 0.047366 1.0441e-05
5:172671969 A G 0.031673 1.5637e-05
5:172675616 G A 0.244315 1.5723e-06
5:172676068 A C 0.042712 -1.7951e-05
5:172677471 G A 0.653256 9.7448e-06
5:172677800 C G 1.124552 6.3471e-05
5:172677899 G A 0.184488 1.2381e-05
5:172678983 C T 0.715833 6.4889e-06
5:172679069 G C 0.674617 1.0040e-05
5:172680421 C T 0.022180 8.9652e-06
5:172680870 G A 0.269830 -5.5240e-06
5:172682953 G A 0.578490 -9.5321e-06
5:172684686 G A 0.046051 1.8674e-05
5:172690224 C A 0.636324 5.1828e-06
5:172695106 A G 0.040577 5.1930e-06
5:172698790 T G 0.269436 7.0833e-06
5:172701589 T C 0.459564 -3.8348e-06
5:172702739 C T 0.472348 -1.1196e-05
5:172704468 C T 0.034722 3.6050e-06
5:172707503 G A 0.288815 -4.4441e-06
5:172708377 C T 0.069030 -1.5641e-05
5:172711456 G A 0.218619 -1.0537e-05
5:172714121 A G 0.176842 -1.1434e-05
5:172725336 A G 1.186524 2.6913e-05
5:172726334 G A 1.659627 2.2047e-05
5:172727534 A C 0.115257 -5.2842e-06
5:172728491 T C 1.595431 1.5171e-05
5:172729864 A G 0.056780 -3.7701e-06
5:172730708 A G 1.244192 -9.3202e-06
5:172732205 C A 0.124199 -1.8897e-05
5:172734302 T C 0.217925 -1.0492e-05
5:172734672 C T 0.146461 9.5055e-06
5:172736916 T C 0.033672 -1.6775e-05
5:172737199 C T 0.887921 9.0110e-07
5:172738739 T C 0.111698 -2.0588e-05
5:172740329 A G 0.609207 -6.2866e-06
5:172746465 C A 0.068153 2.6757e-06
5:172749822 T C 0.024067 1.8743e-05
5:172749961 A G 0.049127 3.9271e-06
5:172750120 A C 0.122747 6.3280e-06
5:172758076 C T 1.112769 -5.8226e-07
5:172760613 C T 0.024044 -1.5137e-05
5:172762127 G C 0.082226 5.3284e-06
5:172762651 G A 0.701768 1.9905e-05
5:172763797 G T 0.419807 -2.4979e-05
5:172765347 C G 0.197336 1.1172e-05
5:172766002 G A 0.289978 5.8692e-06
5:172767089 C T 0.191148 -7.7949e-06
5:172767316 G A 0.033811 4.6351e-06
5:172768779 T C 0.208549 1.8064e-05
5:172769501 C T 0.844720 3.4749e-05
5:172772751 T G 0.233874 -1.2829e-05
5:172772955 T C 0.475132 2.6982e-06
5:172774424 C T 1.409665 -1.1141e-05
5:172780104 C T 0.323361 -2.2645e-05
5:172781975 T G 0.222777 3.2015e-05
5:172782386 T C 0.793692 -2.6308e-05
5:172782578 C T 0.236481 -1.9794e-06
5:172785466 G T 0.075126 2.7538e-05
5:172785612 T C 0.072005 1.3038e-05
5:172785895 G T 0.250887 -8.5301e-06
5:172791044 T C 0.887544 5.6280e-06
5:172792095 T C 0.102763 -1.7190e-05
5:172797738 A C 0.084737 1.0834e-06
5:172798133 G A 1.065892 -1.1190e-06
5:172798899 T C 0.173721 -9.2311e-06
5:172801445 T C 1.405667 1.6730e-05
5:172803687 A G 0.517623 1.0841e-05
5:172808188 T C 0.090666 4.6267e-06
5:172810614 C T 1.584158 5.1256e-06
5:172813155 T C 0.114894 3.9497e-07
5:172816548 T C 0.150347 -5.7264e-06
5:172818015 A G 0.736317 -4.5671e-06
5:172818061 A G 1.415343 1.7060e-05
5:172821732 C T 0.365865 2.8461e-05
5:172825262 C T 0.058739 -1.1552e-05
5:172826291 C T 0.737092 -4.2471e-05
5:172836321 T G 0.262330 4.5275e-06
5:172836971 T G 0.023982 9.2139e-06
5:172839336 T C 1.269419 2.6448e-06
5:172840155 T C 0.326968 -9.8722e-06
5:172840456 A G 0.264904 5.2940e-06
5:172844615 A G 0.401842 2.0639e-06
5:172844808 C A 1.422051 -1.7457e-06
5:172847035 T C 1.019614 -2.7060e-06
5:172851734 T C 0.043450 -1.0218e-05
5:172853099 C T 0.614069 4.9729e-06
5:172857086 C T 0.252824 -1.2058e-05
5:172859797 C T 0.023411 -9.6469e-06
5:172860121 T C 1.943743 6.8128e-06
5:172860191 T C 0.022027 3.6475e-05
5:172860596 C T 0.062615 2.7312e-05
5:172860824 A G 0.316292 -1.6707e-05
5:172863848 A G 0.053153 -1.4918e-05
5:172867422 G A 0.931273 -1.0361e-05
5:172868256 A G 0.063954 -6.5034e-06
5:172869595 G T 0.678020 6.2352e-06
5:172869654 C T 0.057311 -1.0047e-05
5:172869810 T C 0.078651 -2.8884e-05
5:172870009 A G 1.695328 -9.3338e-06
5:172872410 G A 0.521512 1.1251e-05
5:172872577 C A 1.413486 1.0215e-05
5:172874286 A G 0.898430 -1.8764e-06
5:172874559 A G 0.060898 -1.2048e-05
5:172892328 T C 0.417525 3.2476e-06
5:172893123 G A 1.333859 -9.0426e-06
5:172893129 A G 0.080940 -5.1756e-05
5:172898697 G C 0.147654 6.1999e-06
5:172899502 C T 0.460649 2.4504e-06
5:172905083 T C 0.438761 -1.1606e-06
5:172906883 T C 1.880462 -1.3706e-06
5:172907967 T C 0.054424 -8.6540e-06
5:172911777 G A 0.667984 1.4670e-05
5:172911988 C T 0.287533 -1.5569e-05
5:172923657 T C 0.070115 2.1826e-05
5:172927862 C T 0.917707 -3.5983e-06
5:172931880 T C 0.026335 -3.9346e-05
5:172934898 A C 0.791193 -8.4853e-06
5:172939546 T C 0.122162 3.5021e-06
5:172955183 T C 1.204180 -1.9059e-05
5:172969495 T G 0.212955 1.9628e-05
5:172970153 G C 0.027515 2.0319e-05
5:172977756 T G 0.086205 -1.0312e-06
5:172984114 T C 0.693006 -6.2636e-05
5:172990983 T C 0.043562 -4.8959e-06
5:172991170 C T 0.050263 7.2909e-07
5:172993853 C T 0.044354 1.8248e-05
5:172998191 C T 1.204659 -3.4762e-05
5:173002891 G A 1.035997 -4.6064e-05
5:173004662 G T 0.071978 1.0877e-05
5:173006269 T C 0.676888 -4.5499e-05
5:173015152 A C 0.056634 6.4251e-06
5:173018372 C T 1.775911 1.5740e-05
5:173022229 T G 1.101872 8.2294e-05
5:173022413 G A 1.461893 4.1917e-05
5:173026104 A C 0.068581 -2.1473e-05
5:173031100 T C 0.075037 -8.8579e-06
5:173032258 G T 0.748389 1.7778e-05
5:173032600 A C 0.048842 4.0626e-05
5:173034149 C T 0.573642 2.1290e-05
5:173036786 T C 0.448270 -1.2955e-05
5:173040777 A G 0.110413 1.4459e-05
5:173042973 C A 0.091295 5.6651e-07
5:173045477 C T 0.173768 -1.9404e-06
5:173046388 T G 0.116634 1.4962e-06
5:173051989 C T 0.202912 9.6951e-05
5:173057412 T C 0.189798 -1.2521e-05
5:173063623 A G 0.047754 2.1645e-05
5:173067146 C G 0.106472 2.3935e-05
5:173067686 A G 0.505836 1.1115e-05
5:173070505 A G 1.486467 -3.3574e-05
5:173081460 C T 0.829220 -1.8431e-04
5:173082990 T C 0.054853 -1.4016e-05
5:173085828 T C 0.060245 -6.9882e-06
5:173092743 T C 0.068792 2.9276e-05
5:173094285 A G 0.035277 3.0273e-06
5:173099056 T G 1.362850 -2.2259e-05
5:173103337 T G 0.253521 1.5710e-05
5:173106225 G A 0.038955 1.6530e-05
5:173107759 G A 0.716217 -7.6028e-05
5:173113535 A G 0.033614 -1.1885e-05
5:173117206 G C 0.076244 -1.0180e-05
5:173118945 A C 0.103144 -1.9621e-05
5:173122501 C T 1.488551 -1.6316e-05
5:173123512 A G 0.929940 -3.9533e-06
5:173124941 A G 0.075915 8.2767e-06
5:173128421 T G 0.883427 1.9358e-05
5:173129604 G T 1.608986 -8.5695e-06
5:173131744 A C 0.344076 4.5948e-06
5:173133180 T C 0.243301 5.7885e-06
5:173134162 C T 0.644287 -7.1454e-06
5:173136182 G A 1.044255 -2.2268e-05
5:173136430 C A 0.021120 -2.2491e-06
5:173136493 C T 0.549105 -8.4720e-07
5:173137796 A G 0.155756 7.2052e-06
5:173141268 C T 1.233952 -2.0620e-05
5:173144682 G A 0.369313 3.0530e-07
5:173144726 G C 0.247704 -7.9013e-06
5:173148937 T C 0.356233 9.4146e-06
5:173149607 C T 0.146046 -2.5076e-05
5:173151427 C T 0.636848 -1.7916e-05
5:173156504 T C 0.586755 -1.6713e-05
5:173156798 T C 0.088939 -2.4512e-05
5:173157581 C T 0.090401 -5.8297e-06
5:173160380 A C 0.031496 -8.2913e-06
5:173160684 C T 0.739720 -1.4766e-05
5:173167542 A G 0.317513 1.4480e-05
5:173167850 C A 0.579564 -9.4078e-06
5:173170198 G T 0.970309 9.1771e-06
5:173171660 A C 0.620570 -6.7098e-06
5:173172447 A G 0.035239 -1.4906e-05
5:173176479 G A 0.562851 -1.0953e-05
5:173177944 A G 0.137655 2.1307e-05
5:173181008 T C 0.278462 1.0538e-05
5:173182538 G C 0.125117 4.0741e-05
5:173183410 T C 0.554735 -9.7008e-06
5:173183624 G A 1.332268 1.8789e-05
5:173184560 C T 0.908637 4.0229e-05
5:173184742 A G 0.079950 -1.8700e-05
5:173185882 A C 0.053574 -2.9908e-05
5:173188182 T G 0.337619 -6.3211e-05
5:173191624 T C 0.184447 -1.1659e-05
5:173192491 C G 0.127381 -2.5896e-05
5:173193138 A G 0.072029 6.8103e-07
5:173197653 G A 0.348302 -1.6780e-05
5:173202878 G A 0.143986 -8.9759e-06
5:173203737 T C 0.186490 4.8796e-07
5:173204210 G A 1.441413 -1.2177e-05
5:173207311 G A 0.949839 1.5815e-06
5:173208973 A G 0.107526 -1.1588e-05
5:173209355 T C 0.066433 -1.2957e-05
5:173211092 T C 0.235315 6.5450e-05
5:173212464 C A 0.826361 -7.2065e-06
5:173213637 G C 0.331405 -1.2725e-05
5:173215008 A G 0.036004 -1.7392e-05
5:173216831 T C 0.067112 4.9835e-06
5:173217328 A G 0.365797 -1.6562e-05
5:173218766 C T 0.090269 -2.8371e-06
5:173219779 A G 0.083812 4.1925e-06
5:173223271 T C 0.059905 8.2157e-06
5:173224082 G C 0.100982 -1.1096e-06
5:173224804 A G 1.194466 1.7411e-05
5:173226092 G A 0.689375 7.3940e-06
5:173226340 T C 0.045201 -3.0217e-06
5:173229685 T C 0.058038 9.1156e-06
5:173232030 T C 0.053591 -1.7625e-05
5:173233525 C T 0.082762 -5.4745e-06
5:173234264 A G 0.029527 1.5445e-05
5:173235244 A G 0.027936 -2.5436e-05
5:173235392 C T 0.153111 -7.9057e-06
5:173236502 G A 0.230346 6.3895e-06
5:173243119 C A 0.915559 -3.6793e-07
5:173249692 G T 1.517215 2.9622e-05
5:173252579 G C 0.036198 -7.2429e-06
5:173255799 T G 0.021738 4.3345e-06
5:173260597 A G 1.248704 1.0311e-05
5:173262738 A C 1.874594 -7.7367e-06
5:173267264 A G 0.434334 2.7618e-05
5:173277210 C T 0.639262 1.9090e-06
5:173278859 A G 0.058922 1.1307e-05
5:173279842 T C 1.133137 -2.0715e-05
5:173282782 A G 0.341764 -8.0350e-06
5:173283265 A G 0.310866 -3.4808e-05
5:173290412 G C 0.023374 2.9492e-05
5:173300960 T C 0.088780 -1.9319e-05
5:173306596 C T 1.424468 3.9300e-05
5:173311045 C T 0.334760 8.6395e-06
5:173321844 A C 0.052820 1.6857e-05
5:173333586 T C 0.513944 1.7335e-05
5:173335740 C G 0.032655 2.0250e-05
5:173359331 G A 0.130336 -2.3172e-05
5:173362458 A G 0.605301 9.9747e-06
5:173374270 A G 0.067439 -2.1030e-05
5:173396930 G A 0.327148 8.6800e-06
5:173410650 C T 0.282522 -4.1704e-06
5:173413153 A G 0.257010 1.5029e-05
5:173414926 G A 0.584365 8.1645e-06
5:173417042 G C 1.490591 -2.0097e-05
5:173418926 G T 0.561838 5.2262e-06
5:173426709 T G 0.075969 2.0590e-05
5:173428567 T C 0.022228 -2.2357e-06
5:173453896 G A 0.073854 1.1624e-05
5:173455469 T C 0.085482 -1.9848e-05
5:173475925 T C 0.198675 5.3455e-05
5:173479675 T C 0.082024 5.5661e-06
5:173488247 C G 0.045231 1.9984e-05
5:173492825 T C 0.055230 -1.1606e-05
5:173498947 T G 0.078060 -6.9191e-06
5:173501965 G A 0.027868 -1.7639e-05
5:173504909 C T 0.243509 7.0059e-05
5:173511536 A G 0.044133 -1.5236e-05
5:173512434 T C 0.339850 -6.0996e-05
5:173517804 G A 0.154060 -5.1052e-06
5:173523067 C T 0.055077 3.5973e-05
5:173525872 T G 0.457857 8.3732e-05
5:173530413 A G 0.089602 1.6725e-05
5:173530414 C T 0.034430 -2.6891e-06
5:173536952 T C 0.030830 6.3757e-06
5:173538945 T C 0.091765 3.6802e-05
5:173542308 T G 0.869899 -8.2689e-06
5:173542557 G T 1.452091 -1.2727e-05
5:173544458 G A 1.970653 6.2837e-06
5:173547383 G A 0.209953 7.8517e-05
5:173549404 A G 0.051949 -2.6346e-05
5:173552768 C T 0.705147 4.3959e-05
5:173553979 A G 0.068435 -1.2182e-05
5:173559269 G A 0.131148 1.4652e-05
5:173561015 C T 0.367361 -8.4979e-06
5:173563044 A C 0.033141 2.9442e-07
5:173565950 T C 0.110579 -1.6435e-05
5:173566106 G A 0.260882 1.2208e-06
5:173567250 A G 0.036609 2.4582e-06
5:173570810 G A 0.074905 -2.9004e-06
5:173571539 C T 0.617727 -1.3200e-05
5:173575127 A T 0.330480 -6.4912e-06
5:173575440 C A 0.040261 1.1664e-06
5:173576129 G A 0.286568 -3.5339e-06
5:173577443 C T 0.427847 1.9326e-05
5:173579074 G A 0.051786 -9.6991e-06
5:173593405 T C 0.168801 7.5714e-06
5:173593546 G A 1.195551 2.7710e-06
5:173593964 A G 0.090826 -3.4925e-06
5:173594254 T C 0.458816 -1.6442e-05
5:173594345 C T 0.049144 -7.6936e-06
5:173594648 T C 0.031282 8.0504e-06
5:173598915 A G 0.033862 -5.1965e-06
5:173599018 A G 0.087940 8.5925e-06
5:173600224 C T 0.287163 1.7396e-05
5:173601704 T C 0.914994 6.7701e-06
5:173601819 C T 0.071043 1.6045e-07
5:173603395 T C 0.033777 1.9365e-05
5:173604854 T C 0.031595 -4.7744e-06
5:173606646 C T 0.120228 2.4764e-05
5:173607424 A G 0.271472 2.0435e-05
5:173607501 T C 0.031112 1.5777e-05
5:173609963 A G 0.028698 1.1946e-05
5:173612409 A G 0.032645 1.3094e-05
5:173612458 T C 0.067265 -6.9216e-06
5:173615491 A G 0.025264 6.8302e-08
5:173616258 A G 0.024577 1.8393e-06
5:173616645 C T 0.348934 -2.7536e-05
5:173619563 T C 0.067045 1.9154e-06
5:173620278 A G 0.024054 3.0507e-06
5:173620286 C T 0.982586 3.3536e-05
5:173620652 A C 0.025624 3.7109e-07
5:173621309 A G 0.021912 -1.6875e-05
5:173621491 C G 0.071230 -2.8437e-06
5:173624090 T G 0.706578 1.8159e-05
5:173624535 A C 1.299569 -2.8578e-06
5:173631215 A G 0.341315 1.9659e-06
5:173634579 G T 0.071124 1.1789e-05
5:173635675 G A 0.826113 -3.5628e-06
5:173642071 A G 0.047968 1.4985e-06
5:173648438 C T 0.663326 4.2991e-05
5:173650982 C T 1.978608 2.6236e-05
5:173655214 C G 0.718131 7.2381e-06
5:173661927 T C 0.213162 -1.5932e-05
5:173663189 G A 1.394910 -2.1555e-05
5:173670147 C G 0.336385 -5.3105e-06
5:173670489 C T 0.477087 2.4823e-05
5:173672119 G T 0.337511 -2.6379e-06
5:173681576 A G 1.758500 -1.0908e-05
5:173682973 G A 0.211013 1.8259e-05
5:173683048 G T 0.345830 -3.5342e-06
5:173684863 A G 0.075367 9.2285e-06
5:173685519 A G 0.333427 -1.3331e-05
5:173685962 C T 0.166785 9.6701e-06
5:173686434 T C 0.028467 -6.1542e-06
5:173687247 T C 0.384112 4.1669e-05
5:173687502 T C 1.136000 -2.3047e-05
5:173687757 C T 0.574271 -3.0714e-05
5:173687968 T C 0.278847 4.0111e-06
5:173688867 T C 0.030532 -1.1241e-06
5:173701609 C T 1.811487 -1.1837e-05
5:173707235 G A 0.298892 -1.9547e-06
5:173711537 T C 0.141130 -4.9426e-06
5:173720651 A G 0.483893 -3.2458e-07
5:173722032 A G 0.410505 8.0711e-06
5:173728190 A G 1.620502 1.6266e-05
5:173731655 C G 0.121938 -3.7405e-05
5:173733558 T G 0.109597 -6.5878e-06
5:173734496 C T 1.439213 -1.1474e-05
5:173735238 C T 0.098010 9.4643e-06
5:173735530 A G 1.787769 1.0379e-05
5:173736500 T C 0.041291 4.5065e-06
5:173736571 A G 0.128908 4.2298e-05
5:173737325 T C 1.918557 -1.8904e-05
5:173737941 A G 0.039424 -5.9376e-06
5:173740532 T C 1.877532 8.5793e-06
5:173744624 A G 0.520887 -9.5770e-06
5:173745259 C A 1.283338 -3.1187e-05
5:173746162 T C 1.125474 -4.7585e-05
5:173746376 G A 0.050124 -4.0649e-06
5:173748222 A G 0.191165 -1.7333e-05
5:173750017 C A 0.562096 -3.5125e-05
5:173750627 A G 0.051028 -1.4810e-05
5:173751305 G A 0.043103 1.1943e-05
5:173753344 A G 1.464542 -6.2232e-05
5:173754762 C T 0.107550 -2.3635e-05
5:173755432 T G 0.046722 -1.3260e-05
5:173755653 C T 0.263255 -9.2307e-06
5:173760242 C G 1.051028 -9.4794e-06
5:173760843 C T 0.203908 2.7730e-05
5:173761239 C T 0.044259 -1.2767e-05
5:173761877 G A 0.495398 -7.8216e-06
5:173761986 G A 0.055910 2.6752e-06
5:173762494 A G 0.047373 1.4617e-05
5:173762506 A C 1.139508 -3.2357e-05
5:173762787 A G 0.353789 9.5451e-06
5:173763567 A G 1.475836 7.4718e-06
5:173763736 G T 0.056641 1.0761e-05
5:173764371 A G 0.369255 -2.5027e-05
5:173766154 C T 0.033556 1.0353e-05
5:173766430 A G 0.066756 4.7306e-05
5:173767349 A G 0.440243 7.6011e-06
5:173767377 G A 0.796449 5.2864e-06
5:173768539 A G 0.292779 -5.5869e-06
5:173779875 T C 0.088120 -3.2117e-05
5:173780080 A G 0.180697 -2.1628e-05
5:173781801 A G 0.043657 1.0481e-05
5:173782172 G A 1.344541 -5.9540e-06
5:173782408 T C 0.095042 2.9663e-05
5:173783007 A G 0.068503 -3.4224e-06
5:173785447 T G 0.032108 3.4309e-05
5:173787452 A G 0.340676 -2.1782e-06
5:173788480 T G 0.595924 -2.9743e-06
5:173798054 A G 0.242727 4.5978e-06
5:173802309 C T 1.310805 1.0370e-05
5:173802398 A G 0.044932 1.4675e-05
5:173806714 A G 0.361887 1.7598e-05
5:173811579 T C 0.534401 1.0006e-05
5:173814032 T C 0.057280 9.7282e-06
5:173814618 A G 0.583056 1.7455e-05
5:173815851 A C 0.034937 1.2036e-05
5:173819880 A G 0.026338 -3.5339e-05
5:173822586 C T 0.027882 -9.1515e-06
5:173826530 A G 1.450351 3.8084e-05
5:173829300 T C 0.038911 7.1001e-06
5:173834638 G A 0.784332 3.4505e-06
5:173836540 A G 0.664196 2.8471e-05
5:173843784 G A 0.063760 3.8126e-06
5:173851172 G A 0.224402 2.7215e-05
5:173855413 C A 0.519809 -4.9665e-05
5:173855426 T C 0.468502 1.3826e-05
5:173858537 A C 0.033046 1.1155e-05
5:173859366 A G 0.712259 -2.3686e-05
5:173859657 T C 1.253824 1.7559e-05
5:173863445 G A 1.010145 -4.3841e-05
5:173872772 T C 0.174843 3.3954e-06
5:173888015 C A 0.077944 -3.4173e-06
5:173907167 T C 0.143785 1.2717e-05
5:173907410 A G 0.564173 -5.6798e-05
5:173910135 G A 1.317088 -1.6717e-05
5:173912505 G T 0.109739 -3.1034e-06
5:173918175 A G 0.890179 -2.3017e-07
5:173919403 T C 1.588795 -4.4825e-05
5:173919466 G A 0.108471 2.9250e-06
5:173920527 C G 0.022344 3.9241e-06
5:173922112 T C 0.058987 -4.1926e-05
5:173931151 T C 1.774034 -7.4100e-06
5:173944166 C T 1.267002 7.0518e-06
5:173944657 A G 0.026066 -8.0486e-07
5:173953388 T C 0.024401 2.3970e-05
5:173955389 T C 0.392642 1.5575e-05
5:173961452 C G 0.086264 -3.7741e-06
5:173961637 T C 0.704253 -3.5200e-05
5:173970217 A G 0.146135 -1.2275e-05
5:173975323 T C 0.515226 -3.5480e-06
5:173979305 G A 1.689589 -1.0805e-05
5:173980579 T C 0.025046 4.9610e-06
5:173980953 C A 0.200739 3.3208e-06
5:173985281 C T 1.766317 -7.0289e-06
5:173987628 A T 0.053894 -1.0517e-05
5:173988991 T C 0.035144 3.3953e-05
5:173996670 A G 0.167832 1.5567e-05
5:174004543 C T 0.066983 1.2280e-05
5:174005336 C T 0.067476 -9.5588e-06
5:174006466 T C 0.101454 4.7251e-06
5:174010724 A G 0.097112 3.8936e-05
5:174011260 C T 1.010570 -6.0760e-05
5:174011781 A G 0.056604 3.5058e-05
5:174016594 A G 0.036854 3.0796e-05
5:174016838 T C 0.093060 -2.1304e-06
5:174018266 G C 0.228281 3.2950e-05
5:174019318 A G 0.916806 -5.2007e-06
5:174023808 G A 0.060292 -6.2998e-07
5:174027661 T G 1.535639 1.8937e-05
5:174031539 T C 0.059786 -1.4537e-05
5:174037081 G A 1.752666 1.8794e-05
5:174037100 C T 0.028144 1.9990e-05
5:174038056 A G 0.253804 -5.3184e-06
5:174038255 C T 0.234163 4.3086e-05
5:174038768 T C 0.409019 1.7331e-05
5:174038943 A G 1.977633 -7.5455e-06
5:174039803 G T 0.439607 -1.2885e-05
5:174045332 T C 0.046493 2.5059e-05
5:174050782 T C 0.063621 2.8022e-05
5:174051074 A G 0.612573 -1.5640e-05
5:174051485 A G 0.054479 -1.4172e-06
5:174054598 A G 0.202694 2.6455e-06
5:174057889 T C 0.054462 -7.4369e-06
5:174059232 C G 0.139977 -2.4665e-06
5:174062145 G A 0.207379 1.0839e-05
5:174063705 G A 0.249520 1.1061e-05
5:174069956 T G 1.823988 -1.4134e-06
5:174071800 A G 0.036759 -4.8017e-06
5:174071838 T C 1.173738 -5.8835e-06
5:174073675 A G 0.619937 -5.3169e-06
5:174076693 G C 0.029289 1.6883e-05
5:174078900 T C 0.199519 1.0731e-05
5:174083204 A G 0.035838 1.7583e-05
5:174097159 A G 0.161536 -3.8747e-06
5:174100036 C T 0.034158 -8.3358e-06
5:174103320 A G 1.143506 3.2170e-05
5:174115370 C A 0.690830 -2.5292e-05
5:174118800 C T 0.074392 -1.0193e-05
5:174123969 G A 0.462920 -1.9860e-05
5:174126128 T C 0.113806 1.7692e-05
5:174126405 T C 0.396331 -6.6466e-06
5:174126415 T C 0.860305 -2.6313e-05
5:174132301 G A 0.023207 1.1022e-06
5:174133056 A G 0.061663 4.6552e-06
5:174134882 T C 0.035844 -5.7017e-06
5:174136121 C T 0.060445 1.7393e-05
5:174140864 A G 1.326757 9.7701e-06
5:174145717 G A 1.223103 4.4637e-05
5:174147185 C T 0.036127 -1.1155e-05
5:174147647 T C 0.053360 -5.7968e-05
5:174147923 C T 0.037741 -1.9751e-06
5:174153111 T C 0.027542 -2.7862e-05
5:174154986 C T 0.027957 1.1596e-05
5:174156168 C T 1.804010 1.2672e-06
5:174157932 T G 0.029041 8.2935e-06
5:174158188 T C 1.092275 2.1685e-05
5:174158381 C G 1.726790 9.2155e-06
5:174160985 A G 0.195684 4.3351e-07
5:174164216 T C 1.758290 -4.9982e-06
5:174167623 A C 0.253107 -3.9886e-06
5:174170812 T C 0.047717 -3.6099e-06
5:174173171 A G 0.142636 -1.3141e-05
5:174173364 A G 0.588829 1.2763e-05
5:174175771 A G 0.274083 -3.7334e-06
5:174176149 A G 0.022214 -2.2211e-06
5:174177562 A G 0.406952 -9.9827e-06
5:174180140 T G 0.331785 1.2604e-05
5:174180475 A G 0.376728 1.5361e-06
5:174186281 A G 0.073916 2.9194e-06
5:174186726 G C 0.021568 3.0580e-06
5:174187251 A G 0.022010 -4.7289e-06
5:174189617 G A 0.284939 3.4299e-06
5:174192264 A G 0.030343 5.6763e-06
5:174193309 T C 1.560556 -2.4366e-05
5:174201087 G A 1.396396 -3.9036e-05
5:174201581 A G 0.334447 3.7865e-06
5:174201740 A G 0.139029 -5.8276e-06
5:174202444 G A 0.883165 -2.7190e-05
5:174206475 A G 1.531287 -1.0888e-05
5:174215849 T C 0.030874 2.6055e-05
5:174220114 A G 0.295434 1.2579e-05
5:174221703 C A 0.385288 1.8521e-06
5:174225304 T C 0.068336 -2.0680e-05
5:174225609 T C 0.095542 -7.1443e-06
5:174230091 T C 1.317414 4.8436e-05
5:174244249 G A 0.127898 1.0734e-05
5:174245279 A G 0.069993 -9.2394e-06
5:174247259 A G 0.145268 -9.8284e-06
5:174247579 C A 0.073015 -1.7549e-05
5:174248096 T G 0.085958 8.0004e-06
5:174250239 T C 0.600388 2.2549e-05
5:174260369 A C 0.099282 1.3905e-05
5:174266145 A G 0.807777 1.4183e-05
5:174267734 T C 0.054424 3.6197e-05
5:174270849 A C 0.994683 2.7692e-05
5:174272876 A C 1.189360 2.9376e-05
5:174273758 T C 0.027862 4.6514e-06
5:174274276 T G 0.859655 4.6298e-05
5:174274311 T C 0.192498 1.2433e-05
5:174274794 G A 0.158874 3.5974e-05
5:174274989 T C 0.196027 -1.8731e-05
5:174280310 G A 1.556364 -1.5189e-05
5:174282182 C T 0.370883 -8.6336e-06
5:174282871 G A 0.107210 1.5728e-05
5:174284797 C A 0.023154 9.9275e-06
5:174297777 G T 0.251237 8.7043e-06
5:174302292 A G 0.927992 -9.6216e-06
5:174302711 A G 0.025550 -1.0394e-05
5:174303151 T G 1.450327 -2.9138e-05
5:174310062 C T 0.556837 -7.0319e-06
5:174315293 G A 0.279159 1.4435e-05
5:174317346 A G 0.072545 -6.7185e-06
5:174338454 T C 1.155842 6.5788e-07
5:174346162 C T 0.333767 -2.6021e-05
5:174347781 C A 0.070740 -1.6273e-08
5:174354078 A G 0.468050 -1.9999e-05
5:174356987 C T 0.441872 -1.1300e-05
5:174359598 A G 0.079797 2.0504e-06
5:174362800 T C 0.031278 -8.0352e-06
5:174365949 C T 0.024526 -9.7736e-06
5:174366806 G A 0.129258 -1.0949e-05
5:174370704 A G 0.032618 -6.4015e-08
5:174372429 C A 0.047570 -3.1107e-05
5:174375763 G A 0.057647 -2.3674e-05
5:174376716 C T 0.025305 2.6855e-05
5:174379008 T C 0.042134 1.4154e-06
5:174379564 A G 0.366650 -2.5622e-06
5:174380087 A G 0.061231 -2.2010e-07
5:174384376 C T 0.821305 -4.2622e-06
5:174391067 C T 0.910874 -1.3132e-05
5:174399898 T C 0.948839 2.1824e-05
5:174400350 G C 0.446302 9.0538e-06
5:174400868 A G 0.419021 1.5834e-06
5:174409094 T C 0.027477 8.8083e-08
5:174411259 T C 0.044289 -2.9950e-05
5:174411529 C T 0.215688 -1.5267e-05
5:174412338 C G 1.266702 -8.3753e-06
5:174414496 T C 0.712331 -1.8454e-05
5:174417049 T C 0.470610 -4.2105e-05
5:174420229 C A 1.022493 -6.4580e-05
5:174422374 T C 0.106037 -1.6332e-05
5:174427391 G A 0.117253 -1.6574e-05
5:174427907 C T 0.531702 -1.2995e-05
5:174428848 C T 0.278000 -4.7515e-05
5:174430344 C T 0.774034 2.9033e-05
5:174433293 G A 0.070118 9.2501e-06
5:174433756 T C 0.118497 1.2638e-05
5:174436755 A G 1.276831 1.4699e-06
5:174436833 C T 0.797707 1.4412e-05
5:174437273 T C 0.061030 -2.1256e-05
5:174437991 T C 0.712559 1.8047e-06
5:174438691 C T 0.039673 -3.7288e-06
5:174445725 T C 1.579051 1.9274e-05
5:174450268 A G 0.770094 1.7915e-05
5:174454025 T C 1.666345 2.8582e-05
5:174455296 C T 0.035831 -7.5920e-06
5:174459047 T C 0.268457 -2.1611e-05
5:174464820 C T 0.212020 1.7953e-05
5:174465255 T C 0.058630 -2.9545e-05
5:174466454 A G 0.118028 7.8239e-06
5:174467701 A G 0.125759 -8.7210e-06
5:174468188 C T 0.063383 -2.5832e-05
5:174468408 C T 0.151527 2.7688e-05
5:174469209 C T 0.161600 -2.3617e-05
5:174469691 G A 0.168454 1.3519e-05
5:174470714 C A 0.589427 -2.7751e-05
5:174471034 C G 0.687811 -2.8960e-05
5:174473399 G A 1.220196 -2.9814e-05
5:174475200 G A 0.530644 -4.2681e-05
5:174475330 C T 1.177403 -2.6544e-05
5:174475560 T C 0.593908 9.7082e-06
5:174480833 G A 0.036585 -1.8007e-05
5:174481433 G A 0.691531 -6.5849e-06
5:174487366 A G 0.086665 3.9358e-05
5:174489143 G A 0.058803 5.0493e-08
5:174489273 A G 1.441052 1.5594e-05
5:174490823 T C 0.030850 -5.4832e-05
5:174493130 T G 0.170980 -1.4739e-06
5:174507242 A G 0.730170 2.5125e-06
5:174510236 A G 1.577259 2.8999e-06
5:174514451 C T 0.356522 -1.2495e-05
5:174516603 C A 0.028837 -4.7634e-05
5:174520488 C T 0.217728 3.3845e-06
5:174524953 A G 0.057947 4.5254e-06
5:174525366 G A 0.266468 2.0170e-06
5:174525407 T C 0.035239 5.0761e-06
5:174531944 G A 0.053394 1.3835e-05
5:174534350 T G 0.027250 -1.6213e-05
5:174539068 T C 0.535135 -2.1978e-05
5:174539758 T G 0.290440 3.6666e-06
5:174542179 G A 0.085958 -7.4315e-06
5:174543122 A G 0.147338 7.7652e-06
5:174544110 T C 0.208882 9.8648e-07
5:174560223 T C 0.105432 -4.4248e-06
5:174560526 A G 0.376201 7.6868e-06
5:174568440 C T 1.113687 9.5754e-06
5:174575532 T G 0.111803 2.5475e-05
5:174577240 T G 1.581291 -2.3982e-06
5:174583738 G A 0.141813 2.3920e-06
5:174590984 T C 0.380906 3.5530e-06
5:174593966 G A 0.050808 -1.1727e-05
5:174594662 T C 0.126868 2.8766e-05
5:174596379 G A 0.035290 -2.0246e-05
5:174596457 T C 0.119810 1.6261e-05
5:174597169 C T 1.280071 -5.2428e-06
5:174597961 G A 0.682062 2.5611e-06
5:174601039 A G 0.657862 -1.9469e-06
5:174601900 A G 0.028198 7.8747e-06
5:174604158 C T 0.571293 3.2370e-05
5:174606899 T C 0.296329 -4.7292e-05
5:174608004 A G 0.112905 -2.0512e-05
5:174609151 G A 0.803358 7.5436e-05
5:174610336 A G 0.027579 1.8143e-05
5:174611184 A C 0.050294 1.8442e-05
5:174611877 T A 0.183373 -4.7729e-05
5:174612118 G A 0.143228 -4.7588e-05
5:174612358 G A 0.041845 1.7437e-05
5:174612424 T C 0.153230 -1.8181e-05
5:174614960 A G 0.474098 -1.2825e-05
5:174619645 T C 1.393268 -3.8783e-06
5:174624484 A G 0.037911 -9.3428e-06
5:174625917 T C 0.052126 2.3399e-05
5:174625968 C T 0.124552 -9.7315e-06
5:174626280 A G 0.178107 -4.8615e-07
5:174629126 C T 0.410603 1.2738e-04
5:174629627 T C 0.927686 -1.1541e-05
5:174632250 C A 1.004756 2.7444e-05
5:174632570 T C 0.043572 4.0154e-05
5:174633613 C T 0.147613 -2.5405e-05
5:174634768 A G 1.030612 -4.0300e-05
5:174636577 A G 1.949268 -1.9781e-05
5:174640138 A G 0.049770 -6.1766e-06
5:174641928 C A 0.332537 -2.6259e-05
5:174642832 G A 0.399738 9.2044e-06
5:174646299 C A 0.047570 -3.1611e-06
5:174646985 A G 1.739509 1.1001e-05
5:174650197 T C 0.085638 -1.3176e-05
5:174652236 C A 1.147365 8.2307e-06
5:174652439 T C 0.060309 -4.6707e-06
5:174655251 G T 0.060184 2.2149e-05
5:174656345 A G 0.820880 1.5537e-05
5:174662836 G C 0.299008 -9.8255e-06
5:174662935 G A 0.138176 -6.7702e-06
5:174663172 G A 0.037575 -1.8991e-05
5:174663244 A G 1.054220 -6.0845e-06
5:174663469 T G 0.230542 1.1030e-05
5:174663972 A G 0.497374 -3.0703e-07
5:174665411 C T 0.161417 -1.3123e-05
5:174671503 C T 0.055271 2.8559e-05
5:174672156 C T 0.105010 2.2812e-05
5:174677340 C T 0.318761 1.3892e-05
5:174679840 C T 1.893361 -1.6187e-05
5:174680410 A G 1.512873 2.7102e-05
5:174681790 C T 0.116876 3.6636e-05
5:174684808 G A 0.099809 1.5693e-05
5:174686892 C G 0.523018 -3.3939e-05
5:174686989 G A 0.284582 7.9129e-06
5:174688399 A C 0.342644 7.4860e-06
5:174689018 A G 0.048087 -1.7917e-05
5:174689111 A C 0.053806 4.1771e-06
5:174690025 C G 0.115618 9.1104e-06
5:174690664 T C 0.024418 1.5110e-05
5:174691739 C T 0.045146 -1.5518e-05
5:174695323 C T 0.094382 6.6396e-06
5:174704837 G T 0.087590 1.1912e-05
5:174705569 G T 1.971204 1.3123e-05
5:174709899 G A 1.129197 3.2882e-05
5:174715313 A C 0.044973 1.3419e-05
5:174715647 A C 0.099149 7.6954e-06
5:174717983 C T 0.133511 2.2861e-05
5:174728216 C T 0.048172 3.3139e-05
5:174728403 G T 1.128014 4.7350e-05
5:174731179 C T 0.062703 1.3016e-05
5:174737866 G C 0.078271 2.8632e-05
5:174741200 T G 0.279877 4.4395e-05
5:174744814 T C 0.088385 2.2280e-06
5:174747750 G C 0.129057 4.3801e-06
5:174748102 T C 0.323333 3.8174e-06
5:174750925 C T 0.358946 8.2022e-05
5:174758198 A C 0.769710 -1.7690e-06
5:174760060 C T 0.254919 -5.6838e-06
5:174760152 G T 1.972180 2.8820e-05
5:174760671 A G 0.104460 8.8169e-06
5:174761095 A C 0.323877 4.8797e-06
5:174762119 C T 0.752265 3.1855e-05
5:174763322 G A 0.300725 5.6173e-06
5:174765800 T C 1.962092 1.1952e-05
5:174769131 T C 0.116107 -3.0752e-06
5:174770792 G T 1.093118 -1.2496e-06
5:174773989 G A 1.420266 1.7142e-05
5:174778849 G A 0.793525 -2.8233e-05
5:174784869 A G 0.310972 1.5497e-05
5:174785408 C A 0.667610 -1.3197e-05
5:174788127 C T 0.091102 -6.7512e-06
5:174788237 G T 0.402461 7.7922e-06
5:174790281 T C 0.054598 -2.3446e-05
5:174795538 G A 0.083602 1.9643e-06
5:174800732 T G 1.964502 1.7853e-05
5:174801215 A G 0.058089 9.0849e-06
5:174804902 T C 0.098404 2.9820e-06
5:174804903 G A 1.240123 -3.6697e-05
5:174809213 G A 0.329249 -1.5238e-05
5:174819596 C G 1.538032 -5.7923e-05
5:174831696 T A 0.083588 -6.8169e-06
5:174832617 T C 1.470056 -4.8500e-05
5:174836280 A C 1.074140 -2.4067e-05
5:174839208 G A 0.287900 2.8787e-06
5:174840484 T C 0.046870 -4.0859e-06
5:174842142 T C 0.052055 2.6013e-05
5:174842660 T C 0.708979 -2.2892e-05
5:174844038 T C 1.219115 -1.0636e-06
5:174844698 T C 0.730204 -2.2445e-05
5:174848874 C G 0.692207 1.9498e-05
5:174850421 C A 0.248578 1.3755e-05
5:174855411 T C 0.373226 5.2353e-06
5:174858902 C T 0.747930 1.5532e-05
5:174860411 T C 1.461142 2.5360e-06
5:174861613 C T 0.305406 1.8252e-06
5:174863891 C T 0.515688 2.5046e-05
5:174865847 A G 0.046829 -3.2036e-05
5:174866091 G T 0.317720 -3.5122e-06
5:174867169 T C 0.295740 -2.0470e-05
5:174868700 A G 1.225959 8.8017e-06
5:174870902 G A 1.229750 8.8130e-06
5:174875978 G A 0.318880 1.1036e-07
5:174876002 A G 0.350794 -8.1293e-06
5:174879993 T C 0.023054 -1.8297e-06
5:174882271 C A 1.222780 6.8916e-06
5:174883052 T C 0.305753 -1.0056e-05
5:174883103 C G 0.116910 -1.3068e-05
5:174894241 A C 0.878947 1.7389e-05
5:174896699 T G 0.255989 -1.3431e-05
5:174896877 G A 0.573149 -1.0745e-05
5:174897200 T C 1.093519 -4.8114e-06
5:174898012 C T 0.818718 -1.5543e-05
5:174901052 G A 0.243210 -7.0371e-06
5:174911233 T C 0.057280 4.1695e-06
5:174916404 C T 1.221461 -1.8800e-05
5:174932209 G A 0.118606 3.0209e-06
5:174932714 G A 0.392656 -2.0085e-06
5:174933527 A G 0.057178 1.7639e-05
5:174941865 A G 0.057831 1.1163e-05
5:174941932 G A 0.128772 2.6914e-06
5:174944908 A G 0.266468 -7.2043e-06
5:174953382 A G 0.024122 -3.3359e-06
5:174955584 T C 0.265774 -5.7548e-06
5:174955670 C G 0.043572 4.0502e-06
5:174958034 A C 0.040808 -3.5451e-07
5:174963069 G A 1.008017 -2.3559e-05
5:174968560 A G 1.643182 -2.1976e-05
5:174968649 T G 0.301928 -1.4320e-05
5:174969908 A G 0.288145 2.1377e-05
5:174971946 C A 0.398752 4.0910e-05
5:174978634 T C 0.334604 8.7419e-05
5:174990352 G A 0.093444 -1.0042e-05
5:174994787 T C 0.355927 1.5075e-05
5:174996060 G C 0.448953 5.5683e-06
5:175002424 A G 0.981491 1.4988e-05
5:175002499 C T 0.658852 2.1568e-05
5:175007045 A T 0.388267 2.1573e-05
5:175007327 A G 0.230066 2.7973e-06
5:175007689 G T 0.770991 3.2907e-05
5:175010797 T C 0.230137 -2.4201e-06
5:175012469 A C 0.689382 8.4825e-06
5:175019755 C A 1.250475 -3.4044e-06
5:175020887 C T 0.097082 -2.0718e-06
5:175022996 A G 0.047961 -3.4339e-06
5:175025770 T C 0.067459 1.4694e-05
5:175025995 A G 0.654993 2.9277e-05
5:175029274 G A 0.858221 1.8865e-05
5:175030138 C T 1.029782 -2.3901e-05
5:175038574 G A 0.521050 2.9370e-05
5:175044407 C T 0.037242 3.4580e-05
5:175047138 C T 0.039169 -1.3472e-05
5:175048913 A G 0.060442 -1.0628e-05
5:175052459 T C 0.743171 2.2712e-05
5:175055906 G A 0.118103 6.4489e-06
5:175058478 T C 0.047557 6.6022e-05
5:175058603 A G 0.025788 -1.5310e-05
5:175065368 A G 1.080950 -3.0564e-05
5:175068795 G A 0.026794 2.0886e-06
5:175071868 G C 0.065249 1.3031e-05
5:175072914 G A 0.861246 -2.5388e-05
5:175079555 G A 0.405283 -9.7270e-06
5:175080229 T C 0.376996 -2.1026e-05
5:175082961 T C 0.039084 2.5982e-06
5:175090301 T C 0.295754 -1.3043e-05
5:175090519 G A 0.048339 3.5699e-07
5:175092779 G A 0.059738 -9.2514e-06
5:175095723 A C 0.259631 2.9516e-05
5:175102712 C A 0.080015 2.1073e-06
5:175102959 T C 0.067473 -9.8567e-06
5:175104385 T G 0.133752 -1.9011e-05
5:175107793 T G 0.075615 1.0830e-05
5:175112970 T C 0.029388 1.9948e-06
5:175113853 T C 0.038217 9.0705e-06
5:175115172 A C 0.113051 1.6910e-05
5:175117631 T C 0.068003 5.1755e-06
5:175120898 G A 0.209432 -8.3363e-06
5:175122447 G A 0.070815 1.0871e-05
5:175123410 A G 0.034138 2.0572e-05
5:175128950 G A 0.182951 -7.6901e-06
5:175130002 T C 0.188996 -9.9532e-07
5:175138091 C T 0.054217 -2.8004e-05
5:175141021 T C 0.131315 -1.2366e-05
5:175141060 A G 0.024798 1.7515e-05
5:175142780 T C 0.061727 1.8953e-05
5:175146639 A G 0.030173 -1.8009e-06
5:175156376 T C 0.172830 -8.8855e-07
5:175158653 A G 0.129741 -2.5660e-05
5:175158910 A C 0.026060 2.5947e-05
5:175163294 C T 0.085713 -1.4242e-05
5:175164610 T C 1.832623 1.5846e-05
5:175166059 T C 0.044293 1.8512e-05
5:175170848 A C 0.105225 1.4697e-05
5:175174011 C T 1.882788 1.1512e-05
5:175176238 A G 0.077761 -2.4328e-05
5:175178875 G A 0.024662 7.8731e-06
5:175181146 A G 0.033141 -6.6292e-07
5:175181667 C T 1.246698 -6.5890e-06
5:175184036 C A 0.659300 -3.5226e-05
5:175185192 T C 1.407142 -2.4533e-05
5:175199121 T C 0.083687 2.0276e-05
5:175201667 G A 0.879874 2.2690e-05
5:175203088 A C 0.351899 3.1178e-07
5:175203914 C T 1.543407 -1.1151e-06
5:175204022 T C 0.964513 9.8001e-06
5:175206596 A G 1.368922 -5.6923e-07
5:175212364 A G 0.629464 2.1037e-06
5:175214207 C T 1.593854 -3.5176e-06
5:175214770 A G 0.268664 -5.0414e-06
5:175221988 T C 0.460659 -6.5528e-06
5:175230670 G A 1.962629 9.4991e-06
5:175235880 T C 0.172340 1.4360e-05
5:175244282 A G 1.493807 5.9971e-05
5:175244437 G A 0.167638 6.0898e-06
5:175248251 T C 0.056831 -1.9133e-05
5:175252691 C T 0.417046 1.6457e-05
5:175267526 A G 0.052404 -3.8111e-06
5:175267777 C T 0.205087 -8.3863e-06
5:175271780 C T 0.066069 -1.4343e-05
5:175273481 T G 0.848385 1.2748e-05
5:175274576 A C 0.062795 1.4655e-06
5:175275598 A G 1.518184 2.2273e-05
5:175275947 C A 0.022374 2.4764e-06
5:175277584 C T 0.021460 -8.7480e-06
5:175279237 A G 1.880061 9.3776e-06
5:175279298 G T 0.032186 -2.1765e-05
5:175279441 A G 0.921029 3.0572e-06
5:175280262 A G 0.175257 -2.9748e-06
5:175289692 C T 0.065872 2.3073e-05
5:175292620 A G 1.277925 6.1250e-07
5:175294461 A C 0.025060 -3.5151e-05
5:175296180 A G 0.049117 -2.5168e-05
5:175307969 A G 0.125334 -1.2334e-05
5:175308060 C T 0.916803 2.0439e-05
5:175312520 G T 0.059599 -9.4965e-06
5:175312710 A G 1.056311 1.0002e-05
5:175313140 T C 0.052779 -1.6458e-05
5:175316075 G A 0.138356 -1.2504e-05
5:175319735 T C 0.949105 1.9050e-05
5:175319736 G A 1.545893 2.3728e-05
5:175320144 A G 1.223857 -8.1506e-06
5:175322495 A G 1.049620 2.0890e-05
5:175323879 T C 0.043409 -1.3655e-05
5:175326478 G A 0.359929 1.1903e-05
5:175326910 A G 0.080358 1.3918e-06
5:175330014 C G 0.079243 -3.2265e-06
5:175335483 A G 0.079624 -4.6473e-06
5:175341941 A C 0.052930 -2.7520e-05
5:175547044 C A 0.022072 -4.0529e-06
5:175562120 T G 0.945871 1.4263e-05
5:175562904 C T 0.060541 1.2769e-05
5:175568516 G A 0.035814 6.4802e-06
5:175570290 A C 0.020739 -1.7051e-06
5:175572431 G A 0.035640 1.0669e-06
5:175572525 A C 0.049532 -7.8709e-07
5:175573635 A G 0.130805 7.9968e-06
5:175578938 C T 0.044021 6.2835e-06
5:175579201 C A 1.010431 1.4114e-05
5:175582717 A G 0.045983 6.0244e-06
5:175586684 A G 0.064107 -2.2136e-05
5:175587099 T G 0.039421 -7.8742e-06
5:175588076 T C 1.054928 6.2182e-06
5:175597002 T C 0.028280 3.7699e-06
5:175597694 A G 0.037000 -4.9737e-06
5:175598346 T C 0.986224 3.7075e-07
5:175600330 A G 0.837539 1.3181e-06
5:175603576 G C 0.848310 -1.9011e-05
5:175606174 G A 0.052503 1.2438e-05
5:175611712 C T 0.114625 1.6570e-05
5:175625948 T C 0.066813 1.9213e-05
5:175662866 A C 0.978816 7.0370e-06
5:175668588 A G 1.215161 1.4024e-05
5:175737425 C T 0.310564 3.6033e-05
5:175756739 C A 0.032672 2.1480e-05
5:175763191 T C 0.061795 1.7035e-05
5:175770121 A G 1.522325 4.6294e-05
5:175770421 A G 1.143965 3.8086e-06
5:175779221 T C 0.030585 -1.9251e-05
5:175781262 A G 0.120238 -1.3279e-05
5:175797836 T C 1.157844 1.4872e-05
5:175800494 T C 0.062506 2.4365e-05
5:175805688 A G 0.051789 -8.5770e-06
5:175806850 T G 0.852825 1.8244e-05
5:175808846 C A 0.629181 2.3469e-05
5:175811233 T C 0.125759 -2.1723e-05
5:175815215 A G 0.029592 1.6383e-05
5:175815874 C T 0.180473 -9.0063e-06
5:175836978 C T 0.817328 9.3557e-06
5:175839639 A C 0.079246 4.3207e-05
5:175840923 A G 0.207124 4.9450e-07
5:175841326 T G 0.179449 -9.0388e-06
5:175841380 G A 0.823825 -4.1254e-07
5:175843890 C T 0.957162 -7.6184e-06
5:175847271 T G 0.099809 6.0409e-07
5:175849989 A G 0.460462 -9.6082e-06
5:175855142 G A 0.057137 2.3060e-05
5:175856868 A G 0.127374 1.0497e-05
5:175857275 C A 0.055461 1.5138e-05
5:175868588 A G 0.034617 -4.1093e-06
5:175878007 A G 1.571456 -5.7955e-06
5:175893942 A C 1.041876 -1.0559e-05
5:175898997 A C 1.565156 -4.2373e-06
5:175901585 C T 0.131869 -1.9579e-05
5:175910252 C T 1.038037 1.3546e-05
5:175918878 C G 0.048090 -1.8933e-05
5:175919324 A G 0.075337 -5.1329e-06
5:175923354 A G 1.571211 -2.5814e-06
5:175947118 T G 1.003543 1.4820e-05
5:175947309 G A 1.773817 1.8705e-05
5:175948316 A G 0.770162 -8.0057e-07
5:175949327 A G 0.075632 -1.9436e-05
5:175955777 A G 0.033940 -5.1437e-06
5:175956271 C A 1.775404 1.8135e-05
5:175961604 T G 0.138794 -2.2952e-06
5:175964483 G A 0.225544 -1.7085e-05
5:175973956 A G 1.365777 2.9748e-05
5:175974383 A C 0.450589 8.0395e-06
5:175979061 T C 0.141021 -2.7003e-06
5:175986083 T C 0.122142 6.6830e-06
5:175988599 G A 1.421306 5.7129e-06
5:175989028 G A 1.033046 4.2272e-05
5:175992636 T G 0.037262 4.3687e-06
5:175993200 G A 0.400934 -5.4690e-05
5:176003193 A G 0.023367 -3.6118e-06
5:176004680 C A 0.027413 3.5991e-06
5:176005195 T G 0.091982 2.9488e-06
5:176006570 A G 0.461506 -6.2538e-05
5:176006910 A C 0.021089 9.0198e-06
5:176011264 C T 1.440437 3.9798e-05
5:176011444 T C 0.024696 -8.5933e-06
5:176011579 C T 0.093118 -1.6142e-05
5:176011984 T C 0.038809 -2.8614e-06
5:176017639 A C 0.472419 -3.8657e-05
5:176018090 T C 0.542391 2.5744e-06
5:176020838 T C 0.883291 2.5595e-05
5:176021419 A G 0.121207 -4.8297e-06
5:176023093 A G 0.053547 -1.0700e-05
5:176027636 T C 0.040519 -1.3481e-05
5:176031344 A G 0.066249 -1.6518e-06
5:176033663 G A 1.400873 3.0040e-05
5:176045442 C T 0.525823 3.6525e-06
5:176046567 A G 0.115135 -1.5106e-05
5:176050954 T C 0.327393 -1.2541e-05
5:176055215 A G 0.050671 2.0324e-05
5:176062250 C T 1.029347 1.2098e-05
5:176063549 G C 0.525106 -2.3309e-06
5:176068947 G A 1.120697 3.1246e-05
5:176069073 A C 0.050317 -7.0721e-06
5:176074643 A G 0.020586 -9.5628e-06
5:176079877 C T 0.035848 1.5299e-05
5:176080430 G A 1.708639 1.5135e-05
5:176081907 T C 0.480660 -1.2628e-05
5:176082292 A C 1.249479 2.1286e-05
5:176091730 T C 1.278632 2.9360e-05
5:176092285 A G 0.254830 -2.1660e-05
5:176092403 T C 0.047244 -4.6599e-06
5:176092571 A G 0.158146 -5.8923e-06
5:176095456 T C 0.034362 2.7239e-05
5:176098533 T C 1.958026 1.9413e-05
5:176098881 A G 0.066962 -5.5457e-06
5:176099727 G A 0.536829 -1.3970e-05
5:176099988 A G 0.065957 -1.3068e-05
5:176100590 A C 0.175155 -1.5609e-05
5:176101496 A G 0.237960 -1.1766e-05
5:176104090 G A 1.458888 2.0735e-05
5:176107211 T G 0.030296 -6.3808e-06
5:176109874 T C 0.843333 -4.5312e-06
5:176110659 A G 0.058555 2.0000e-06
5:176121681 T C 0.129917 -2.0042e-05
5:176124981 G A 0.060228 -2.3444e-06
5:176128100 A C 0.260923 -2.3802e-05
5:176131312 A G 0.073487 -1.8151e-05
5:176131465 T G 0.577205 -2.5226e-05
5:176133254 T G 0.721058 3.5141e-05
5:176135750 C T 0.196904 8.6370e-06
5:176137808 A G 0.104806 -1.3779e-05
5:176138432 C T 0.036861 1.7575e-06
5:176144839 G A 0.397636 5.3321e-06
5:176144911 T C 0.080865 1.3969e-05
5:176148768 T C 0.942863 -2.5081e-05
5:176153898 A G 0.053251 -5.8326e-06
5:176156571 A G 0.031965 -1.0468e-05
5:176160575 T C 0.035967 7.9433e-06
5:176160623 T C 0.156392 3.3602e-05
5:176162023 T C 0.125912 -3.6137e-07
5:176162581 T C 0.913685 -2.8362e-06
5:176162622 G A 0.107948 1.8897e-06
5:176165086 G A 1.023928 1.8940e-06
5:176165781 T C 0.105643 1.9883e-05
5:176166134 G A 0.030231 4.2461e-06
5:176166562 A G 0.119126 -1.5540e-05
5:176167302 C T 1.287778 4.4394e-07
5:176171493 A G 0.122985 -6.7913e-06
5:176174275 G T 1.224868 1.5240e-05
5:176175849 G C 1.111773 2.7225e-05
5:176185395 A T 0.318740 1.4580e-05
5:176188747 C T 0.110212 -3.0139e-06
5:176191663 C A 1.866474 -2.8785e-06
5:176194612 G C 0.031149 1.3395e-05
5:176204104 T C 0.066225 3.6397e-06
5:176205722 T C 0.036405 4.8544e-06
5:176207967 A G 0.112731 -6.6441e-06
5:176214164 T C 0.024938 -1.0157e-05
5:176216634 A C 0.021953 3.9884e-06
5:176217327 G A 0.037884 3.5294e-06
5:176221731 T G 1.870038 2.6568e-05
5:176235075 T C 1.819653 2.2959e-05
5:176238548 T C 0.475064 -1.6526e-05
5:176238795 G A 0.803732 -1.0292e-05
5:176250002 G A 1.921165 1.7583e-05
5:176250137 T C 0.044850 -2.5508e-05
5:176250836 A G 1.905767 2.3004e-05
5:176251631 G A 0.113894 -4.5223e-05
5:176257274 T C 0.028076 -1.1997e-06
5:176270393 T C 0.031319 1.4067e-05
5:176273461 C T 0.091285 6.8198e-06
5:176277117 C T 0.108556 5.8412e-06
5:176280585 C T 0.128041 9.7021e-06
5:176280925 G A 0.306582 -2.4413e-05
5:176281851 G A 0.054615 2.0038e-05
5:176284046 T C 0.082537 3.7730e-05
5:176285047 A G 0.060673 2.2024e-06
5:176285598 T C 1.637705 -5.3227e-06
5:176289788 T C 0.029096 -4.5580e-06
5:176291387 C T 0.055308 2.6438e-05
5:176297738 T C 0.139032 3.8182e-06
5:176302667 G C 0.023829 4.2491e-06
5:176307532 A G 0.028518 -5.6495e-06
5:176308303 T C 0.031231 2.1436e-05
5:176309625 T C 0.069812 -5.1189e-06
5:176309720 C T 0.091387 1.7874e-05
5:176310089 C T 0.131889 -1.3576e-05
5:176310164 A G 0.404320 1.5683e-05
5:176312965 T C 0.725407 -2.0958e-05
5:176314206 C T 0.025951 1.2844e-05
5:176316455 T C 0.087202 5.6652e-05
5:176316559 T C 0.051212 1.9455e-05
5:176318949 A G 0.030496 1.8590e-06
5:176326650 C T 0.041372 1.1829e-05
5:176333133 C T 0.058885 -1.4492e-08
5:176336489 G A 0.043399 2.5084e-05
5:176338288 T C 0.081314 4.3963e-05
5:176345443 G A 0.087018 -6.4650e-07
5:176349079 C T 0.041355 -2.4026e-06
5:176349521 C T 0.037099 -9.2726e-06
5:176359136 C T 0.741287 -1.4351e-05
5:176366374 G A 0.026213 8.6611e-06
5:176370402 G A 0.067796 1.8652e-05
5:176382995 A G 0.376000 5.4911e-05
5:176396684 A G 0.038704 -5.6619e-06
5:176408041 G C 0.029289 1.3063e-05
5:176409574 A G 0.033128 -8.5738e-06
5:176412558 C T 0.522383 -2.7424e-05
5:176414977 C T 0.028586 -1.6380e-05
5:176424035 G A 0.897070 9.8485e-06
5:176432585 C T 0.965196 1.9010e-05
5:176447026 G T 0.042063 1.3367e-05
5:176456371 T C 0.091839 1.4276e-05
5:176456580 C T 0.129608 1.2428e-06
5:176456881 C A 0.431706 1.9674e-06
5:176464738 A C 0.406809 -6.3906e-06
5:176464908 G A 0.081834 -1.2221e-05
5:176475739 G A 0.071104 1.7721e-06
5:176482513 G A 0.068908 1.4980e-05
5:176493106 A G 0.041736 1.7310e-05
5:176506957 T G 0.065355 4.7208e-06
5:176512987 C T 0.124603 -2.8953e-05
5:176516631 A G 0.496510 7.5447e-06
5:176517326 C T 1.572279 8.4655e-06
5:176518784 T C 1.511551 -8.3682e-07
5:176520243 A G 0.591535 7.0617e-06
5:176521456 T C 0.499312 7.2820e-06
5:176522728 T C 1.391972 1.4349e-05
5:176530644 A G 0.281451 -8.4311e-06
5:176531283 T C 0.491716 3.0550e-06
5:176532649 T C 0.071699 -8.6101e-06
5:176533236 G A 0.037990 8.3734e-06
5:176555523 A G 0.462835 1.4109e-05
5:176584833 T C 0.022017 1.5877e-07
5:176589021 T G 0.055519 1.2825e-05
5:176603244 G C 0.068459 -9.9832e-06
5:176616568 C T 0.699228 -1.4491e-05
5:176630984 C T 1.545940 7.2485e-07
5:176637240 T G 0.225884 -5.4153e-06
5:176637471 A G 0.055835 1.6871e-05
5:176637576 C T 0.281264 1.4717e-06
5:176638506 C G 0.055418 1.2139e-05
5:176643151 G A 1.162450 -1.8757e-06
5:176644315 G A 0.036208 4.4472e-06
5:176655078 A G 0.047594 4.6872e-06
5:176668819 T C 0.055128 -7.8166e-06
5:176669473 G T 0.025842 1.5708e-05
5:176674644 G A 0.025131 7.5313e-06
5:176677707 G T 0.030602 5.8213e-05
5:176697844 T C 1.614722 -3.3698e-06
5:176721151 C T 0.107904 2.8357e-06
5:176722005 A G 0.052670 -9.7638e-06
5:176726002 C T 1.771566 9.3170e-06
5:176727438 C T 1.770621 9.4739e-06
5:176728458 T G 1.556106 -1.4189e-05
5:176728878 C T 0.086655 1.0160e-05
5:176734179 T C 0.035994 1.4626e-05
5:176740244 G A 1.469247 -1.7010e-05
5:176740996 A C 1.417529 -2.8789e-05
5:176743714 G C 0.074839 -6.5508e-06
5:176755031 T C 0.053299 7.8345e-06
5:176758618 T C 0.062541 -1.5615e-05
5:176758786 T C 0.044252 1.8290e-05
5:176764436 A G 0.052459 7.1078e-06
5:176777493 A G 0.617017 4.4923e-06
5:176779857 A C 0.145047 7.0549e-07
5:176784512 A G 0.525687 5.0282e-06
5:176784612 A G 0.566975 8.2440e-06
5:176791360 C A 0.064246 9.0763e-06
5:176794191 A G 0.685850 5.8095e-06
5:176798306 A G 0.518385 1.4021e-06
5:176806636 T C 0.594235 3.1396e-06
5:176809479 C G 0.128218 2.0747e-06
5:176809618 T C 0.277290 -8.0252e-06
5:176817636 G A 0.626485 2.4981e-05
5:176820026 T C 0.082340 2.5065e-05
5:176825069 T C 0.068809 4.6188e-06
5:176831589 A G 0.062492 -1.7039e-05
5:176831826 G C 1.978149 4.2401e-06
5:176838312 G C 0.062727 7.1600e-06
5:176839585 A G 0.194817 -4.3688e-05
5:176841339 C T 1.489333 3.9994e-06
5:176842474 C T 1.488850 4.4546e-06
5:176849098 C T 0.576229 1.6266e-06
5:176850413 C T 0.050538 -1.3250e-05
5:176855012 A C 0.197853 -8.0353e-06
5:176856925 G T 0.530179 -2.6329e-05
5:176860293 C T 0.224337 5.5598e-05
5:176862829 G T 0.051708 3.7917e-06
5:176864519 G T 0.464035 -2.0070e-05
5:176867207 C T 1.087627 -8.2092e-06
5:176883990 G A 0.030530 1.1636e-05
5:176885499 C T 1.127157 -2.1545e-06
5:176889023 A G 0.028766 2.6870e-05
5:176893942 T C 0.027307 9.7366e-06
5:176897494 A C 0.103293 9.4056e-06
5:176911575 T C 0.032033 -4.3134e-06
5:176912073 T C 0.985042 2.3898e-05
5:176912277 A G 1.960824 -3.6395e-05
5:176915143 T C 0.038044 -1.3354e-05
5:176922643 A G 1.024132 9.6998e-06
5:176929130 T C 1.876151 2.4440e-05
5:176932440 G C 0.048451 3.6914e-05
5:176936819 G C 0.093227 -3.3055e-05
5:176941382 A G 0.157106 2.3337e-05
5:176946208 T C 0.090571 -7.0984e-06
5:176947107 A G 0.598908 5.7593e-06
5:176948743 A G 0.029555 -5.9663e-06
5:176949352 A G 0.980020 -1.2574e-05
5:176951914 A G 0.032672 -1.1604e-05
5:176952919 T C 1.906209 2.9742e-05
5:176958397 A G 0.053727 -1.3338e-05
5:176969794 A G 0.162447 1.2020e-05
5:176982391 T C 0.074286 -3.0003e-05
5:176986424 A G 0.074956 -3.0612e-05
5:176992144 C T 0.077339 -3.1475e-05
5:177001709 T C 1.034651 -9.8519e-06
5:177011504 A G 0.240860 1.6865e-06
5:177013561 C G 0.037469 1.4022e-05
5:177013630 A G 0.048141 -1.6193e-05
5:177019262 G C 0.087777 1.4494e-05
5:177020602 C A 0.063356 -1.7329e-05
5:177021057 G A 0.031537 -1.0352e-05
5:177023098 T A 0.870239 9.4446e-06
5:177028676 C A 0.042086 1.6728e-05
5:177030177 C T 1.288210 -2.5636e-05
5:177031948 A G 0.590621 3.4722e-06
5:177032050 G C 0.620199 -3.5347e-05
5:177037397 G C 1.804874 2.8708e-05
5:177044801 A G 0.055438 1.7202e-05
5:177046538 T C 0.065790 -2.0746e-05
5:177048708 T C 0.071179 -1.2672e-05
5:177057437 T C 0.939279 4.4012e-06
5:177060312 C T 0.852686 -2.3208e-06
5:177060362 T C 0.088300 9.0625e-06
5:177066665 A C 0.371835 -7.4538e-06
5:177114332 T C 0.183257 -2.1904e-05
5:177117072 G A 0.198563 -1.3145e-05
5:177140874 C T 0.834850 -4.2323e-06
5:177221235 T C 0.206570 4.8242e-06
5:177262702 C A 0.782248 -1.9960e-06
5:177268479 A G 0.263095 -1.0723e-05
5:177302314 G A 1.228475 -3.5838e-06
5:177352864 A C 0.662909 -4.0219e-06
5:177372479 T C 0.042566 -3.3513e-06
5:177372852 C T 1.970989 -1.0162e-05
5:177384417 T C 1.846818 -9.8564e-06
5:177384430 T G 0.055373 7.3985e-06
5:177384707 A G 0.047315 2.2726e-05
5:177386573 A G 0.275386 1.4573e-05
5:177387120 T C 0.037918 -4.4739e-06
5:177388007 T C 0.020028 3.0686e-05
5:177390271 T C 0.039371 -7.2451e-06
5:177391645 A G 0.088317 4.5018e-06
5:177396200 G A 0.325428 3.3579e-05
5:177396785 G A 1.267542 8.8265e-06
5:177397389 C T 1.884005 -3.6375e-05
5:177400248 A C 0.687131 -1.1668e-05
5:177400375 G A 0.155260 2.1359e-06
5:177401382 G A 1.710087 -2.5360e-05
5:177408337 C T 0.687053 -7.2887e-06
5:177409308 A G 0.030255 2.8392e-06
5:177409826 G A 0.178729 1.4795e-05
5:177410416 G A 0.536261 -1.2630e-05
5:177410488 A G 0.307160 1.3402e-05
5:177413659 T C 1.334012 1.8600e-05
5:177419291 A G 0.051341 9.3327e-06
5:177419587 G A 0.206250 1.8323e-05
5:177419967 T C 0.600368 1.3256e-05
5:177427925 T C 0.199978 9.8993e-06
5:177473975 G A 0.044687 2.9018e-06
5:177477631 T C 0.109892 -7.4225e-07
5:177484841 T C 0.378176 3.9614e-05
5:177495834 T C 0.610275 7.0049e-06
5:177497145 T C 0.073467 2.6699e-06
5:177502019 A G 0.487181 2.6738e-05
5:177503120 G A 0.845988 -3.1298e-05
5:177507306 T C 1.333325 -5.2114e-06
5:177511276 G C 1.907552 -3.3056e-06
5:177511903 T C 0.053472 -1.7073e-06
5:177513215 A G 0.740719 -6.4132e-06
5:177517198 T C 0.133518 -6.6377e-06
5:177518127 A G 0.024462 4.0054e-06
5:177522031 G A 0.359099 4.0776e-05
5:177524504 A G 0.675705 5.6576e-06
5:177526334 A G 0.133066 -8.5237e-06
5:177536243 C T 1.296203 2.3955e-05
5:177537706 G T 0.024030 3.1371e-06
5:177538968 G A 0.483326 3.9373e-05
5:177543280 A G 0.062145 -7.2275e-06
5:177543835 T C 0.064015 -1.5857e-06
5:177547961 T C 0.029085 -5.1102e-06
5:177548085 A C 0.478331 -1.6661e-05
5:177549672 C T 0.075840 1.6060e-05
5:177552325 T C 0.037299 2.3115e-05
5:177571325 A G 0.023860 4.6459e-06
5:177575266 C T 0.053646 1.3066e-06
5:177577923 T C 0.020345 -8.1012e-07
5:177580643 G C 0.024095 3.0694e-06
5:177589795 G C 0.552866 -7.0926e-06
5:177601736 T G 0.752785 -2.1692e-05
5:177604919 T C 0.216242 -2.1658e-05
5:177609343 G A 1.931096 1.8557e-06
5:177611618 C A 0.021681 -4.8849e-06
5:177613296 T C 0.419321 -2.6129e-07
5:177613836 T C 0.212819 1.0670e-05
5:177623076 A G 0.844863 3.3391e-05
5:177626296 A C 0.049240 -6.9330e-06
5:177627799 A T 0.430554 2.3275e-05
5:177629047 T G 0.134395 -3.7222e-05
5:177629233 T G 0.061829 -1.0330e-06
5:177630040 A G 0.371587 -7.3459e-06
5:177630913 A G 0.272234 3.6547e-06
5:177635535 T A 0.054336 3.0039e-06
5:177640654 T C 0.060231 3.8923e-06
5:177642177 T C 0.992847 1.3309e-05
5:177654158 G T 0.225605 5.9149e-06
5:177656701 A C 0.196088 1.1404e-06
5:177657172 C A 0.421765 1.1460e-05
5:177657301 A G 0.526915 7.3860e-06
5:177662845 A G 0.147328 3.1451e-06
5:177663493 T G 0.318597 -1.8417e-05
5:177665342 A G 0.934009 1.9742e-05
5:177668599 A G 0.807866 -1.6244e-05
5:177674070 A G 0.111395 -4.6043e-06
5:177674589 T C 0.384146 -1.1573e-05
5:177676617 T C 0.485066 1.1744e-05
5:177683377 C T 1.006881 1.6001e-05
5:177683905 A G 0.092040 1.1318e-05
5:177684682 C T 1.001625 2.1424e-05
5:177689204 T C 0.036847 1.8670e-06
5:177689398 T C 0.085084 -3.6003e-06
5:177689910 C G 0.027736 -1.1415e-05
5:177690200 A C 0.026726 -1.1055e-05
5:177692093 G A 1.442823 1.6088e-05
5:177698462 T C 1.372587 1.5555e-05
5:177698930 T C 0.129945 -6.7917e-07
5:177699079 T C 0.611143 -8.1321e-06
5:177700616 A C 0.171970 4.1747e-06
5:177708594 T G 0.081824 1.0116e-05
5:177710331 C A 0.096235 -3.8523e-06
5:177715291 A G 1.475883 2.3862e-05
5:177718869 T C 0.046792 1.9722e-05
5:177720395 T C 1.695456 1.4977e-05
5:177721135 G A 0.039387 1.1470e-06
5:177725209 T G 1.391415 2.5015e-05
5:177727431 C A 0.031391 -1.8988e-05
5:177732595 A G 0.061642 -2.3916e-06
5:177734157 T C 0.144605 -6.0179e-06
5:177734314 A C 1.529339 2.3752e-05
5:177738331 C T 1.734358 1.4378e-05
5:177741198 G A 0.132209 -1.8532e-05
5:177745360 T C 1.836061 9.9422e-06
5:177746188 A G 0.229474 -1.8982e-05
5:177748840 G T 0.671336 3.1567e-06
5:177751488 T C 0.737629 -5.9599e-06
5:177753542 A G 0.750783 -6.0165e-06
5:177754316 T C 1.116485 2.5197e-05
5:177755175 T C 0.033298 -1.3620e-06
5:177755366 G A 1.943570 7.9523e-06
5:177757967 C G 0.119079 2.0564e-06
5:177760352 G A 0.026121 1.4523e-05
5:177760835 A G 0.039217 2.0797e-05
5:177762537 C T 0.038598 3.5990e-06
5:177762726 T C 0.814516 8.9082e-06
5:177768533 T C 0.246606 -1.3327e-05
5:177774505 T C 1.083687 5.2222e-06
5:177775161 A C 0.101002 1.8019e-05
5:177776378 T C 0.074633 1.2545e-05
5:177776973 A G 0.025907 -2.5886e-06
5:177779994 A G 1.578181 1.7841e-05
5:177780183 G A 0.025121 -4.9090e-06
5:177780358 C T 0.975742 2.9186e-06
5:177781074 C T 0.135153 3.3384e-06
5:177782403 G A 0.324836 -3.6396e-05
5:177782904 G A 0.132216 5.4736e-05
5:177782932 A G 0.606729 -3.1190e-08
5:177784090 A T 0.280332 -1.2817e-05
5:177784417 C A 0.946815 -2.8882e-05
5:177788462 C T 0.906111 -3.4510e-06
5:177789109 T C 0.243485 -3.6535e-06
5:177790922 C A 0.032526 3.5466e-06
5:177790952 G A 0.187442 2.1404e-05
5:177792500 C T 0.049651 1.2815e-06
5:177793761 C T 0.161808 8.5065e-06
5:177794377 C A 1.969650 -6.3087e-06
5:177796063 T C 0.238341 9.4726e-07
5:177801906 G A 0.156443 5.1789e-06
5:177802161 G A 0.544016 1.4555e-05
5:177807352 A G 0.104337 2.3727e-05
5:177807482 A G 0.028287 -1.6065e-05
5:177808203 C T 0.102923 4.6154e-05
5:177810283 T G 0.362367 6.8966e-06
5:177812611 A G 0.076850 2.4624e-05
5:177814394 A G 0.112922 2.8859e-06
5:177814557 G A 0.896758 4.4255e-05
5:177818373 T C 0.393856 -1.6386e-05
5:177820134 C T 1.177879 -1.3279e-05
5:177820299 A G 0.063342 1.6222e-05
5:177828720 T C 0.679019 -1.2050e-05
5:177832344 C T 0.056933 -1.6272e-05
5:177834288 C T 0.404001 3.1472e-05
5:177836813 A G 0.086675 1.3342e-06
5:177837405 C G 0.504911 1.3697e-05
5:177839111 C T 0.046027 -1.6982e-05
5:177840382 T C 0.219843 1.8901e-06
5:177840389 T C 0.115053 -1.4943e-06
5:177843645 G A 0.643420 -1.9886e-06
5:177847156 A G 0.612145 1.5881e-06
5:177854281 G A 0.038282 -2.6083e-05
5:177856508 A G 0.128452 -4.4766e-06
5:177863834 T C 0.083874 -9.5367e-06
5:177869265 A G 0.258404 2.1417e-05
5:177879626 A G 0.650978 1.3512e-05
5:177887638 C T 1.711338 1.7234e-05
5:177892096 A G 0.028834 6.7994e-06
5:177896609 A G 1.809243 7.4172e-06
5:177897779 G A 1.834143 -5.1549e-06
5:177898011 T C 0.040030 -1.6777e-05
5:177906494 T C 0.974393 -5.4639e-06
5:177919226 C T 0.065936 -1.5243e-05
5:177919951 T C 1.524280 -1.0100e-05
5:177930091 T C 0.020950 -2.1512e-06
5:177933945 T C 1.256724 1.1316e-06
5:177934244 G C 0.043450 5.9867e-06
5:177936646 T C 0.022425 -3.4499e-06
5:177936898 C T 1.462957 8.6259e-06
5:177936957 A G 1.624887 -3.0712e-06
5:177940941 T C 0.142725 -1.5090e-05
5:177943879 T G 0.060989 -1.6294e-05
5:177951866 A G 0.056287 -3.9256e-06
5:177956908 G T 0.267144 1.3608e-05
5:177960131 C T 1.176332 9.1689e-06
5:177961860 T C 0.128252 2.0847e-05
5:177964444 A G 1.842184 -1.2156e-05
5:177964789 T C 0.201895 2.2626e-05
5:177965242 T C 0.055434 -5.8156e-06
5:177965696 G A 0.748746 -2.7325e-05
5:177966253 G T 0.255765 8.8861e-06
5:177966921 T C 0.682603 -1.8758e-05
5:177968840 G A 0.246035 6.2298e-06
5:177971375 A G 0.037973 -6.8552e-06
5:177977277 C T 0.038836 -7.9707e-06
5:177977679 T G 1.476863 3.2213e-05
5:177979374 T C 0.180055 1.0788e-05
5:177980653 G C 0.033645 9.4847e-06
5:177980792 A C 0.117488 4.2039e-06
5:177981684 T C 0.149062 2.8297e-06
5:177984219 T C 0.744221 -1.1032e-05
5:177987896 T C 0.158724 1.4195e-05
5:177991750 A G 0.117185 -2.2744e-05
5:177995751 G A 0.513897 -1.8813e-06
5:177999213 G A 0.067306 8.3974e-06
5:178004232 A G 0.039384 -1.7282e-05
5:178004658 T C 0.107302 -9.4296e-06
5:178012176 G A 0.975939 2.5372e-05
5:178013385 T C 0.140433 -2.4716e-06
5:178013597 A C 0.092023 -1.3675e-05
5:178018665 C T 0.911363 1.7420e-05
5:178019830 A G 0.043236 -7.2217e-07
5:178033264 C T 0.159421 -2.0101e-05
5:178040919 A G 1.766541 6.7093e-06
5:178053124 A G 0.049831 -7.4308e-06
5:178056305 A G 0.042345 -2.1468e-06
5:178068117 A G 0.908650 1.0143e-05
5:178071546 A G 0.906209 -4.5622e-07
5:178076944 A G 0.025322 2.0438e-05
5:178079016 G A 0.063077 1.9519e-05
5:178087631 C T 0.140824 -2.1274e-05
5:178089232 T C 0.600898 1.3656e-05
5:178089405 T C 0.073185 9.5703e-06
5:178090100 C T 0.593752 -5.1665e-07
5:178091597 G A 0.097687 -1.2104e-05
5:178094484 G A 0.447250 -1.5892e-05
5:178097754 C T 0.135860 1.6873e-05
5:178098414 G A 0.080212 4.5795e-06
5:178099851 C T 0.180483 -1.1081e-05
5:178105193 G A 0.115087 -8.7158e-06
5:178105326 C T 0.161607 1.7285e-05
5:178119988 C T 0.097174 6.3499e-06
5:178121758 G A 0.538501 2.0529e-06
5:178122284 G A 1.378044 -2.8639e-06
5:178123042 C T 0.415584 9.7474e-06
5:178123668 C A 0.053224 -1.2001e-05
5:178127837 A G 0.499267 -1.3668e-06
5:178133635 A G 0.231154 -7.7096e-06
5:178142628 T C 0.547977 1.1302e-07
5:178148595 G A 1.974393 8.6668e-07
5:178149402 C T 0.037646 -3.0133e-07
5:178149950 A G 0.166680 -7.3639e-08
5:178155304 G A 0.582332 2.0682e-06
5:178158463 A G 0.042131 4.3901e-06
5:178165752 G C 0.306399 2.3671e-06
5:178167792 G T 0.503201 4.6323e-06
5:178172513 T C 0.213315 -1.3227e-05
5:178177588 C T 0.084914 -1.2172e-05
5:178178398 C A 0.183869 1.3234e-05
5:178182435 C T 0.029007 -9.1847e-06
5:178184828 T C 1.348193 7.8745e-06
5:178186348 C A 0.125804 -7.0979e-06
5:178191348 T C 0.407809 -2.4653e-06
5:178194107 T C 0.056753 1.7190e-05
5:178194492 C T 1.538056 -1.0934e-05
5:178195305 C T 0.773109 6.5300e-06
5:178196024 G A 0.701241 2.8804e-07
5:178196412 T C 0.225473 7.4447e-07
5:178197086 G A 0.475088 4.4398e-07
5:178202419 T C 0.054258 1.9729e-05
5:178203032 C T 0.023088 -4.7192e-06
5:178204518 T C 1.919883 5.7970e-06
5:178207665 A G 1.449463 -2.6822e-09
5:178208644 C T 0.802198 -2.7549e-05
5:178210349 G A 0.199746 8.0096e-06
5:178214909 G A 0.032404 -1.0542e-05
5:178215135 A G 0.077288 2.0072e-06
5:178215779 C T 0.145597 -6.5469e-08
5:178216261 G A 0.655724 -2.6731e-05
5:178218011 A C 0.022061 -7.4701e-06
5:178219423 C T 0.602568 -2.2543e-05
5:178220206 A G 0.150493 7.2472e-06
5:178224547 G A 0.606134 1.1778e-05
5:178231806 A C 0.474622 -4.1276e-05
5:178231962 C T 0.065518 4.6954e-06
5:178234526 C T 0.235030 6.9296e-07
5:178236560 C T 0.050946 2.1496e-05
5:178236562 T C 0.025033 1.2434e-05
5:178238561 A G 0.050328 6.3934e-06
5:178243871 C T 0.031234 -6.9409e-06
5:178246279 A G 0.091442 -2.2087e-06
5:178248151 T C 0.049586 2.1726e-05
5:178252366 T C 0.298559 9.6982e-06
5:178253731 T C 1.105877 1.8256e-05
5:178254142 C T 1.604053 -1.7287e-05
5:178258113 G A 0.633693 4.0365e-06
5:178258433 T C 0.063689 2.6068e-05
5:178258830 G T 0.644912 -2.6462e-06
5:178262348 A G 0.646242 2.7021e-06
5:178273519 A G 0.056079 1.5142e-06
5:178274144 A G 0.956336 -7.9245e-06
5:178274953 G T 1.019467 -7.6823e-06
5:178276128 A G 0.027814 -2.4533e-06
5:178276785 T C 0.030408 -5.2980e-06
5:178280560 A C 0.039445 -1.4858e-05
5:178280908 T C 1.304910 -9.2022e-06
5:178282496 T C 0.300932 1.2307e-05
5:178286825 G A 1.026604 -1.3605e-05
5:178288619 G T 1.258240 2.4322e-05
5:178288640 C T 0.052276 8.2211e-06
5:178288665 G A 0.103290 1.3313e-05
5:178292956 T C 0.245158 4.0843e-06
5:178294983 C A 0.243845 2.8773e-06
5:178303868 C T 0.503752 -3.4336e-05
5:178305050 G A 0.041648 4.5011e-08
5:178313078 C A 0.444693 2.8942e-05
5:178317310 T C 0.047227 8.2036e-08
5:178329429 A G 1.205873 2.0936e-06
5:178334403 A G 0.038296 -2.1223e-05
5:178335150 C T 0.030653 4.4451e-06
5:178341961 T C 0.160625 1.0804e-05
5:178344648 G A 0.713647 -3.9315e-07
5:178347884 T C 0.077513 -1.1203e-05
5:178358857 T C 0.197632 8.4458e-06
5:178361917 T C 0.052830 1.7680e-05
5:178364483 C A 0.066745 -9.7523e-06
5:178369673 C T 1.168614 -9.5855e-06
5:178379681 G T 0.668092 -2.5140e-05
5:178381722 C T 1.203551 -4.5883e-06
5:178385585 G A 0.390378 1.7160e-07
5:178385846 G A 0.035787 -7.3765e-06
5:178391860 A G 0.631809 5.7565e-06
5:178391902 C A 1.368000 -5.7037e-06
5:178396875 G A 0.574135 1.4277e-05
5:178400938 A G 1.249540 -3.0408e-05
5:178403949 A G 0.112374 2.6837e-05
5:178407421 G A 0.061816 -7.3483e-06
5:178409285 G A 0.237525 -1.4436e-05
5:178409927 A G 0.177658 7.6542e-07
5:178410213 C T 0.061979 -8.7870e-06
5:178411782 C T 1.284990 -8.3870e-07
5:178411823 T C 0.140351 9.8186e-06
5:178412273 C T 1.256517 -1.1595e-05
5:178412761 A G 0.096110 -2.5865e-05
5:178413163 C G 0.021847 -1.0293e-05
5:178413947 C T 1.323497 5.0749e-05
5:178414565 T C 1.549734 2.2319e-05
5:178416288 A G 1.523430 2.2486e-05
5:178416348 A G 0.028168 2.9414e-05
5:178416787 A C 0.024999 2.5713e-05
5:178416827 A G 1.125756 5.7472e-05
5:178421064 T C 0.071753 1.2177e-05
5:178423820 A G 0.029255 4.1582e-05
5:178424340 A G 0.094512 -2.2660e-05
5:178424365 A G 0.037755 2.4664e-05
5:178428451 A G 0.089395 -1.4873e-05
5:178428989 T C 0.046241 -1.2814e-06
5:178434993 G A 0.945055 2.5694e-05
5:178447340 C T 0.075731 7.3839e-06
5:178452569 A G 0.133215 -1.6602e-05
5:178455114 G A 0.030690 5.5373e-06
5:178458546 C T 0.022932 5.4835e-06
5:178459426 C A 0.476689 -8.1289e-06
5:178461522 C A 0.066045 2.2727e-05
5:178483662 T C 0.082456 4.2776e-06
5:178491000 G T 0.026315 1.1232e-05
5:178504201 G T 0.070621 -8.9991e-06
5:178507004 G A 0.038908 -3.9394e-07
5:178508038 C T 1.328110 -1.1818e-04
5:178512644 A G 0.152394 -1.3004e-06
5:178516676 C T 0.752184 -1.1838e-05
5:178540021 A G 0.287632 -7.3750e-05
5:178540975 A G 0.575298 -5.2892e-05
5:178541941 G A 0.818776 -5.4643e-06
5:178552518 G A 0.878140 1.6849e-05
5:178552715 A G 0.678788 5.9633e-06
5:178553875 G T 0.239885 -3.5569e-06
5:178555097 T C 0.076000 -1.7978e-05
5:178561064 A G 0.486083 -5.4564e-05
5:178563002 T C 0.034699 5.5303e-06
5:178564098 T C 0.061819 -5.8698e-06
5:178568148 T C 0.497479 3.2838e-05
5:178569180 T A 0.497506 3.5595e-05
5:178570914 G A 0.750256 2.1059e-05
5:178571573 A C 0.041366 -1.9142e-06
5:178579748 T C 0.471678 -3.6869e-05
5:178582363 A C 0.034654 5.2918e-06
5:178583165 A G 0.091034 4.6193e-06
5:178584779 G A 0.236944 -1.0099e-06
5:178586270 T C 0.060741 9.8564e-06
5:178586315 A G 0.059575 -7.5755e-06
5:178592302 T C 0.452918 -3.2105e-05
5:178594180 G A 0.223171 3.8009e-06
5:178595483 T C 0.767503 -3.8154e-06
5:178595918 G A 0.456542 1.7670e-05
5:178599138 T C 0.346683 -1.2308e-05
5:178599170 T C 0.169879 -2.6810e-06
5:178602782 G A 0.257707 1.4852e-05
5:178604377 T C 0.784030 -6.1633e-05
5:178607922 T A 0.847688 -2.9282e-05
5:178608204 A G 0.048308 4.3054e-06
5:178614232 G C 0.879286 4.5575e-05
5:178615578 T C 0.062764 1.2801e-05
5:178617695 A G 0.401312 1.0973e-05
5:178620555 C T 0.150925 1.5772e-05
5:178622155 C T 0.836785 -1.8805e-05
5:178622958 T C 0.451962 1.3094e-05
5:178623021 T C 0.112534 -1.5512e-05
5:178625525 T C 0.157126 -2.3526e-05
5:178626639 C T 0.326934 1.7683e-05
5:178628264 T C 0.071644 1.4601e-05
5:178628495 T C 1.005678 2.3727e-05
5:178630705 G A 0.550866 1.4533e-05
5:178631681 T C 0.239783 -1.3366e-05
5:178631699 C T 0.963901 -7.8217e-06
5:178632482 A G 0.467533 -1.6378e-07
5:178633088 A G 0.179721 2.6111e-06
5:178634547 A G 0.389042 1.0957e-05
5:178635462 A G 0.102093 6.2876e-06
5:178636136 A G 0.124413 -2.0965e-05
5:178638028 G T 0.288492 1.5441e-05
5:178640129 A C 0.772188 -1.2454e-06
5:178641500 C T 0.551356 1.5705e-05
5:178641756 G T 0.088426 -1.3349e-05
5:178646288 G A 0.890284 1.1057e-05
5:178647275 A G 0.161784 -6.9067e-06
5:178647388 T C 1.677156 -2.4378e-06
5:178649283 A G 0.524205 2.1953e-08
5:178650167 T C 0.037949 -2.9333e-05
5:178651472 C T 1.589679 3.8023e-05
5:178652227 A G 0.208559 4.6926e-06
5:178653849 A G 0.453288 6.3970e-05
5:178655538 C T 1.332938 4.1026e-05
5:178657017 T G 0.225701 -1.3142e-05
5:178662302 G T 0.064369 -3.3893e-05
5:178663408 C A 1.101189 -7.5270e-06
5:178664577 A G 0.035263 -4.9102e-05
5:178664820 T C 0.150004 -1.3373e-05
5:178665824 G A 1.238702 -7.8341e-06
5:178667899 C G 0.074670 7.6077e-06
5:178668859 A G 0.089205 4.4848e-06
5:178670507 C T 0.702227 8.1928e-06
5:178675645 T A 0.035477 -1.7523e-05
5:178677149 C T 0.032434 9.2323e-06
5:178682694 A G 0.121445 -2.3543e-05
5:178685950 G T 0.712392 -1.2648e-06
5:178687911 T C 0.055101 1.0535e-06
5:178688494 T C 0.124838 1.1667e-05
5:178690869 T C 0.081184 1.0880e-05
5:178692379 T C 0.601238 1.6181e-05
5:178694707 A C 0.459112 1.3314e-05
5:178695106 C T 0.107237 1.9244e-05
5:178697791 T C 0.072814 1.1110e-05
5:178698709 T C 1.000898 6.9442e-06
5:178699311 T C 0.069445 -1.1925e-06
5:178701055 A G 0.805840 -1.8818e-07
5:178702280 C A 0.272183 9.9089e-08
5:178703109 G A 0.123788 -1.0414e-05
5:178705623 T C 0.025352 -3.5890e-06
5:178705997 C G 0.123985 -7.8718e-06
5:178707115 G T 0.748804 1.9713e-05
5:178707831 G A 0.076710 1.7193e-06
5:178708951 A G 0.053646 -2.0140e-06
5:178711960 T C 0.028807 -1.3108e-05
5:178712059 C T 0.825409 -5.2319e-05
5:178712915 C T 0.049274 -5.9208e-06
5:178713712 A G 0.285901 -4.4251e-05
5:178714292 T C 0.075034 -2.7792e-06
5:178716207 T C 0.738067 7.6937e-06
5:178717156 C T 0.168536 1.2675e-05
5:178720968 G A 0.653201 3.3417e-06
5:178722432 A C 0.038642 -9.2994e-07
5:178723105 A G 0.052282 -9.2285e-06
5:178724727 C T 0.814278 -1.2985e-06
5:178724807 C G 0.328865 9.2092e-06
5:178725823 C T 0.064032 1.0590e-05
5:178727670 A G 0.056712 -2.1314e-05
5:178731921 T C 1.689613 1.4347e-05
5:178734931 A C 0.122683 5.9148e-05
5:178735068 G A 0.586367 1.1486e-05
5:178735677 G A 0.132596 -6.8954e-06
5:178738578 C T 1.737190 1.3779e-05
5:178742035 G A 0.492723 5.7602e-06
5:178742625 G C 1.920471 2.0660e-05
5:178742761 A G 0.977323 3.6698e-05
5:178744089 A G 0.137632 2.8075e-06
5:178744959 A G 0.717890 -9.5523e-05
5:178745573 T C 0.042437 3.0299e-06
5:178746342 A C 0.047689 -7.4801e-06
5:178746816 A G 0.398133 1.2222e-04
5:178747739 C T 0.136363 -4.8484e-06
5:178748332 A G 0.264071 -1.2450e-05
5:178748351 T C 0.097928 2.7963e-06
5:178748987 G A 1.626407 -1.4104e-05
5:178749661 G A 1.379298 -2.4140e-05
5:178752095 A C 0.418729 5.7868e-06
5:178752189 T C 0.409825 2.3434e-05
5:178752262 A G 0.035198 6.6536e-06
5:178753568 T G 0.329555 1.5327e-05
5:178753982 T C 1.244842 4.8293e-06
5:178758238 A G 1.531702 1.1815e-05
5:178760954 G A 0.270687 1.9849e-05
5:178763724 A G 0.069333 7.1965e-06
5:178766912 G A 1.170015 4.1686e-05
5:178767910 A G 0.288400 1.6904e-05
5:178770100 G A 0.238528 1.1913e-05
5:178770485 A C 0.485780 -8.1240e-06
5:178775199 A G 0.099421 1.1283e-05
5:178775492 T G 0.050484 -7.0171e-06
5:178777635 T C 0.238052 -6.5786e-06
5:178778824 T C 0.351304 1.1523e-05
5:178780789 T G 0.960225 6.0514e-05
5:178782813 C A 1.590168 9.6532e-06
5:178794042 A G 0.045095 -1.2286e-06
5:178796673 A G 0.023918 -5.7158e-07
5:178796804 A G 0.035001 -5.7442e-06
5:178800100 T C 1.829577 9.6292e-06
5:178803115 G A 0.033893 1.3635e-05
5:178804993 C T 0.103973 6.3711e-06
5:178810045 C T 1.925116 -3.4721e-05
5:178813058 C T 1.975555 2.4040e-05
5:178818116 A G 0.560726 -2.3532e-05
5:178818217 G A 0.280020 2.8057e-05
5:178820829 A C 0.143310 -9.5543e-07
5:178821013 A G 1.083615 -1.8713e-05
5:178821109 G A 0.836870 3.2460e-05
5:178830514 C G 0.075275 3.5325e-05
5:178835372 T C 0.088610 -1.2845e-06
5:178840300 T C 0.115393 -4.8694e-06
5:178840577 A G 0.360997 4.0931e-06
5:178841532 T C 0.133708 -2.8906e-05
5:178848231 G A 0.566815 3.3266e-05
5:178850268 A G 0.294901 3.3707e-05
5:178850437 A G 0.583464 -1.0911e-05
5:178850645 A G 0.026189 2.9591e-05
5:178851394 T C 1.096388 1.9664e-05
5:178859587 A G 0.500416 -1.2205e-05
5:178862125 T C 0.106166 8.9733e-06
5:178866050 A G 0.076618 -6.1673e-08
5:178873224 C G 0.077727 6.1247e-06
5:178877216 G A 0.086879 2.0452e-06
5:178879144 A G 0.338252 3.8745e-05
5:178879859 A C 0.062088 1.1138e-05
5:178883695 C A 1.753176 -7.2280e-06
5:178884843 T C 0.077261 -1.6940e-05
5:178890302 A G 1.740390 -1.7490e-05
5:178891063 A C 0.048226 7.6701e-06
5:178892281 G T 0.133385 1.3611e-06
5:178900378 G T 1.829560 -7.0406e-05
5:178907041 T C 0.044670 9.2427e-06
5:178908732 G C 1.507349 6.5344e-06
5:178908954 T C 0.025726 -7.9687e-06
5:178912255 T C 0.211761 5.5180e-06
5:178919003 C T 0.962701 -4.0333e-05
5:178919348 T C 0.051555 5.7372e-06
5:178919947 T C 0.074847 2.7382e-05
5:178920367 T C 0.152723 -1.6392e-06
5:178921861 G T 1.272513 -1.1361e-05
5:178921898 C T 0.190125 -1.6320e-05
5:178921964 T C 0.212350 1.5371e-05
5:178927877 T C 0.862280 -5.1743e-05
5:178931310 T C 1.624979 -2.9961e-06
5:178935430 A G 1.955299 1.1914e-05
5:178943444 T C 0.777777 2.4007e-05
5:178946237 A G 0.836754 -2.7498e-05
5:178949198 A G 1.885474 -3.9191e-06
5:178953405 G A 0.465786 6.8796e-05
5:178954737 G A 0.082680 -1.7898e-05
5:178960295 T G 0.144669 -7.2230e-06
5:178962918 A G 0.504744 5.2325e-05
5:178969375 C G 0.608844 4.7013e-05
5:178976393 G A 0.839654 2.7975e-05
5:178997373 T C 0.770101 -2.3852e-06
5:179004674 A G 0.802117 3.9878e-05
5:179008583 T C 0.094926 1.4860e-05
5:179021982 A G 1.429925 5.8238e-05
5:179023990 A G 0.153199 -3.2283e-06
5:179025789 A G 0.211901 -2.1822e-05
5:179026192 A C 1.573717 3.9381e-05
5:179033723 C A 0.059408 -1.0412e-05
5:179034115 G A 0.178005 -9.9822e-06
5:179034260 A G 0.976976 -2.3816e-05
5:179037556 C T 0.179619 -1.4088e-05
5:179038799 C T 0.916456 5.7703e-05
5:179040466 T G 0.040883 -1.5707e-05
5:179043465 A G 0.119514 1.0945e-05
5:179047408 G A 0.074596 1.7204e-06
5:179048693 A C 0.078485 1.2465e-05
5:179051216 A G 0.041243 -1.4758e-05
5:179055265 G A 0.692802 -1.0485e-05
5:179065642 T C 0.307082 6.4321e-06
5:179069551 A G 0.871874 4.5217e-05
5:179070894 G A 0.146869 -2.8152e-05
5:179078023 T C 0.069635 -2.6427e-05
5:179078068 A G 0.872663 4.5625e-05
5:179092141 G A 1.771059 4.8219e-05
5:179094108 C A 0.312403 1.7569e-05
5:179094401 A G 0.197601 -1.3076e-05
5:179094611 G C 0.698949 -3.0709e-07
5:179095751 A G 0.300990 9.3051e-06
5:179104941 G A 0.304549 1.1167e-05
5:179106647 T C 0.076261 4.5176e-06
5:179107461 A C 0.057882 8.8888e-06
5:179108645 A G 0.810688 3.0523e-05
5:179118588 C T 0.072947 1.1817e-05
5:179126457 A G 1.655336 -7.6637e-05
5:179126632 T C 0.999915 -8.7447e-06
5:179154998 G A 0.696202 -3.1607e-05
5:179163054 T G 0.034168 3.1944e-06
5:179167050 A G 0.159006 4.6503e-06
5:179176627 T C 0.618761 -4.6449e-05
5:179182009 T C 0.055767 -3.1439e-05
5:179186855 G A 0.055839 -3.3689e-05
5:179193970 T C 1.003260 -2.7272e-05
5:179195867 A G 0.105211 5.7195e-06
5:179199000 G A 0.079784 -4.3052e-05
5:179200909 G C 0.049858 -5.5020e-06
5:179201847 A G 0.707088 -3.3703e-05
5:179201888 G T 0.037857 2.7907e-05
5:179203479 A G 0.040811 -1.0789e-05
5:179209059 A C 0.628573 -4.1651e-05
5:179209566 A G 0.096157 -1.0587e-06
5:179211916 G A 0.055033 1.0774e-05
5:179218842 A G 0.683354 -2.4376e-05
5:179225811 T C 0.070094 1.9248e-05
5:179228377 A G 0.044735 4.6798e-06
5:179228893 C G 0.045486 8.1510e-06
5:179229032 A G 0.051919 -3.1282e-05
5:179240712 A G 0.153050 1.2319e-05
5:179243798 T C 1.530920 -1.5961e-04
5:179249073 C A 0.458792 -1.0399e-06
5:179249323 C A 0.064321 2.5238e-06
5:179252265 A C 0.039333 1.2059e-06
5:179252537 G A 0.945671 7.8947e-06
5:179254796 A G 0.026417 3.3500e-06
5:179256923 A C 0.195187 1.8720e-05
5:179258176 A C 0.097772 1.1018e-05
5:179260099 C G 0.041005 2.0427e-06
5:179260331 G C 0.078566 8.4894e-06
5:179264731 C T 1.061982 3.4555e-06
5:179267783 A G 0.708975 -9.9762e-06
5:179267949 C T 1.386145 4.9103e-06
5:179269075 T G 0.150894 2.2956e-05
5:179270167 C T 0.919213 9.9405e-06
5:179271364 T C 0.136374 -2.0595e-06
5:179273820 A G 0.854790 7.4730e-06
5:179277276 T C 0.021925 1.9587e-06
5:179280379 C T 1.061266 -4.5441e-07
5:179283439 T C 0.024642 3.2704e-06
5:179285294 T C 0.053197 -2.6077e-06
5:179285752 A G 0.596251 2.9198e-05
5:179289659 A G 0.151642 1.1185e-05
5:179290845 G T 0.885837 2.9047e-06
5:179301260 G A 1.807546 -3.3922e-05
5:179302921 T C 0.047686 1.8733e-06
5:179313883 A G 0.245416 -3.8736e-05
5:179319766 T C 0.229097 8.4250e-06
5:179320720 T C 0.759021 1.7931e-05
5:179321728 G A 0.194786 2.2132e-05
5:179342679 A G 0.320916 8.6217e-06
5:179353875 T G 0.054448 -4.6908e-05
5:179362813 T C 0.173762 -4.3644e-06
5:179362964 T C 0.754427 2.5229e-05
5:179365562 C A 0.298589 -5.3183e-06
5:179366750 A G 0.036246 -8.0595e-06
5:179368681 G T 1.038683 3.4106e-05
5:179370780 G A 0.173860 6.2045e-07
5:179388586 T C 0.032271 2.2160e-07
5:179390003 C A 1.261263 -4.2963e-06
5:179391811 G A 0.146090 4.4168e-06
5:179394027 A G 0.102654 2.1128e-05
5:179400232 T C 0.022942 1.3736e-06
5:179400870 T C 0.085771 2.8492e-05
5:179401287 T C 0.108335 7.6138e-06
5:179401333 A G 0.048560 4.8862e-06
5:179409434 C T 0.067490 -1.3591e-05
5:179411289 A G 0.375689 -3.2650e-06
5:179412870 T C 0.372349 5.7943e-06
5:179415561 A C 0.032329 -1.3677e-05
5:179418210 C T 0.039996 -2.8237e-05
5:179428735 C T 0.779756 -2.9906e-06
5:179438023 C T 0.040696 2.7055e-06
5:179440576 C A 0.110644 3.0649e-05
5:179444267 T C 1.595336 1.6198e-06
5:179449370 T C 0.052735 -2.3341e-05
5:179457643 T G 0.050702 4.8669e-06
5:179457898 T C 0.831559 1.9612e-05
5:179461974 C G 0.116019 -2.7830e-05
5:179471201 T C 0.292375 -2.1664e-05
5:179475279 A G 0.085461 2.2423e-06
5:179476195 A C 0.059990 1.0151e-05
5:179476450 C T 0.026869 3.3318e-06
5:179491667 C T 0.052527 3.0175e-06
5:179494469 A G 0.027970 -8.0672e-06
5:179496422 T C 0.210170 -1.4389e-05
5:179497300 T C 0.074585 9.1704e-06
5:179498595 T C 1.236060 -2.1063e-05
5:179500185 T C 0.088946 3.1586e-05
5:179500771 T C 0.372002 -1.0519e-05
5:179504722 T C 0.024622 -3.0096e-05
5:179505667 A G 0.582985 5.7088e-06
5:179506157 T C 0.025206 1.1727e-06
5:179518590 T C 0.295876 1.3669e-05
5:179521635 T C 0.065827 3.1980e-05
5:179524389 G C 0.084753 -1.8332e-05
5:179524425 T C 0.915389 -1.1331e-05
5:179529124 A G 1.560444 -9.0682e-06
5:179530438 G A 0.817300 2.4419e-07
5:179533441 G A 0.947119 -8.9942e-06
5:179537222 A G 0.025560 -8.3214e-06
5:179543811 C A 0.626499 5.9611e-07
5:179547917 A C 0.670374 -1.3445e-06
5:179548823 G A 1.246521 5.8719e-06
5:179552335 G A 0.460299 1.2571e-06
5:179553774 A G 0.334182 -5.2419e-06
5:179562369 G T 1.962871 5.6790e-06
5:179563435 C T 0.702516 -3.3675e-05
5:179565792 T C 0.062615 -8.6321e-06
5:179568099 A C 1.651287 3.4136e-06
5:179569483 G A 0.883454 -3.0119e-05
5:179577149 A C 1.562065 -2.4634e-05
5:179580060 C T 0.033216 9.8461e-06
5:179582370 T C 0.049794 -1.4850e-05
5:179583427 T C 0.126926 2.2057e-06
5:179583872 A G 0.398306 -1.9589e-05
5:179584718 A C 0.335127 -5.4638e-06
5:179585577 A C 1.510453 -7.9790e-05
5:179586913 T C 0.105904 -2.6206e-05
5:179587607 A G 0.043729 -1.1779e-05
5:179588325 A G 0.045615 1.3015e-05
5:179589988 G A 1.471222 1.5737e-05
5:179594329 T C 1.057746 1.7169e-05
5:179597784 G A 0.629508 -2.0493e-05
5:179601903 A C 0.447712 6.4778e-05
5:179603862 T C 0.223287 7.9048e-06
5:179604855 A G 0.021687 -5.8592e-06
5:179607478 G A 1.753452 1.5040e-05
5:179613262 T G 0.861668 -9.6029e-06
5:179614846 A G 1.738193 -3.0839e-06
5:179617799 C A 1.489421 4.5927e-06
5:179618025 C T 1.827918 -1.6679e-05
5:179619222 A C 1.375259 -1.5128e-05
5:179623676 A G 0.044867 4.6725e-06
5:179624702 G A 0.333812 1.7396e-05
5:179625629 T C 0.050772 3.6817e-06
5:179628519 G A 0.132389 -4.0092e-05
5:179633229 C A 0.074279 -1.6478e-05
5:179633724 T C 0.703260 8.1710e-06
5:179637426 G C 0.102073 -2.3204e-05
5:179637947 A G 0.231467 -2.0801e-06
5:179647169 C A 0.539900 -9.8581e-06
5:179648066 A G 0.081674 -2.2797e-05
5:179648989 C T 1.460054 2.5072e-05
5:179659528 A G 0.278296 9.2750e-06
5:179672108 A G 1.013980 6.2215e-07
5:179672831 A G 0.032176 -9.4029e-06
5:179679980 T G 0.535486 -2.2797e-05
5:179682174 T C 0.816913 -1.0201e-05
5:179688447 T C 0.028552 -3.8781e-05
5:179689289 G A 0.186473 9.4391e-07
5:179699504 C G 1.202095 -1.2907e-05
5:179706870 T C 0.031924 4.6014e-07
5:179708896 T C 0.407809 7.2236e-06
5:179720333 G A 0.319706 -4.9399e-06
5:179720591 A G 0.197438 -1.4508e-05
5:179721688 A C 0.723775 -2.2025e-07
5:179722015 A G 0.402614 1.3221e-05
5:179723341 A G 0.033760 5.0198e-06
5:179726280 A G 0.323979 -6.7436e-06
5:179726921 A C 0.045789 -3.5093e-05
5:179727957 T C 0.366266 6.7630e-06
5:179728707 C T 0.890886 8.7783e-06
5:179731014 C T 1.214753 6.8276e-07
5:179736755 A G 0.531974 2.4570e-05
5:179740827 C T 0.402648 1.3821e-05
5:179741374 A C 0.709166 3.2613e-06
5:179741411 C A 1.347751 1.7858e-05
5:179741564 G A 0.029347 -2.9532e-05
5:179744062 T G 0.037527 4.1367e-06
5:179749604 A G 0.091567 -7.9575e-06
5:179751441 T C 0.195738 -3.4951e-06
5:179755873 G A 0.021980 -1.5237e-05
5:179760593 T C 0.075289 -9.5913e-06
5:179768398 G A 0.319169 -1.4014e-05
5:179768599 A G 0.095215 -1.0193e-05
5:179770757 G A 0.377768 4.1404e-06
5:179774458 T G 0.157306 -9.5515e-06
5:179777688 C G 0.428527 2.2324e-05
5:179779124 A G 0.056247 -1.7483e-05
5:179781898 G A 0.507050 -1.0175e-05
5:179783232 A G 0.027494 5.9732e-06
5:179786136 A G 0.026872 -1.9419e-05
5:179793378 G A 0.058008 7.4011e-06
5:179794131 A G 0.147613 -2.2121e-06
5:179794208 A G 0.306086 4.9904e-07
5:179797072 T G 0.541242 -8.1981e-05
5:179797405 A G 0.191366 -1.5414e-05
5:179802190 C A 0.400574 9.4341e-06
5:179802420 C T 0.171395 -1.6807e-06
5:179806254 C T 0.601248 -5.7678e-07
5:179808161 T C 0.080440 -4.6453e-06
5:179813790 G C 0.291793 -3.1936e-06
5:179815989 A G 0.036762 -1.2271e-05
5:179817199 G C 1.735195 -4.4772e-05
5:179823603 A G 1.487501 -1.9308e-05
5:179827726 A G 0.084832 -2.3111e-07
5:179831373 T C 0.389902 3.2351e-06
5:179840538 T C 0.439509 -5.2780e-07
5:179841314 A G 0.094372 2.2056e-06
5:179850508 T C 1.169485 6.0668e-06
5:179850870 C T 0.337711 1.8437e-05
5:179858588 A G 0.119592 5.6949e-06
5:179859940 T C 0.218235 3.5709e-06
5:179860727 T C 1.666032 1.0408e-05
5:179864020 G A 1.231936 9.4883e-06
5:179870647 A G 1.184332 1.2504e-05
5:179875544 G A 1.314671 -1.6001e-06
5:179877022 G A 1.170205 -9.3351e-06
5:179877533 A G 0.192025 5.8560e-06
5:179878547 A G 0.753390 9.5018e-06
5:179881373 G A 0.553593 5.1373e-06
5:179881907 C A 0.272996 2.1812e-06
5:179882135 T C 1.009469 2.1170e-05
5:179887513 G A 0.035205 1.2118e-05
5:179890300 T C 1.535863 7.6041e-06
5:179891463 T C 1.028868 8.5454e-06
5:179896550 T G 0.152999 9.8249e-06
5:179899981 C G 1.284344 1.8356e-06
5:179903272 T C 0.031918 -3.4129e-06
5:179904620 C T 0.907450 5.8104e-07
5:179910361 G A 0.225636 1.3030e-05
5:179912036 A G 0.159016 -1.4994e-06
5:179914483 C T 0.683286 -4.8800e-06
5:179914944 T C 0.023044 -1.3824e-05
5:179919468 C A 0.158207 -6.7286e-07
5:179920212 A C 0.178616 -9.6284e-06
5:179920378 C T 0.074188 7.9354e-06
5:179931672 G A 0.229532 -1.2571e-05
5:179942395 T C 0.491363 -1.5556e-05
5:179945337 G A 0.085754 -1.6571e-05
5:179957492 A G 0.072209 -6.4785e-06
5:179959021 G A 0.060058 -8.0403e-06
5:179959708 C A 1.103157 1.6079e-05
5:179975792 T C 0.225153 -4.2034e-06
5:179984848 G A 0.651811 6.5765e-06
5:179985962 C T 0.388355 -1.4967e-06
5:179988695 T C 0.082480 2.0103e-07
5:179989773 C T 0.020657 -4.4809e-06
5:179996111 T C 1.773781 3.1086e-06
5:179996962 T C 0.023024 -3.1608e-06
5:179999060 C A 0.133841 -7.5281e-06
5:180013343 G A 1.070257 1.0713e-06
5:180013687 G A 0.095732 1.5106e-05
5:180016644 G A 0.673012 3.5838e-06
5:180019237 C T 0.813115 5.2351e-07
5:180021099 C T 0.085152 4.3517e-06
5:180021406 A G 0.038500 -1.5724e-05
5:180023310 C T 0.050042 -1.2377e-05
5:180028677 C T 0.100230 -5.1164e-06
5:180029471 G C 0.105870 -1.6093e-05
5:180029879 A G 0.088698 -6.3658e-06
5:180031367 G A 0.631541 -1.6185e-07
5:180032500 C G 0.223518 -1.0862e-06
5:180033031 A G 0.403372 6.2639e-06
5:180034237 A G 0.509457 3.7454e-07
5:180039606 T C 0.222661 6.2061e-07
5:180040918 A G 0.973838 2.7787e-05
5:180049181 T C 0.096014 1.5220e-06
5:180049348 T C 0.918969 -5.4196e-05
5:180049529 A G 0.053132 -1.0682e-05
5:180049618 G A 1.019263 1.6177e-05
5:180050066 C T 0.071094 7.0888e-06
5:180051003 C T 0.241843 -1.4164e-05
5:180052108 T C 1.638612 -2.8905e-05
5:180055258 C T 0.091115 3.1674e-06
5:180055411 C T 0.662768 -3.5173e-05
5:180057293 C T 0.214750 -9.6625e-06
5:180058842 C T 0.119551 -2.3164e-05
5:180059107 T C 0.051229 8.9609e-06
5:180064366 C T 0.072406 1.1238e-05
5:180064494 G A 1.780524 -1.8683e-06
5:180065270 T C 0.088297 1.9687e-05
5:180065977 T C 0.062873 -5.2990e-05
5:180069852 C T 0.517371 7.6531e-06
5:180071276 A G 0.278881 -1.1830e-05
5:180074627 C T 1.204122 -1.2770e-05
5:180078961 G A 0.061860 5.3590e-06
5:180080320 A G 0.936943 -1.2361e-05
5:180080341 C T 0.418338 -1.7972e-05
5:180084031 C T 0.178875 -3.8677e-06
5:180091978 G T 1.114428 -1.7588e-05
5:180094042 T C 0.150850 -9.6304e-06
5:180096199 G A 0.118446 2.0788e-05
5:180098105 T C 0.083041 1.2360e-05
5:180104905 T G 0.814886 1.8873e-05
5:180106536 T G 0.687533 1.9855e-05
5:180111144 T C 0.890247 2.8720e-05
5:180112934 G T 1.911475 7.0198e-06
5:180116343 A G 0.088735 7.5118e-06
5:180116433 G A 0.419548 -3.7009e-05
5:180117130 T C 0.118824 -1.8351e-05
5:180118047 G A 1.579357 2.1987e-06
5:180118217 A G 0.116434 -6.0257e-06
5:180120010 C T 1.466745 3.5286e-06
5:180123660 T C 0.032210 1.9775e-05
5:180128464 A G 0.036919 6.6449e-06
5:180133616 C A 0.131478 -1.2628e-05
5:180134831 C T 0.043780 -1.5067e-05
5:180135005 T G 1.399105 2.6322e-05
5:180141626 A G 0.036820 6.5236e-06
5:180143284 A G 0.091030 8.1596e-06
5:180151091 G A 0.057025 2.6041e-05
5:180153011 A G 0.042875 -4.7081e-06
5:180166461 G C 1.956438 5.9881e-06
5:180166599 T C 0.045439 -4.4931e-06
5:180166677 A G 0.035338 -1.4599e-06
5:180168574 G T 0.024404 2.4761e-06
5:180170344 G T 1.176094 4.8798e-05
5:180170819 T C 0.307806 -2.6767e-05
5:180171716 C T 1.636209 2.8261e-05
5:180182714 A G 0.046040 -9.1014e-06
5:180202729 C T 0.479361 -3.4933e-05
5:180204104 C G 0.313399 -1.9233e-05
5:180206397 A G 0.068211 -1.4042e-05
5:180213524 C T 0.042012 -3.9794e-06
5:180214838 A C 0.048107 1.0619e-06
5:180214982 A G 0.044470 -2.5304e-06
5:180216012 A G 0.085104 -2.7944e-06
5:180218668 G A 1.472191 -2.4469e-05
5:180218820 A C 0.080623 -2.5042e-05
5:180219304 T C 0.166758 -5.0914e-06
5:180222472 G A 0.169369 -1.1831e-05
5:180224518 G A 0.214723 -2.2323e-05
5:180226673 C A 0.177168 -1.4694e-05
5:180227564 G C 0.075027 -4.3349e-06
5:180232473 C T 0.213648 -2.4468e-05
5:180236210 T C 0.030979 -2.6563e-05
5:180236547 C T 0.038649 -1.8143e-05
5:180239320 C T 0.231389 -1.4823e-05
5:180240754 T C 0.057338 -8.6031e-06
5:180242178 T C 0.109063 -2.4771e-05
5:180245415 G A 0.042562 -7.7394e-05
5:180245926 A G 0.190281 -1.8952e-05
5:180251882 A G 0.104966 6.5646e-06
5:180262407 T C 0.293129 1.8149e-06
5:180267129 C G 1.524130 2.5699e-05
5:180276402 T C 1.556874 2.5984e-05
5:180280563 A G 1.509188 2.4476e-05
5:180280754 C T 1.855616 1.3866e-04
5:180281688 C A 0.046057 -5.1759e-06
5:180293505 A C 1.488228 1.9843e-05
5:180297211 A G 0.348914 2.3108e-05
5:180297339 T C 0.192765 1.5945e-05
5:180301018 T C 0.119878 -3.2529e-06
5:180302934 T C 0.695797 -1.4646e-05
5:180304313 C T 1.018080 -2.4782e-06
5:180325806 A G 0.036545 9.7212e-06
5:180326502 T C 0.177267 -1.3443e-05
5:180336050 C T 0.032016 9.4433e-06
5:180336849 T C 0.568739 1.0328e-05
5:180338368 G A 0.768982 -3.6854e-07
5:180364420 G A 0.053999 -2.9942e-06
5:180374523 A G 0.242907 -1.7539e-05
5:180375368 A G 0.060357 -5.2256e-06
5:180432564 T G 0.096739 -1.2318e-05
5:180433439 C A 0.097099 -1.3540e-05
5:180434216 A G 0.579034 1.2047e-05
5:180447503 T C 0.101702 1.7543e-05
5:180452311 C T 0.096694 -1.2415e-05
5:180452560 C T 1.069312 -7.8502e-06
5:180454836 T C 0.279833 4.0250e-06
5:180458407 C T 0.021154 -6.2439e-07
5:180458411 G A 0.044283 -7.1754e-06
5:180460768 T C 0.026291 6.6723e-06
5:180463658 T C 0.033638 -1.6712e-05
5:180466104 G A 0.231212 6.1940e-06
5:180466845 C A 0.125263 -2.1432e-05
5:180474814 T C 1.007966 -1.0988e-05
5:180485353 A G 0.073858 -1.7287e-05
5:180486404 T C 0.021483 -6.4064e-06
5:180486785 C G 1.296709 -7.1823e-06
5:180487770 C T 0.072726 -8.5204e-06
5:180492513 A T 1.837047 1.5644e-05
5:180492906 G A 0.994261 6.5245e-06
5:180493399 C T 1.667885 3.5913e-05
5:180496203 G A 0.310132 -2.5364e-05
5:180496697 G A 0.080569 -1.1599e-05
5:180497936 A G 0.041923 8.7314e-06
5:180498361 T C 0.222012 -1.4818e-05
5:180500046 T C 0.451449 -1.7453e-05
5:180500506 A G 0.024931 1.2408e-05
5:180502859 A G 0.116747 2.4294e-05
5:180504275 C G 0.142823 2.2679e-05
5:180508615 G T 1.083761 -1.4331e-06
5:180511684 C T 0.055971 1.6924e-05
5:180511770 T C 0.195962 -9.3910e-07
5:180513587 A G 0.124532 -3.2485e-06
5:180513617 C G 0.921039 1.1740e-05
5:180513717 G A 1.027719 3.2067e-06
5:180514054 A G 0.036823 -1.0108e-05
5:180514519 A G 0.058990 -4.5588e-06
5:180515268 T C 0.915504 -2.0868e-05
5:180519746 A G 0.019246 2.8445e-06
5:180533408 G A 1.100030 5.4865e-05
5:180533905 A G 0.074728 4.1402e-06
5:180537491 A G 0.119069 1.2398e-05
5:180541186 C T 0.965111 3.1118e-05
5:180541349 T C 0.033162 -2.6650e-05
5:180545600 T C 0.033393 -2.6162e-05
5:180552412 C G 1.207481 6.1964e-05
5:180555272 A C 0.145254 1.8883e-06
5:180555438 A G 1.897444 3.9977e-05
5:180561258 T C 0.094352 -2.4487e-06
5:180565105 T C 0.320535 -6.5715e-06
5:180565529 C T 0.049586 -6.7269e-06
5:180565716 C A 0.870518 -2.0823e-05
5:180567734 T G 1.058963 -5.3962e-05
5:180568602 G T 0.027641 -1.9236e-05
5:180568954 A G 0.999351 4.5215e-06
5:180574369 G A 0.479773 -1.6468e-05
5:180575461 A G 0.056332 -2.6991e-06
5:180577677 C T 0.375293 -1.0116e-05
5:180581013 T G 0.027301 1.7849e-06
5:180582604 G A 1.076782 2.7548e-08
5:180589644 T C 1.611652 -9.3651e-06
5:180589675 C A 0.218520 -2.8363e-05
5:180595138 T C 0.318890 -3.7848e-05
5:180599423 A G 1.631476 -6.6638e-06
5:180600297 C T 1.642165 -7.8317e-06
5:180602484 C T 0.140215 1.0025e-05
5:180602510 T G 1.342131 2.5129e-05
5:180604559 A G 0.024142 9.0853e-07
5:180609219 T G 1.347900 3.1740e-05
5:180609313 G A 0.090955 -1.4968e-05
5:180610964 A G 0.077081 -1.2071e-05
5:180611340 G A 1.505496 2.8384e-05
5:180612937 A G 0.026202 1.0804e-05
5:180613440 C T 1.645433 9.2559e-06
5:180614100 T C 0.045972 -5.2589e-07
5:180614950 A G 0.026668 -7.3031e-06
5:180614961 A G 1.018152 4.2895e-05
5:180615432 T C 0.035787 1.9712e-05
5:180615938 A G 0.137842 1.2913e-06
5:180616242 G C 1.961082 -2.4644e-07
5:180619938 T C 0.073290 1.1843e-05
5:180620184 A G 0.046421 5.2202e-06
5:180621410 T C 0.106312 -1.0247e-05
5:180622615 T C 0.341040 -1.4666e-05
5:180623989 A G 0.037323 1.0409e-05
5:180626242 A G 0.123104 -1.3855e-05
5:180626550 T G 0.356448 -9.9410e-06
5:180626927 G A 0.532868 -1.1037e-05
5:180630512 C G 0.023829 1.0056e-05
5:180633680 G C 0.025067 1.6516e-06
5:180634677 G A 0.438968 -1.8936e-05
5:180639322 T C 0.123298 -9.4356e-06
5:180645425 T C 0.347615 -9.7339e-06
5:180648732 C T 0.163259 7.2186e-06
5:180648778 C T 0.071022 -7.3494e-06
5:180652030 A G 0.054220 -1.7761e-07
5:180654682 G C 0.059341 -1.7184e-06
5:180656074 A G 0.269130 -1.7376e-05
5:180656734 G C 0.426069 -1.3099e-05
5:180659156 A G 0.043997 6.0304e-06
5:180661980 C T 0.093029 8.7447e-06
5:180666294 C T 0.048617 -3.4504e-06
5:180667857 A G 0.078940 -1.5506e-05
5:180668801 T C 0.047819 -7.7758e-06
5:180669370 G A 0.487667 1.0237e-05
5:180670858 C G 0.056427 -2.8576e-06
5:180671029 C A 0.107370 1.7986e-06
5:180671189 T G 0.165663 -5.6259e-07
5:180673942 C T 0.104164 1.4011e-05
5:180675291 T C 0.032948 8.2616e-07
5:180678717 C T 0.136856 6.0472e-06
5:180681777 G A 0.313185 1.8297e-05
5:180685637 T G 0.349277 -2.2409e-05
5:180685900 G T 0.971102 1.7595e-05
5:180685980 G A 0.022068 -2.2958e-06
5:180687212 T C 0.453030 1.3027e-05
5:180687907 A C 0.085414 -1.9375e-05
5:180694912 T G 0.075459 1.6434e-05
5:180695849 T C 0.446166 1.0879e-05
5:180698413 C T 0.525364 1.6276e-05
6:203397 T C 0.084669 1.4574e-05
6:204031 A G 0.098979 -6.8229e-06
6:204072 T G 0.134630 2.5884e-05
6:204484 A G 0.079328 -2.1241e-05
6:205213 T C 0.055016 -1.4658e-06
6:205878 G A 0.302860 6.5780e-06
6:208360 C G 0.127079 -1.2536e-05
6:208822 A C 0.311709 -2.7017e-05
6:209033 A G 0.040791 -1.0598e-05
6:209980 C T 0.585932 3.2990e-05
6:210389 G T 0.114652 2.7922e-05
6:210836 T C 0.237716 -5.7859e-06
6:212548 C T 0.512584 2.2291e-06
6:219872 T C 0.166105 -8.4046e-06
6:221322 T C 0.154916 7.0960e-06
6:223497 T C 0.035780 -3.2953e-05
6:224716 A G 0.081123 2.8573e-05
6:224755 A G 0.097028 -1.1851e-06
6:227053 C T 0.203751 -3.3743e-05
6:227528 T C 0.054387 1.5379e-05
6:229318 G A 0.137387 1.7344e-05
6:230007 A C 0.410495 -1.4364e-05
6:236731 C T 0.479674 9.5693e-06
6:237169 A G 0.032336 -3.1313e-05
6:238790 C G 0.280519 -3.6694e-08
6:239806 G A 0.107424 -1.3876e-05
6:240232 G A 0.216185 1.5175e-05
6:241708 A C 0.249370 1.2641e-05
6:247899 G A 0.485168 1.7943e-05
6:250807 T G 0.035606 3.9675e-06
6:251685 T C 0.253501 1.4981e-05
6:255796 C T 0.253436 9.0374e-06
6:255877 T C 0.022146 9.2839e-06
6:376502 A G 0.037126 -2.5102e-05
6:383546 T C 0.146580 -2.1918e-05
6:384970 C T 1.299225 4.7731e-05
6:386933 A G 0.085526 1.1465e-05
6:387942 G T 0.025764 -1.1760e-05
6:390105 C T 0.149341 6.5931e-07
6:393868 G A 0.113517 7.4044e-06
6:398242 T C 0.227577 -1.3890e-05
6:399542 T C 0.138832 -1.2422e-06
6:401509 T C 0.032961 7.6850e-07
6:402159 A G 0.076064 -4.0726e-06
6:403604 A G 1.831862 3.9754e-05
6:403737 G T 0.061374 4.2256e-06
6:403799 G A 1.090105 4.6084e-05
6:405900 G A 1.683126 4.8174e-07
6:407365 T G 0.025475 -1.2399e-05
6:411064 G A 1.053517 4.1169e-05
6:417727 C A 1.001306 5.8856e-05
6:417916 A G 0.099931 1.9410e-05
6:419548 A G 1.222382 3.3361e-05
6:421281 A G 0.344259 6.0109e-05
6:428131 T C 0.217106 -2.2532e-06
6:428416 T C 0.996417 4.9198e-05
6:430169 T C 0.068241 3.7194e-06
6:430839 A G 0.038411 -4.3835e-06
6:433201 C T 0.252750 4.7900e-06
6:434787 T C 0.036976 -2.4996e-06
6:437421 G A 0.044711 -2.5417e-05
6:437964 C A 0.083768 1.6511e-05
6:438164 T C 0.037588 1.2636e-05
6:438372 G A 1.318621 3.3901e-05
6:438646 T C 0.034610 2.7336e-06
6:441780 T C 0.101706 -3.4310e-05
6:445982 T C 0.162413 1.8465e-05
6:453227 T C 0.065382 1.3302e-05
6:453415 A G 1.187561 -1.0770e-05
6:455419 C T 1.067153 3.5035e-05
6:462341 T C 0.519928 -1.4229e-05
6:462511 T C 0.071726 -2.1514e-05
6:466368 A G 0.582352 -2.8174e-05
6:467414 G A 1.636875 -2.6821e-06
6:467489 G A 0.064274 3.5302e-06
6:470484 T C 0.033767 1.0405e-05
6:471543 A G 0.039428 2.2010e-05
6:472807 T G 1.785135 -1.7311e-05
6:473789 A G 0.026073 -1.3669e-05
6:474405 T C 1.746088 -2.6138e-05
6:475154 T C 1.737163 -1.8589e-05
6:475489 T C 0.399979 2.2370e-05
6:480628 G A 1.636535 -1.6760e-05
6:483593 G A 0.046578 1.6181e-06
6:485620 T C 0.167965 2.1773e-05
6:486193 A G 1.491727 -1.4056e-05
6:489202 T C 0.095283 -3.4829e-05
6:491377 C T 0.074341 -4.7770e-06
6:492601 G A 0.049399 4.4598e-05
6:495636 A G 1.907470 7.8947e-06
6:496193 C T 0.109270 2.9516e-05
6:497210 T C 0.127718 4.8996e-06
6:500956 C G 1.186463 2.3595e-05
6:501939 T C 0.569562 -5.0107e-05
6:502106 G A 0.100686 2.0694e-06
6:513015 T C 1.603591 -4.0217e-05
6:516763 C G 0.063937 -1.1922e-05
6:516810 G A 0.024819 -1.9069e-05
6:517095 T C 0.127102 -5.3330e-05
6:527478 C T 0.022010 -1.4287e-06
6:527513 T C 0.084050 -1.6052e-05
6:528776 T C 1.713755 -1.9782e-05
6:530258 G A 1.862294 -4.1107e-06
6:532776 C T 0.209973 -5.9540e-06
6:534979 G A 0.031860 -9.4308e-06
6:540893 G A 0.237654 1.7849e-05
6:541619 T C 0.144343 2.5300e-05
6:542159 G A 1.274896 -2.2863e-05
6:552341 T A 0.058185 2.4969e-05
6:552880 A C 0.060037 1.9265e-05
6:559413 A G 0.162032 -3.2813e-06
6:559576 C A 0.948411 -1.2172e-05
6:562203 A G 0.032767 1.5741e-05
6:563482 T C 0.207362 8.5132e-06
6:565857 C T 0.062526 8.6544e-06
6:566372 C A 0.065977 5.4037e-06
6:566741 G A 1.050552 2.3498e-05
6:568554 C G 0.101335 1.2999e-05
6:572480 A G 1.172803 -1.9398e-05
6:576902 C T 0.497629 9.6376e-06
6:584483 G A 0.278398 2.3089e-05
6:585167 A C 1.020158 2.1233e-05
6:585610 A C 1.852760 -1.1002e-05
6:587736 C T 0.318308 1.7388e-05
6:588754 T C 0.046605 4.2276e-07
6:597164 C T 0.275341 8.0043e-06
6:602608 C T 0.181901 1.8262e-05
6:603377 A G 0.061775 -7.9847e-06
6:606839 A G 0.035817 -1.9727e-05
6:610088 T C 0.067792 -1.4662e-06
6:617474 C A 0.121816 8.0853e-06
6:625071 G A 0.365974 1.2264e-05
6:626889 A G 0.308989 9.5527e-06
6:628452 G T 1.896492 1.8496e-06
6:630972 A G 0.033883 -1.2769e-05
6:633631 G T 1.467353 -3.6505e-05
6:635019 A G 0.031173 1.5543e-05
6:635320 A C 1.550282 -3.8553e-05
6:649640 G A 0.103637 2.6175e-05
6:654482 A G 0.121462 1.2222e-05
6:656143 A C 1.843720 -1.1757e-05
6:656343 C T 0.122798 1.1218e-05
6:656555 T G 0.203935 1.5824e-05
6:659913 T C 1.103222 5.7264e-06
6:659943 A G 0.069057 1.2872e-05
6:660012 A G 0.044986 -7.1806e-06
6:668627 C A 1.297444 -2.0307e-05
6:670871 T C 1.584729 1.1844e-06
6:678789 A G 0.092407 2.3913e-05
6:679144 C T 0.028997 -1.9243e-05
6:688741 G T 0.224065 2.4170e-06
6:693473 G C 1.536064 -9.3753e-06
6:696224 A G 1.961987 -1.8850e-06
6:696282 T C 0.234197 8.1039e-06
6:696327 A G 0.198349 1.4686e-05
6:697592 G A 1.635845 -2.5674e-05
6:699004 C T 0.037820 3.4036e-06
6:700388 C T 0.043161 1.1588e-05
6:702355 C T 0.203517 9.4079e-06
6:702434 T C 0.068901 -7.3552e-06
6:703635 G A 0.081790 1.2466e-05
6:710931 A G 0.299932 1.0822e-05
6:711150 C A 1.482054 -2.5016e-05
6:711690 T C 0.081201 4.8856e-06
6:714311 A G 0.058253 -1.4917e-05
6:719735 C T 0.088708 -1.1850e-05
6:723505 A G 1.392758 -5.0664e-05
6:726364 G A 0.164531 2.7927e-05
6:728352 T C 0.049722 3.8902e-06
6:734154 A G 0.290270 2.0830e-05
6:737931 G A 0.959563 -3.1987e-05
6:741176 C T 1.832093 -3.6998e-06
6:746525 T C 1.790659 3.1814e-06
6:751321 C T 0.221903 4.5419e-05
6:754717 C T 0.566302 3.4286e-05
6:755461 T C 0.079838 7.9145e-06
6:761122 C A 0.216718 -4.9670e-06
6:761243 C A 1.091615 -1.8391e-05
6:761367 G T 0.082283 1.3501e-05
6:771389 A G 0.183777 4.9846e-07
6:775505 T C 1.026345 1.1992e-05
6:775915 A G 1.469298 -7.1693e-06
6:777754 A G 0.063247 -2.2818e-05
6:781077 G T 0.150905 -1.1517e-05
6:782821 A G 0.063835 9.1770e-07
6:786814 A G 1.317520 -6.3334e-06
6:788882 G A 0.187718 7.5166e-06
6:792668 G A 0.106982 1.4500e-05
6:792837 A G 1.682246 1.4303e-05
6:795502 T G 1.671904 2.0694e-05
6:799412 C G 0.085829 2.8737e-05
6:802303 C T 0.053401 1.1551e-05
6:802769 T C 0.317690 7.2598e-06
6:802938 G T 0.296264 3.7330e-06
6:805207 C T 0.425501 1.3621e-06
6:811363 C A 0.131332 -2.9567e-06
6:812922 T C 1.727715 -6.4768e-06
6:813076 G A 0.291569 5.9739e-06
6:813516 T C 0.039499 -2.6076e-05
6:818590 A G 0.035552 -3.7970e-06
6:827051 G T 0.332622 1.1491e-05
6:829223 A G 0.273268 -2.0098e-05
6:829411 T C 0.033590 1.0396e-05
6:831620 A G 0.425576 -2.2011e-05
6:831645 A C 0.126575 -2.2601e-05
6:834751 T C 0.259893 2.1604e-05
6:835917 C T 0.081548 -3.6210e-06
6:836331 G A 0.611716 -2.2551e-05
6:840475 T C 0.581774 -1.2461e-05
6:840646 T C 0.074120 1.9590e-05
6:840773 G A 0.114778 -7.6140e-06
6:844991 G A 0.036694 3.4929e-05
6:848452 A C 0.069407 9.6703e-06
6:848949 T G 0.057797 -1.8232e-05
6:849070 A G 0.069866 2.3578e-05
6:854037 A G 0.042630 2.9448e-07
6:856201 A G 0.032829 -3.6881e-06
6:856884 T C 0.045146 1.1971e-05
6:859376 A G 0.587826 6.9792e-06
6:861929 G A 0.656701 -5.4702e-07
6:869607 T C 0.052136 -4.4121e-05
6:869768 G A 1.112871 3.2017e-05
6:876359 A C 0.052395 9.3024e-06
6:880122 G A 0.033226 -1.3311e-06
6:884835 G A 0.503735 -1.4432e-05
6:886851 G T 0.557952 -1.6359e-05
6:886884 T A 0.094862 3.1468e-05
6:888163 G A 0.625336 -1.3762e-05
6:888239 T C 0.656757 1.6267e-05
6:888396 G A 0.089497 1.2041e-05
6:888930 A G 0.072593 -1.6670e-05
6:889708 A G 1.837403 -3.9962e-05
6:890179 C T 1.950546 -8.6702e-06
6:891210 G A 0.813136 5.1012e-06
6:891503 C T 0.028052 -2.4031e-05
6:892309 C T 0.305848 -9.8025e-06
6:892494 A G 0.176444 4.1281e-05
6:898145 A G 0.408006 -2.1049e-05
6:898705 G A 0.158034 -3.7358e-06
6:903831 A C 0.048424 -5.3525e-07
6:904055 A G 0.510045 5.1774e-05
6:907618 G T 0.524810 -1.7503e-05
6:909372 A G 1.558917 4.7690e-05
6:911626 C T 1.316551 4.7596e-05
6:913569 A G 0.061992 -1.8523e-05
6:915792 A G 0.270670 2.2239e-05
6:920523 T C 0.150622 7.2437e-06
6:924665 T G 0.026621 1.7472e-05
6:934210 T C 0.038336 1.6941e-06
6:935425 C T 0.752656 -1.9286e-05
6:942941 T C 0.189826 1.0466e-06
6:951816 T G 1.125685 1.3345e-05
6:955499 T G 0.281475 6.1722e-06
6:960405 G T 0.131696 5.9983e-06
6:961952 C T 0.452530 2.4227e-05
6:963328 A C 0.022633 -8.3898e-06
6:966010 G A 1.502103 1.9168e-05
6:970323 T C 0.097521 -5.2429e-06
6:971425 C A 0.274145 3.8373e-05
6:981976 G A 0.329045 2.9416e-06
6:988245 C T 0.248646 -3.5052e-05
6:997888 T C 0.075258 5.9391e-06
6:998062 C T 1.473653 -3.3103e-06
6:1002080 G T 0.090082 1.6034e-05
6:1005563 C T 0.172986 1.0835e-05
6:1007582 G A 0.097075 2.3172e-05
6:1011570 C T 1.743368 -1.0029e-05
6:1016984 A G 1.212217 -1.5567e-05
6:1017091 C T 0.067293 -2.9565e-05
6:1022454 A G 1.754645 -1.5543e-06
6:1022562 A G 0.769461 -3.4976e-05
6:1025476 C T 1.642794 -1.8507e-06
6:1026586 A G 0.153587 5.0791e-05
6:1033317 G A 1.344222 4.5093e-06
6:1038795 G A 1.310390 2.9943e-06
6:1044438 T C 0.117032 -4.1779e-06
6:1045503 T C 0.539358 2.8024e-05
6:1045925 C T 0.251437 3.8884e-08
6:1048871 C A 0.086641 -3.9945e-06
6:1052616 A G 0.028739 -1.4963e-05
6:1054796 T C 0.200352 7.2605e-07
6:1055655 C T 1.326244 -9.4789e-06
6:1055786 A G 0.401138 -8.2377e-06
6:1057990 T C 0.249924 8.2951e-06
6:1058500 T C 0.154740 9.9361e-07
6:1059047 T C 0.204788 -7.2632e-06
6:1064970 C T 0.240966 -3.5603e-05
6:1067284 A G 0.026488 9.3272e-06
6:1072113 G A 0.029932 -7.1206e-06
6:1074922 G A 0.257003 1.3365e-05
6:1080950 C A 0.333050 2.6826e-05
6:1081561 T C 0.214182 7.8313e-06
6:1086776 T C 0.056920 -1.6737e-05
6:1087539 C T 0.382317 -2.0995e-05
6:1088885 C T 0.396362 1.9498e-05
6:1090197 C T 0.131662 1.3133e-05
6:1093803 A G 0.039781 -1.7501e-05
6:1100624 G A 0.572313 2.6177e-05
6:1100777 G A 1.184522 9.2838e-06
6:1106881 T C 0.074759 7.0733e-06
6:1109303 A C 0.137645 1.0512e-05
6:1110399 A G 0.372634 2.7418e-05
6:1111420 C T 0.103878 9.4884e-06
6:1116830 T C 0.033740 -6.9761e-06
6:1119183 G T 0.185895 1.9406e-05
6:1120277 T C 0.060272 -3.6946e-07
6:1120728 T C 0.029820 -7.0861e-06
6:1125585 T C 0.211595 -8.3849e-06
6:1127969 G T 0.398095 8.9995e-06
6:1128035 T G 0.086291 -1.8037e-05
6:1132869 C T 0.293122 2.0169e-05
6:1133527 C T 0.364291 6.9343e-05
6:1135502 C T 0.499097 5.0925e-05
6:1136884 C T 0.060051 -3.0513e-05
6:1137240 A G 0.033386 1.0774e-05
6:1138134 A G 1.252005 -1.5274e-05
6:1138966 T C 0.353840 1.2834e-05
6:1144979 A C 0.597903 1.0116e-05
6:1151219 T C 0.403488 -3.4616e-06
6:1154770 A G 1.657077 -1.4407e-05
6:1154864 A G 0.239626 2.1800e-05
6:1158564 A G 0.029555 1.5009e-05
6:1160800 A G 0.081419 -1.9655e-05
6:1163304 A G 1.406027 5.2137e-06
6:1163451 G A 0.217466 -2.0078e-06
6:1163810 A G 0.104534 -1.4172e-05
6:1165448 A G 0.453322 1.5186e-05
6:1167680 C T 0.828510 2.9525e-05
6:1169434 T C 0.022010 4.1150e-06
6:1172979 G A 0.216079 6.2747e-06
6:1183290 A G 1.418127 2.3211e-05
6:1183957 T C 0.875944 1.2766e-05
6:1186752 A G 0.047577 1.4098e-06
6:1187746 A C 0.205308 2.3933e-05
6:1188375 A G 0.031023 3.5809e-06
6:1190193 C A 0.024985 1.1049e-05
6:1190673 T C 0.092105 1.0596e-05
6:1192161 G A 0.107921 -6.1257e-06
6:1195988 C T 0.056226 1.4518e-05
6:1197657 A G 0.032567 4.3908e-06
6:1198526 A G 0.100723 -2.8394e-06
6:1199619 A G 0.038574 -1.8072e-06
6:1202082 T G 0.565584 2.0060e-06
6:1208018 A G 1.419480 3.1444e-05
6:1215857 A T 1.384326 1.0685e-05
6:1218604 A G 0.744031 7.3679e-06
6:1219642 A G 0.493399 -4.5827e-06
6:1220243 C G 0.143880 1.6110e-05
6:1220671 G A 0.050447 -1.7236e-05
6:1221088 G T 0.351338 -2.0988e-05
6:1221578 G A 0.619077 1.2927e-05
6:1224354 T C 0.051840 -2.5346e-05
6:1226861 G A 1.959219 6.9074e-06
6:1227784 T C 0.723934 2.1445e-05
6:1229607 T G 0.177362 1.0211e-05
6:1231807 C T 0.254766 -1.1646e-05
6:1237696 G A 0.087576 -2.4679e-05
6:1238459 C T 0.037367 -2.9866e-05
6:1240218 G A 0.121884 -2.6048e-05
6:1240667 T C 0.111749 -5.1711e-05
6:1242793 T C 0.024309 -3.1676e-06
6:1245797 T C 0.054520 -1.8269e-05
6:1246807 A G 0.103814 3.4879e-05
6:1247343 G A 1.039387 1.4093e-05
6:1251437 C T 0.785900 7.9655e-06
6:1254913 C T 0.040295 -5.3309e-06
6:1256797 G A 0.146702 -1.1130e-05
6:1256952 A G 1.166782 1.2440e-05
6:1257089 T C 0.297590 4.7112e-06
6:1260504 T C 1.071233 3.0448e-05
6:1263284 T C 0.044167 1.4981e-06
6:1264194 A G 0.061792 1.4070e-05
6:1265676 A G 0.020304 -7.2958e-06
6:1266229 T C 0.031727 -1.4198e-06
6:1267646 T G 0.093029 1.2204e-06
6:1269690 C G 0.634458 1.3404e-05
6:1275620 A G 0.412320 5.0894e-06
6:1276875 G A 0.177491 -3.0147e-06
6:1278914 C T 0.094250 6.0501e-06
6:1279032 A G 0.114894 1.3559e-06
6:1281713 A G 0.063913 -1.5612e-05
6:1282532 A G 0.060054 2.2660e-05
6:1282564 A G 0.324051 1.4165e-05
6:1284076 T C 1.419324 -1.8003e-06
6:1285521 T C 0.085319 -2.4618e-05
6:1286825 C T 0.646894 4.0284e-06
6:1286966 A G 0.037497 2.2593e-05
6:1287657 A G 0.091629 -3.2696e-05
6:1288388 T C 0.155946 2.0698e-05
6:1289815 A G 0.450670 -2.3930e-05
6:1290388 T C 1.538257 -2.2648e-05
6:1295151 A G 1.143653 -2.2435e-05
6:1295625 C T 1.364488 -4.9066e-05
6:1295730 T G 0.046676 8.3979e-06
6:1296166 A G 0.247782 -2.8680e-05
6:1298308 C G 0.036069 -1.2107e-05
6:1299862 T G 1.519044 -9.2351e-06
6:1301328 C T 0.165316 1.3068e-05
6:1305001 G A 0.301309 7.0827e-06
6:1305687 A G 0.085002 -7.1938e-06
6:1307573 G A 0.051891 -1.4956e-05
6:1308822 G A 0.564364 1.3486e-05
6:1309483 T G 0.158377 -7.0833e-05
6:1312998 C T 0.133062 2.8559e-05
6:1313470 T C 0.425063 7.5441e-06
6:1316112 T C 0.292096 3.1841e-06
6:1326826 C A 0.261368 6.9565e-06
6:1327127 A G 0.863528 -2.3216e-05
6:1335479 C T 0.028011 1.8871e-05
6:1337311 A G 0.234326 -8.0707e-07
6:1337981 C T 0.441851 2.4453e-07
6:1338170 A G 0.084261 -1.5973e-05
6:1338973 T G 0.036507 -5.9588e-06
6:1339937 G A 0.172810 -1.9171e-05
6:1340189 T C 1.112153 -1.1300e-05
6:1349984 C T 0.361428 9.8862e-07
6:1350834 T C 0.281063 1.6157e-05
6:1359449 C T 0.156161 1.5858e-05
6:1360937 T C 1.379298 3.1166e-05
6:1361900 A G 0.321389 2.0758e-05
6:1364815 T C 0.148518 5.8099e-06
6:1364866 C T 0.216643 8.4814e-06
6:1367583 A G 0.188524 8.1069e-06
6:1368687 T C 0.036246 1.0531e-05
6:1377398 G C 1.206288 3.9911e-05
6:1378043 G A 1.769543 -2.2716e-06
6:1380746 G A 0.783289 3.4941e-05
6:1381035 A C 0.121098 6.4914e-06
6:1381066 G A 0.185685 1.4862e-05
6:1381921 G A 0.984697 -3.2504e-05
6:1383263 C A 0.140790 -6.9226e-06
6:1385038 T G 0.032676 2.2487e-05
6:1385259 A G 0.510575 -2.7019e-05
6:1385565 T C 0.209035 6.0514e-06
6:1386697 T C 0.161600 -1.3763e-05
6:1386737 T G 0.760228 2.8873e-05
6:1388229 C G 0.525630 1.1949e-05
6:1388422 C T 1.951947 -2.5635e-06
6:1391939 G A 0.053279 1.0274e-05
6:1392346 A G 0.421898 -2.8558e-05
6:1392794 C T 0.023520 1.3696e-05
6:1393890 G T 1.508236 -1.2695e-05
6:1395714 A G 0.073905 2.7513e-05
6:1398193 A G 0.057926 1.1846e-05
6:1401166 A G 0.023731 1.3880e-05
6:1401908 A C 0.051198 1.9788e-05
6:1402263 G T 0.412402 1.7458e-05
6:1405284 C T 0.473191 -2.1073e-05
6:1405483 C T 1.417145 1.4969e-05
6:1406659 T C 0.098051 1.4050e-05
6:1407012 A G 0.036725 -2.0437e-05
6:1408677 T C 0.515930 1.8285e-05
6:1409959 T C 0.288006 -1.1434e-05
6:1410528 T G 0.039132 1.5263e-05
6:1410585 T A 0.180558 -9.3695e-06
6:1414493 T C 0.045551 1.3847e-05
6:1416655 C T 0.296393 -9.5322e-06
6:1417720 C T 1.073093 9.0685e-06
6:1419111 A G 0.245722 2.6866e-05
6:1424645 C T 0.074402 -7.5623e-06
6:1426748 C A 0.880806 1.1726e-05
6:1427155 T C 0.068296 -1.2948e-05
6:1436141 C T 0.029184 -2.3828e-05
6:1436469 C A 0.679805 2.2112e-05
6:1438434 C T 0.845468 1.1430e-05
6:1439918 T C 1.705773 2.8633e-05
6:1440689 G A 1.642206 3.0998e-05
6:1443307 G A 0.681025 2.1522e-05
6:1445115 C T 0.805846 -5.4416e-07
6:1446047 G A 1.493141 1.4168e-05
6:1446413 T C 0.028749 8.2872e-06
6:1447832 T C 0.070975 -2.6519e-06
6:1450506 T C 1.133497 3.7993e-05
6:1451455 G A 0.687696 1.7922e-05
6:1451522 A C 0.859200 -1.7421e-05
6:1453260 T G 0.178300 -9.3850e-06
6:1454068 T C 0.139988 -1.6258e-05
6:1455986 G C 0.022697 1.8163e-05
6:1456017 T G 0.780735 -1.1751e-05
6:1460769 C T 0.171701 1.4435e-05
6:1461530 G C 1.404552 -1.5592e-05
6:1463554 T C 0.878847 1.5832e-07
6:1470216 T G 0.206131 6.4849e-06
6:1471646 G C 0.095814 -1.6297e-05
6:1477154 T C 0.475948 2.3842e-05
6:1477709 C T 1.290807 -1.6083e-05
6:1478918 C T 0.075425 2.8846e-07
6:1479086 C T 1.263711 1.9318e-05
6:1479499 T C 0.208804 -2.1161e-05
6:1480008 A G 1.798510 1.1118e-05
6:1480280 G A 0.240095 -2.4330e-05
6:1481576 A G 0.034447 -3.0608e-06
6:1483276 A G 0.125814 1.6682e-05
6:1486425 T C 1.657090 6.7141e-06
6:1487833 C T 0.198556 -2.5056e-05
6:1488725 A G 1.424189 2.2609e-05
6:1490582 A G 0.401329 1.2944e-05
6:1495398 T C 0.075792 1.4313e-05
6:1498640 A G 0.363067 5.0549e-06
6:1502398 T C 0.670720 -9.7252e-07
6:1505455 T C 0.288893 -7.8685e-07
6:1509746 T C 0.070400 -1.3662e-05
6:1511046 C T 0.315772 -3.0883e-06
6:1513622 G T 1.464841 -1.3965e-05
6:1515725 T C 0.128993 -4.8211e-06
6:1517293 C T 0.599341 5.0451e-06
6:1518973 T C 0.296723 -4.8742e-06
6:1524010 T C 0.735997 -4.1883e-06
6:1524065 T C 0.240245 -5.3542e-06
6:1527438 A G 0.466921 3.1921e-06
6:1527587 A G 0.024758 1.1543e-05
6:1529098 G T 1.576311 -3.6375e-06
6:1530174 A C 0.158136 -4.2232e-06
6:1531117 C T 0.032767 1.8776e-05
6:1533328 T C 0.068530 -2.3758e-05
6:1535857 C T 0.051912 4.6389e-06
6:1535998 G A 0.632860 -9.3171e-06
6:1536788 A G 0.611026 -1.1025e-05
6:1539528 T C 0.419599 -7.5722e-06
6:1540483 G A 1.287713 -1.8208e-05
6:1541781 T C 0.372583 3.8875e-06
6:1543616 T C 0.071168 -5.0800e-06
6:1545262 A G 0.169876 -1.2841e-08
6:1545554 C T 0.875624 1.4030e-06
6:1555379 C T 0.317785 -1.7277e-05
6:1555810 G A 0.266325 4.1908e-06
6:1558640 C T 1.476183 1.3804e-05
6:1562296 A T 0.066436 -1.5054e-05
6:1563071 T C 0.034308 1.3620e-05
6:1565528 G A 0.031357 1.6854e-05
6:1573306 T C 0.047941 5.9803e-06
6:1573756 A G 0.533388 2.1543e-05
6:1574101 A G 0.566553 1.3326e-05
6:1574309 A G 0.028406 1.0125e-05
6:1577283 C G 1.194286 3.1589e-05
6:1580403 T C 0.059990 2.9885e-06
6:1580604 C T 0.142068 -1.6361e-06
6:1580838 T C 0.262891 -4.6225e-06
6:1581803 A G 1.473704 -2.1762e-05
6:1582162 A G 1.761893 -3.9875e-06
6:1582559 C T 0.358171 9.1855e-06
6:1582647 G C 0.163630 -1.6091e-05
6:1583600 A G 0.341692 -8.2530e-06
6:1584974 C T 0.545831 6.1428e-07
6:1585160 C T 1.386655 1.8177e-05
6:1589002 C T 0.819490 4.7419e-05
6:1590288 G A 0.184627 2.0625e-06
6:1590446 G A 0.199753 2.1503e-06
6:1591011 T G 0.663513 2.0940e-05
6:1591713 T C 0.056780 1.4854e-05
6:1593865 A C 0.079053 3.5010e-08
6:1598086 G T 0.226585 -4.0209e-07
6:1598227 A G 1.164245 1.1813e-05
6:1598942 T C 0.317659 1.8209e-05
6:1601094 T C 0.047591 -4.7302e-06
6:1602702 G C 0.306042 -6.2191e-07
6:1606774 T C 0.192019 -7.4794e-06
6:1607116 C T 0.660735 6.8842e-05
6:1608631 C A 0.216127 -4.1673e-06
6:1608845 A C 0.048067 -1.1390e-05
6:1614367 G T 0.971108 5.0383e-05
6:1616395 G A 0.249115 1.6658e-05
6:1617327 C T 0.265968 5.9666e-06
6:1618966 A C 0.879745 3.1088e-05
6:1618997 G C 0.023245 -8.8586e-06
6:1623575 C T 0.039996 4.1952e-05
6:1623990 T C 0.291052 2.6747e-05
6:1625804 T C 0.203860 -5.9353e-06
6:1626907 G C 0.200505 2.4980e-05
6:1627632 T C 0.348638 1.9547e-05
6:1628902 G A 0.171327 1.1339e-05
6:1630555 T C 0.409835 2.0017e-05
6:1630937 A G 0.095062 3.2765e-05
6:1637150 A C 0.176067 8.6925e-06
6:1640551 G A 1.029878 -7.8860e-08
6:1641375 C T 0.291980 -1.3788e-05
6:1656487 T C 1.891532 -3.5918e-05
6:1662234 T C 0.020691 -1.2972e-05
6:1667031 C G 0.025818 -1.9396e-05
6:1667197 T C 0.069186 -7.4920e-06
6:1673761 G A 0.040934 1.3419e-06
6:1678538 A C 1.798812 -6.4458e-06
6:1680843 C T 0.784478 1.9026e-05
6:1683847 A G 0.392554 -3.8200e-05
6:1684561 G A 0.736789 -7.6927e-05
6:1694649 C T 0.069156 -1.9249e-05
6:1695439 A G 1.241224 7.0387e-05
6:1696816 G C 0.196071 -4.2799e-05
6:1697776 A G 0.128180 -9.2401e-06
6:1698198 G A 1.190846 2.5732e-05
6:1704819 A G 1.801654 -4.2851e-06
6:1705438 C T 0.195758 2.3946e-06
6:1706112 G A 1.836091 -4.8970e-06
6:1707443 C T 0.369486 3.8143e-05
6:1708235 T C 0.115281 3.1067e-05
6:1709965 T C 0.436197 2.5897e-05
6:1712232 A C 0.040621 -6.0834e-06
6:1713390 C T 0.212098 -2.8602e-05
6:1717428 G T 0.087773 1.5946e-05
6:1717716 A G 0.050246 -2.7970e-06
6:1723356 T G 1.509963 -5.3931e-06
6:1729986 C T 1.488297 5.2747e-07
6:1735174 T C 1.783136 -2.5013e-05
6:1741381 A G 0.222835 -2.0048e-06
6:1741476 T C 0.177005 9.6165e-06
6:1752334 T C 0.035331 -2.0360e-05
6:1758012 G T 0.864816 1.4199e-05
6:1758025 T C 0.064658 -8.0274e-06
6:1759740 C T 0.180061 -1.4676e-05
6:1760556 A G 1.041702 2.2941e-05
6:1764507 T C 1.835085 -5.1564e-06
6:1764878 A G 0.024622 -1.0380e-05
6:1765867 A G 0.039683 1.5243e-05
6:1766973 A G 1.063539 -1.1006e-05
6:1767580 C T 0.134412 2.6934e-05
6:1769245 C T 0.615045 4.0773e-06
6:1775863 A G 0.570664 -1.2501e-05
6:1777055 A G 0.722571 -2.9819e-05
6:1777423 C G 0.247840 -3.7018e-05
6:1778667 A G 0.087712 -3.6999e-05
6:1782040 T C 0.542989 -1.4823e-05
6:1782147 C T 0.332945 4.7115e-06
6:1782935 A G 0.020202 -1.0503e-05
6:1784096 G A 0.781527 3.9358e-06
6:1784852 G A 0.242928 -2.5266e-06
6:1787659 C G 0.211826 3.3234e-05
6:1788154 A G 0.109308 2.2756e-06
6:1792381 G A 0.775496 -1.0469e-05
6:1794788 G T 0.046999 -1.5266e-07
6:1800573 C T 0.041811 1.3707e-05
6:1801390 C T 0.370298 2.7792e-05
6:1810381 C A 0.133657 1.4549e-05
6:1810893 G C 0.220376 -9.7952e-06
6:1814346 A G 0.031843 -8.5306e-06
6:1815691 A C 0.844128 4.2945e-06
6:1816632 A G 0.215263 -1.4605e-05
6:1823732 T C 0.978275 7.9408e-06
6:1824835 C G 0.792492 5.5294e-06
6:1825105 A G 0.364097 1.1041e-05
6:1830831 A G 0.184835 7.7947e-06
6:1833041 G C 0.498428 1.4629e-05
6:1834156 A G 0.168832 2.7434e-05
6:1835189 A G 0.020821 4.3676e-06
6:1835348 A G 0.060714 -4.1707e-06
6:1837419 C T 0.029861 -7.4324e-08
6:1837828 C T 1.269422 -1.2434e-05
6:1841040 A G 0.082626 2.2808e-06
6:1845493 C A 0.080559 2.1327e-06
6:1846219 T G 0.082714 1.9121e-06
6:1848205 T C 0.112429 1.0521e-05
6:1849086 C T 0.326376 2.5329e-05
6:1850512 T C 0.095215 6.6749e-06
6:1860965 T C 0.123862 3.5390e-06
6:1862908 C T 1.932435 -2.9376e-07
6:1871901 C T 0.133555 1.1312e-05
6:1880195 G A 1.962299 6.3862e-06
6:1880964 C T 0.593925 4.8071e-06
6:1901247 C T 1.226544 -1.0423e-05
6:1904188 T C 0.109559 1.3903e-05
6:1906530 G A 1.962456 4.4229e-06
6:1906928 A G 1.932989 1.8947e-05
6:1906999 C T 0.028358 -1.2507e-05
6:1908113 G A 0.124447 -4.3276e-06
6:1908597 T C 0.092727 1.3583e-05
6:1909383 T C 0.034195 2.2784e-05
6:1910716 T C 0.665318 1.5712e-05
6:1921444 C T 0.144866 -4.5229e-06
6:1922787 T C 0.934785 4.4223e-05
6:1927947 C T 0.064066 -2.4116e-06
6:1931679 G C 0.031669 -5.9263e-07
6:1940587 G A 0.032043 -7.8947e-06
6:1941762 G A 0.046074 9.5742e-06
6:1943389 G T 0.248575 1.3612e-05
6:1944345 A G 0.121091 -1.5351e-05
6:1946510 A G 1.206352 9.9217e-06
6:1949812 G A 0.688182 2.5187e-05
6:1968927 G A 1.233904 2.0334e-05
6:1977205 A G 0.077268 2.6646e-05
6:1988385 C T 0.081905 1.2777e-05
6:1988782 T C 0.208219 -1.0101e-05
6:1993773 A G 0.075745 1.6877e-05
6:1996658 T C 0.758266 -2.6721e-05
6:2009988 C A 0.033838 -1.7574e-05
6:2037175 T C 0.889785 -1.0468e-05
6:2038207 C T 0.071729 1.8522e-06
6:2041171 C T 0.476536 -1.7132e-05
6:2048740 G A 0.088287 -3.9022e-05
6:2053131 A C 0.070091 8.4162e-06
6:2071138 G T 0.035481 -1.3632e-05
6:2078742 C T 0.144169 -1.5948e-06
6:2086909 T C 0.037446 -4.4526e-06
6:2097686 T C 1.105524 -1.3771e-06
6:2122454 C T 0.197292 -1.1484e-05
6:2150082 A G 0.109002 2.1747e-06
6:2161192 A C 0.392044 -7.7425e-06
6:2168857 C T 0.070903 1.8319e-06
6:2170060 A G 0.033016 7.1655e-06
6:2175663 G A 0.075323 3.0314e-05
6:2185694 A C 0.117838 -1.8941e-05
6:2187556 T C 0.344511 8.1762e-06
6:2189312 T C 0.827561 1.5536e-05
6:2197935 C A 0.100859 -1.9349e-05
6:2198327 A G 1.248027 4.4754e-06
6:2204274 G A 1.206141 -1.8862e-05
6:2205806 A G 0.263765 -1.3293e-05
6:2207111 T C 0.032094 -2.5680e-05
6:2208328 C T 1.904370 -3.5493e-05
6:2208822 C G 0.623017 2.2393e-06
6:2214345 A G 0.060405 -2.8642e-06
6:2220248 A G 0.040757 7.2712e-06
6:2227188 T C 0.283389 1.1970e-05
6:2231061 G C 0.116223 -4.5772e-05
6:2235633 A G 0.209351 -4.1225e-06
6:2237223 T C 0.050409 1.0633e-05
6:2238639 T C 0.082184 -4.5668e-05
6:2247074 G T 0.021436 -1.2151e-05
6:2248426 A G 0.242751 -9.5380e-06
6:2248897 G A 0.119803 1.3019e-05
6:2252711 C T 1.971251 1.6846e-06
6:2268253 A G 0.110729 -3.4223e-06
6:2271034 C T 0.502562 1.9550e-05
6:2295931 T G 0.932568 -6.1650e-05
6:2319174 C A 0.039336 -1.3366e-05
6:2326765 C T 0.304413 -3.7015e-06
6:2346269 A C 0.366593 -3.8659e-05
6:2352613 G A 0.114785 -3.0042e-05
6:2355218 G A 0.033577 -1.1553e-05
6:2356825 C T 0.252427 -1.5441e-05
6:2362742 G A 0.710002 -1.4074e-06
6:2371666 A G 1.625683 3.2225e-05
6:2377585 T C 0.022051 -1.4821e-06
6:2383618 G A 0.046472 -2.3754e-06
6:2385395 T C 0.128347 -5.0581e-05
6:2391629 A G 0.022313 -1.0658e-05
6:2395054 C T 0.685326 -2.0352e-05
6:2395218 T C 0.381066 3.5501e-06
6:2397575 G A 0.032567 -3.5339e-06
6:2410856 T C 0.038540 4.1009e-06
6:2411279 C G 0.236189 4.3779e-05
6:2413588 A G 0.280016 -3.1945e-05
6:2415783 A C 0.035596 -8.5386e-07
6:2432764 G A 0.071182 -2.3519e-05
6:2436493 T C 0.139284 -3.6181e-05
6:2438841 G A 0.057423 2.2722e-05
6:2440948 G A 0.440794 1.8481e-05
6:2449183 T C 0.754716 -1.8287e-05
6:2449408 C A 0.263156 -4.3410e-05
6:2449872 A G 0.810494 -4.8964e-05
6:2452216 A G 0.024135 -9.6345e-06
6:2455129 C T 0.514227 -6.9035e-06
6:2459105 T C 0.038551 -1.8886e-05
6:2460168 A G 1.323633 2.8882e-06
6:2461567 C T 0.090972 -3.7510e-05
6:2463420 G A 0.177804 4.3520e-07
6:2466708 C T 0.053313 4.3382e-06
6:2467125 C T 0.999092 -2.2575e-05
6:2474161 G A 0.827173 2.7087e-05
6:2479189 C T 0.964084 2.1614e-05
6:2480482 C T 0.090031 -1.5705e-06
6:2482764 T C 0.048910 -9.3590e-07
6:2501118 T C 0.246905 6.3328e-06
6:2501628 T C 0.745904 2.4928e-05
6:2503120 G A 1.030160 1.5969e-05
6:2507392 C T 1.041335 1.8463e-05
6:2510782 A G 0.045071 4.9141e-06
6:2511559 C G 0.466656 5.8866e-06
6:2511565 A G 0.069975 1.1666e-05
6:2511660 A G 0.181139 2.4781e-05
6:2512120 T C 1.678339 -1.1715e-05
6:2513947 C A 0.767415 -8.1837e-06
6:2514911 A G 0.534347 8.7129e-06
6:2517914 G A 1.350311 -2.6558e-05
6:2517948 T C 1.967328 1.1834e-05
6:2519241 T C 0.319284 -1.1911e-05
6:2523195 G T 1.564119 -5.2998e-06
6:2527432 T C 0.054900 6.2950e-07
6:2534141 C G 0.029963 -3.0057e-06
6:2536138 C T 0.946684 3.4795e-06
6:2536202 G T 0.185736 1.2709e-05
6:2554534 T C 0.040363 4.9176e-07
6:2557724 G A 0.645164 -3.7943e-06
6:2561902 C A 0.045439 7.2706e-06
6:2562901 C T 1.453244 -9.1847e-06
6:2572420 C T 0.104069 -1.0447e-05
6:2584910 T C 1.036650 1.0522e-05
6:2595358 T C 0.781177 -1.0941e-05
6:2599121 C G 0.077050 -3.5234e-05
6:2600247 C T 0.554589 -1.0415e-06
6:2600287 G A 0.081426 1.1735e-06
6:2603333 G A 0.118786 1.1530e-05
6:2603392 C T 0.369228 -2.5871e-05
6:2604645 T C 0.131760 4.1937e-06
6:2607039 T G 0.078957 1.9203e-06
6:2607099 T C 0.133212 -1.0508e-06
6:2607267 A G 0.707510 2.3306e-05
6:2608952 C T 0.061438 6.4670e-07
6:2618021 T C 1.013025 1.2127e-05
6:2621887 C T 0.422775 -2.8572e-06
6:2624053 A T 0.425682 -1.8303e-05
6:2624457 T C 0.238382 3.2072e-05
6:2628399 T C 0.595996 3.8924e-05
6:2633033 A C 0.022153 6.8248e-06
6:2634939 G C 0.497244 -4.2651e-06
6:2639470 G A 0.649040 7.0547e-06
6:2641103 T C 0.027372 -7.1302e-06
6:2642505 T C 0.319944 3.5102e-06
6:2662678 T C 0.083738 -7.8727e-06
6:2666549 A G 0.817290 -2.3971e-05
6:2674493 T C 1.969082 2.5892e-05
6:2677953 T C 0.314487 1.9711e-05
6:2682824 C T 1.962238 2.5858e-05
6:2685775 A G 0.167965 2.2289e-05
6:2685904 C T 0.579983 1.5688e-05
6:2686878 A G 0.643960 -4.1866e-05
6:2693202 A G 0.152115 -1.1966e-05
6:2693786 C T 0.429010 -3.3059e-05
6:2695607 C A 0.069445 -1.9358e-05
6:2698238 T G 0.073885 1.6448e-05
6:2702128 T C 0.141215 -4.0395e-06
6:2707403 C A 1.697076 -1.8031e-07
6:2711404 C T 0.062533 -1.6205e-05
6:2716609 A G 0.345973 3.9354e-05
6:2719129 C T 0.231518 -7.9251e-06
6:2719979 A G 1.339238 1.5612e-05
6:2724525 T C 0.053415 2.7312e-05
6:2728935 G A 1.829584 -3.7533e-05
6:2731454 T G 0.941285 -8.3420e-06
6:2731572 G T 0.449559 -3.4054e-05
6:2732831 A G 0.195551 2.3224e-05
6:2737207 T C 1.648169 -1.1174e-05
6:2741817 G A 1.823060 1.4007e-05
6:2743674 C T 0.121282 3.2995e-05
6:2744543 T C 0.047183 4.6338e-06
6:2744928 T G 0.031578 8.1092e-06
6:2745729 C T 0.263513 2.7185e-05
6:2749381 T C 0.283634 -1.1609e-05
6:2752488 A G 0.028168 -4.9504e-06
6:2761485 A G 0.213536 9.2521e-06
6:2763151 A G 0.039237 5.4418e-07
6:2764066 T C 0.172164 -3.5810e-05
6:2764415 G A 0.594146 -3.4152e-06
6:2764889 G A 0.031904 1.8530e-05
6:2766727 G A 0.583131 -1.4073e-05
6:2768965 G A 0.021521 5.9047e-06
6:2770766 G A 0.046962 -5.7018e-07
6:2771304 T A 0.053819 1.5008e-05
6:2775080 C G 1.151479 -2.4875e-05
6:2779882 T C 0.315378 -8.4011e-06
6:2782331 A G 0.091720 -2.0128e-05
6:2783985 G T 1.130638 -2.5928e-07
6:2784797 C T 0.405986 1.4528e-06
6:2785659 A G 0.103253 -1.6000e-05
6:2786377 A G 0.032468 -1.9051e-05
6:2786532 T G 0.054594 -7.8799e-07
6:2788064 T C 0.888091 -2.9928e-05
6:2790767 C T 0.031374 9.8559e-06
6:2796591 G A 1.236162 -8.5189e-06
6:2798619 A G 0.159900 9.0321e-07
6:2800896 G C 0.040437 1.0954e-05
6:2803058 C T 0.023391 1.1581e-05
6:2806504 T C 1.052255 -4.1613e-06
6:2810570 G T 0.091333 -2.5960e-05
6:2810769 C T 1.590134 -3.3783e-06
6:2820714 C T 0.351205 -2.6804e-06
6:2823016 C T 0.050661 3.4542e-06
6:2825082 G T 0.265349 9.1418e-06
6:2825865 G A 0.851071 6.0673e-07
6:2827609 G T 0.091564 -1.9459e-05
6:2828203 C T 0.078488 1.6811e-08
6:2831909 T C 0.142000 -8.3989e-06
6:2832331 G A 0.642825 -9.4464e-06
6:2832512 T C 0.078155 -1.3440e-05
6:2836600 G T 0.255939 -2.7863e-05
6:2838102 A G 1.017414 5.2006e-06
6:2841040 C T 1.424437 -3.9649e-05
6:2842598 C T 0.836554 -5.1240e-06
6:2843426 G T 0.772317 1.4223e-05
6:2844674 A C 0.768268 1.5391e-05
6:2848558 G A 0.338762 -2.7853e-07
6:2848959 T G 1.269524 -3.0716e-06
6:2849599 C A 0.184060 -1.4863e-06
6:2855451 C T 0.029174 -1.4142e-06
6:2856200 T C 0.146855 -9.4131e-06
6:2868284 G A 0.029058 4.6801e-06
6:2869165 A G 0.021388 1.1335e-06
6:2869288 G C 0.813105 -9.5377e-07
6:2870553 T C 0.082191 6.2184e-06
6:2876581 T C 1.666817 1.4384e-05
6:2886067 C T 0.450888 -3.0528e-06
6:2886795 T C 1.104885 1.7966e-05
6:2890190 G A 0.457402 2.2282e-06
6:2890283 G A 1.342926 -6.6866e-07
6:2891282 C G 0.108546 1.1928e-05
6:2894712 G A 0.058406 9.5178e-06
6:2898596 G A 1.214740 -1.8813e-05
6:2898624 C T 0.103817 -2.5263e-05
6:2899392 C A 0.087913 -1.1517e-05
6:2900940 A G 0.061363 1.8812e-05
6:2908902 G T 0.210599 -9.5920e-06
6:2912277 A G 0.966291 1.8188e-06
6:2912822 T C 0.063543 -1.2664e-05
6:2917585 T C 0.049399 -1.6707e-05
6:2927705 C A 0.605209 -3.8899e-05
6:2931354 A C 1.339248 -1.0066e-06
6:2933139 G T 0.194252 1.6987e-05
6:2935799 C T 0.051606 -4.2765e-06
6:2937490 G A 0.440855 -1.2614e-05
6:2937734 T C 0.527435 -3.8159e-05
6:2937836 A C 0.131505 5.4097e-07
6:2940740 T C 0.441368 -1.1297e-05
6:2940800 G A 1.333285 -4.7670e-06
6:2941195 T C 0.088844 -3.6317e-05
6:2944888 G A 0.026532 -4.7481e-07
6:2945593 A G 0.058797 -1.2185e-05
6:2947783 G A 0.721524 -4.6642e-06
6:2949387 A G 0.686700 7.5089e-07
6:2953252 C T 1.344654 2.2464e-05
6:2955802 C T 0.609238 -8.0307e-06
6:2956700 T C 0.379009 -7.8124e-06
6:2957584 C T 0.040570 2.1565e-06
6:2957783 C T 0.606855 -1.0224e-05
6:2959513 T C 0.612104 3.7886e-05
6:2959796 C T 0.164001 -2.4428e-05
6:2959974 C T 0.624826 3.3943e-05
6:2966815 C T 1.639119 2.3794e-05
6:2969278 T C 0.213080 1.2423e-05
6:2970689 C A 0.152547 2.2151e-05
6:2973736 G A 0.845022 -2.4381e-06
6:2977327 A G 0.109933 1.7229e-05
6:2981851 T C 0.059286 -1.3890e-05
6:2987060 G A 0.561586 3.8103e-05
6:2989894 G A 0.056706 1.5035e-05
6:2992361 T C 1.557802 1.1310e-05
6:2994779 T C 0.450395 2.9735e-05
6:2999248 T G 0.142266 -9.2603e-06
6:2999328 G A 1.231348 1.4099e-05
6:3010298 G A 0.074154 4.8673e-06
6:3010337 G A 0.023625 1.8531e-05
6:3010390 T C 1.593463 -2.3583e-05
6:3012778 A G 0.054975 4.6839e-06
6:3013488 T C 0.460907 -3.4335e-05
6:3013605 C T 0.139573 -8.7841e-06
6:3014483 T C 0.801896 1.5324e-05
6:3015476 G A 0.075058 2.9713e-06
6:3019654 C T 1.476805 -1.3378e-05
6:3023467 G C 0.372026 -3.9902e-05
6:3023565 C T 0.081929 1.6059e-05
6:3023566 T C 0.131002 -7.7992e-06
6:3023718 A G 0.342294 -3.6799e-05
6:3024583 G T 1.632547 -9.2656e-06
6:3027173 C T 0.043147 -2.6873e-05
6:3027682 T C 0.228070 1.2900e-08
6:3029359 G A 0.021592 9.6868e-06
6:3032440 A G 1.649978 -6.7099e-06
6:3032663 T C 1.178681 2.0004e-05
6:3038700 T C 0.318992 -2.6862e-05
6:3041467 T C 0.048991 -2.7856e-06
6:3043736 T C 0.113602 -2.3638e-05
6:3046884 G A 0.044918 1.0157e-05
6:3049812 C T 0.295336 -2.4106e-05
6:3050138 T G 0.184345 5.8598e-06
6:3057413 G A 1.688790 1.7275e-06
6:3067178 T C 0.055455 -1.0988e-05
6:3071913 A C 0.410845 -1.0775e-05
6:3072868 G T 0.079988 -8.5699e-06
6:3073058 G A 0.071046 1.3944e-05
6:3074021 A G 0.607334 -8.6604e-06
6:3074122 G C 0.062210 -3.6663e-05
6:3078266 A C 1.881530 -2.7981e-05
6:3081579 A G 1.026437 -3.2402e-06
6:3084349 A C 0.040373 4.5108e-06
6:3085477 C A 0.029419 -7.1314e-06
6:3086489 T C 1.860770 2.0838e-07
6:3088513 T C 0.050487 1.6935e-05
6:3088987 A G 0.071658 4.4336e-05
6:3090895 A G 0.039883 -1.4994e-05
6:3090990 T C 0.047166 -1.9033e-05
6:3098930 T C 0.051728 8.1590e-06
6:3105009 C T 0.049454 -1.7427e-05
6:3109741 T G 0.123893 1.9620e-05
6:3111166 T C 0.041206 -7.2296e-06
6:3112530 T C 1.894082 1.7302e-05
6:3114457 T C 0.042783 -1.4600e-05
6:3133509 C A 1.938528 1.0317e-05
6:3137045 G A 1.318125 3.5494e-06
6:3144028 G A 1.389300 -1.2931e-06
6:3144063 G C 1.481105 -3.0917e-06
6:3149465 T C 0.048665 3.4838e-05
6:3150399 A G 0.046401 -1.4157e-05
6:3150515 T C 1.475564 -5.0863e-06
6:3150783 T C 0.021317 -7.8412e-06
6:3152405 A G 0.094032 -2.9158e-06
6:3155947 C G 0.029221 2.5724e-05
6:3155988 A G 0.074847 -2.9934e-05
6:3157399 G A 1.482833 2.4811e-06
6:3161291 T C 0.050702 1.8547e-05
6:3162492 G A 1.414799 1.5327e-05
6:3164775 C T 1.744792 1.0906e-05
6:3177869 A G 0.050022 6.9437e-06
6:3180666 C T 0.094151 1.2137e-05
6:3184896 C T 0.470610 3.4722e-06
6:3189096 A G 0.391935 5.3161e-06
6:3189756 C T 0.028457 -3.2486e-06
6:3199441 C T 0.080617 -1.2747e-05
6:3205325 A G 1.494086 -3.0285e-06
6:3205434 C T 1.491444 -2.1343e-06
6:3207258 A G 1.675259 1.7392e-05
6:3211964 T C 0.056532 -1.0877e-05
6:3216710 A G 0.034369 2.1388e-06
6:3219621 A C 0.078872 1.0252e-05
6:3223759 G A 0.099775 -2.1536e-05
6:3224205 C T 0.032740 5.5956e-06
6:3227083 A C 0.055410 9.4317e-06
6:3236659 T C 0.097184 7.0042e-06
6:3243405 A G 0.028280 2.7324e-06
6:3245767 C T 0.028885 9.8897e-06
6:3250324 G A 0.502572 6.9480e-05
6:3253458 A G 0.082571 -5.9338e-06
6:3254298 G T 0.049991 5.4142e-06
6:3254830 G A 0.030432 -3.8459e-06
6:3255340 C A 1.676769 -3.0767e-05
6:3258078 C T 1.668086 -3.3340e-05
6:3258148 C T 0.036619 7.9126e-07
6:3262190 T C 0.061384 2.9886e-06
6:3263642 T C 0.038401 5.9499e-06
6:3264502 C G 1.657791 -4.0611e-05
6:3264776 G C 1.521043 -1.9694e-05
6:3264915 A G 0.157745 3.7551e-05
6:3270064 C T 1.685595 -3.9235e-05
6:3271985 T C 0.034967 7.0903e-06
6:3274599 C T 1.894840 -8.2133e-06
6:3276108 A G 0.062227 9.6946e-06
6:3277298 T C 1.726039 -2.6625e-05
6:3278659 T C 0.046489 3.6716e-06
6:3282963 G A 0.233721 -2.6032e-05
6:3283085 A G 0.070570 2.3882e-05
6:3285296 G A 0.048376 -1.5289e-05
6:3285470 T C 0.034501 -8.2117e-06
6:3290583 T C 0.118895 2.9245e-05
6:3293039 A G 0.025485 -6.5428e-06
6:3294002 C T 0.247959 3.5224e-05
6:3295297 G A 0.143969 1.6111e-05
6:3297090 T C 1.639877 -1.0645e-05
6:3297289 T C 0.045629 -3.2643e-05
6:3297851 A G 0.719440 9.0437e-06
6:3307026 C G 0.103127 1.1392e-05
6:3310279 G A 0.142320 7.9001e-08
6:3310875 A T 0.090598 1.8416e-05
6:3311492 C A 0.091690 1.4214e-05
6:3315600 G A 0.704742 2.2133e-06
6:3319401 A G 0.131787 -5.7191e-06
6:3319763 G A 1.656329 -4.1076e-06
6:3320346 G A 0.764736 7.4053e-06
6:3322606 G A 0.735926 9.9032e-06
6:3328997 T C 0.222029 6.9400e-06
6:3330193 A G 0.070740 -1.3296e-05
6:3335283 A G 0.343729 3.0027e-06
6:3336618 G C 0.048345 1.5066e-06
6:3340806 T C 0.071624 -1.6053e-05
6:3341899 T C 0.021738 -7.4560e-06
6:3348512 T G 0.050025 -1.5166e-05
6:3350098 A G 0.040645 2.3463e-05
6:3351496 T C 0.021449 -1.5100e-05
6:3354837 C T 0.024961 1.1049e-05
6:3358935 T G 0.778944 -2.6273e-05
6:3359337 C T 1.865911 -8.2800e-06
6:3361349 G A 0.161913 -2.7564e-06
6:3365124 C T 1.489799 1.0161e-05
6:3368375 C T 0.733121 8.1409e-05
6:3368956 T G 0.710050 -2.5660e-05
6:3374620 A G 1.011927 -1.9365e-05
6:3375616 A G 0.190162 4.1310e-05
6:3381301 T C 0.022660 -3.0202e-06
6:3382273 T C 0.122434 7.9359e-06
6:3393754 G A 1.712106 1.4217e-05
6:3394051 A G 0.105065 -5.1726e-06
6:3395546 G A 0.642158 -3.9284e-06
6:3397525 C T 0.098860 -1.8962e-05
6:3399778 G A 0.086865 -8.8784e-06
6:3400853 T G 0.227275 2.5145e-05
6:3402411 A G 1.585266 1.4192e-05
6:3402520 C T 1.057256 3.8878e-05
6:3402843 C T 0.796249 -8.6159e-06
6:3403084 A G 0.025526 -7.3586e-06
6:3405080 C T 0.047866 1.3520e-05
6:3405558 A G 0.457779 7.7920e-06
6:3406975 G A 0.073535 -9.2776e-06
6:3410247 C T 0.934533 2.3639e-05
6:3410786 A G 0.026644 -2.7055e-05
6:3411158 T G 1.583423 1.9468e-05
6:3412392 C T 1.394876 -1.5775e-05
6:3413297 C T 1.018896 -6.2337e-06
6:3414293 G C 0.031945 1.1133e-05
6:3415302 A G 0.806931 2.4540e-06
6:3416606 A G 0.310421 1.5988e-05
6:3419375 C A 1.918095 -3.7812e-07
6:3419818 A G 0.034590 1.6361e-05
6:3422802 G C 0.041332 1.3919e-06
6:3428725 A G 0.052218 4.1096e-07
6:3430439 C T 1.139226 -2.3201e-05
6:3433318 G T 0.729163 2.2344e-05
6:3436936 G A 0.385115 4.6872e-05
6:3444912 T C 0.128874 -2.2269e-05
6:3449071 C T 0.024567 9.6742e-06
6:3455046 T G 1.565781 -2.5034e-05
6:3468224 C T 1.039302 -2.7910e-05
6:3469724 C T 0.131294 2.2791e-05
6:3471259 A C 1.284841 -7.0948e-05
6:3474338 A G 0.108580 -5.0151e-07
6:3482679 G A 0.510011 -1.2572e-05
6:3488224 A G 0.096052 -1.8178e-05
6:3492127 C T 0.949564 3.2273e-05
6:3494775 C T 0.414687 -3.7629e-05
6:3498194 C G 0.502419 1.1794e-04
6:3503685 G T 0.521808 1.2217e-05
6:3506531 A G 0.200586 7.8488e-06
6:3508423 G C 0.031669 4.0764e-06
6:3509740 G C 0.545233 -3.6252e-06
6:3510083 T G 0.363251 -1.3816e-05
6:3511380 C T 0.055964 6.9603e-06
6:3512621 A G 0.094202 -5.9759e-06
6:3513542 G A 0.035025 3.3492e-05
6:3514204 A G 0.050399 -9.6164e-06
6:3517628 A G 0.327233 -1.7560e-05
6:3530323 T C 0.057100 -2.9514e-05
6:3531629 T C 0.544856 -1.8348e-05
6:3535877 C T 0.283861 -2.2998e-05
6:3547303 G A 0.773154 6.1987e-06
6:3550269 C T 0.286925 -2.1218e-05
6:3554466 T C 0.038387 -6.2370e-06
6:3558339 T C 0.084044 -7.5010e-06
6:3559873 G A 0.197836 -2.9949e-05
6:3560133 G A 0.489965 2.3905e-05
6:3560176 A G 0.125929 6.7312e-06
6:3564181 C G 0.036208 -2.0053e-06
6:3569006 C T 1.172946 -2.1994e-06
6:3569174 C G 0.876906 1.8271e-05
6:3569421 T G 1.912315 -7.2520e-06
6:3572371 G A 0.476642 -5.3887e-06
6:3573197 T C 0.076102 2.2773e-05
6:3573229 A G 0.059252 -1.7420e-05
6:3573808 A G 1.095120 4.1407e-06
6:3574454 C T 0.644538 4.6803e-06
6:3574876 A G 0.547922 1.1248e-05
6:3577922 T C 0.103831 1.5059e-06
6:3580235 T C 1.340805 -8.3773e-06
6:3581438 C T 0.085125 -2.1356e-05
6:3584930 T C 0.064457 4.7996e-06
6:3584947 G A 0.049671 6.7750e-06
6:3585232 C T 0.036643 2.3993e-05
6:3586930 A T 0.097235 -1.1261e-05
6:3589564 C A 0.088293 -4.0924e-06
6:3594177 C T 0.057539 -8.1637e-06
6:3603809 C T 0.837631 4.6861e-06
6:3605699 A G 0.067422 6.7477e-07
6:3610381 T C 0.363659 2.1330e-06
6:3615725 G A 0.043875 1.1300e-05
6:3619044 C T 0.258611 -1.2291e-05
6:3621377 T C 0.031132 -1.2960e-05
6:3621539 T G 0.050396 -7.3906e-06
6:3623236 G A 0.331537 -1.4002e-05
6:3627687 G A 0.741692 7.9173e-06
6:3631514 G A 0.034804 -1.1744e-05
6:3633684 G A 0.026587 -1.9904e-06
6:3636411 C T 1.139886 -8.0404e-06
6:3644341 C T 0.242941 -7.6984e-06
6:3644429 C T 0.039815 -1.1202e-05
6:3645074 A G 0.085489 2.1555e-05
6:3662113 A G 0.164959 1.0534e-05
6:3665225 A G 0.043171 -1.1713e-05
6:3667417 G A 0.296057 -3.0228e-05
6:3669390 C T 0.447226 -3.4964e-05
6:3682860 C T 0.237716 3.4127e-06
6:3687276 T C 0.438886 -4.7825e-06
6:3700541 T C 0.305794 3.2026e-05
6:3701644 T G 0.889659 -8.0809e-06
6:3704915 A G 0.468553 2.3581e-05
6:3705355 A G 0.408886 -7.2222e-06
6:3705667 T C 0.048128 1.0444e-05
6:3706040 T C 0.064845 4.2052e-06
6:3710587 C T 0.470699 -1.4641e-05
6:3714333 T C 1.352854 8.7744e-06
6:3715327 T C 1.118103 1.5027e-05
6:3716440 T C 0.234615 -9.8545e-06
6:3717203 G A 0.105010 2.3334e-05
6:3719590 A G 1.206733 6.0163e-06
6:3723332 A C 0.242516 -6.5779e-06
6:3724961 T C 0.103072 7.4439e-06
6:3727811 G C 1.315198 1.0603e-05
6:3729051 G A 1.555235 8.0511e-07
6:3734805 G A 0.073732 2.2822e-06
6:3739128 G A 0.024693 -2.8471e-06
6:3739356 T G 0.025383 -1.5461e-05
6:3742987 T C 0.035749 -9.7785e-06
6:3744847 T C 0.211918 -2.7245e-06
6:3745472 A G 1.129792 1.4152e-05
6:3747705 G T 0.043977 -8.8432e-06
6:3748234 C T 0.078138 1.9390e-05
6:3748511 G C 1.948241 -5.3004e-06
6:3755846 G C 1.579649 5.1445e-06
6:3756212 A G 0.032339 -2.0453e-06
6:3758185 A C 0.068659 4.0138e-05
6:3760255 T C 0.548317 7.7151e-06
6:3762344 T C 0.048444 -1.2768e-05
6:3768775 C T 0.106459 -1.1269e-05
6:3773119 G A 0.597145 2.7799e-05
6:3773255 T C 0.046159 -6.6145e-06
6:3773654 A C 0.380236 1.0100e-05
6:3777796 G A 0.048291 -3.2605e-06
6:3777977 G T 0.081225 -1.1470e-05
6:3783468 G A 0.787246 7.2048e-06
6:3786515 G A 0.060041 -6.8938e-06
6:3788171 G A 0.112096 -1.5101e-06
6:3789181 T C 0.434990 -2.0541e-06
6:3797630 A G 0.604958 -1.3657e-06
6:3799956 T C 0.193290 -1.1354e-05
6:3805055 G A 1.539168 7.2030e-07
6:3812634 T C 0.508001 1.1647e-05
6:3812644 A C 0.198009 6.6942e-06
6:3818641 G A 0.811867 -1.7309e-05
6:3824924 T C 0.439947 -8.1924e-06
6:3830849 A G 0.675579 -1.5136e-06
6:3832033 C G 0.075833 7.6030e-06
6:3839513 T C 0.348417 -2.1689e-06
6:3842609 A G 0.042698 -3.5786e-07
6:3843839 C G 0.042209 1.5785e-05
6:3843985 A G 0.963992 -3.2710e-06
6:3846444 C T 0.544162 -6.0605e-06
6:3849305 C T 1.377513 -2.3144e-06
6:3851568 C T 0.032897 5.7930e-06
6:3854039 C A 0.906246 -9.4887e-06
6:3856354 C T 1.959678 -6.5046e-06
6:3857153 C A 0.073909 9.8941e-06
6:3857572 A G 1.387325 5.6146e-06
6:3858623 C G 1.298766 1.3391e-05
6:3859056 A G 0.891818 3.3380e-05
6:3864693 C T 0.124070 -3.9025e-07
6:3866131 A G 0.347418 -1.4999e-05
6:3868043 A C 1.709230 1.3782e-05
6:3868952 A G 1.353310 2.6702e-05
6:3872962 T C 0.051446 -4.6945e-06
6:3877721 C T 0.107438 1.5610e-05
6:3878484 C T 0.705718 -1.4361e-05
6:3878610 T C 0.597430 -2.5596e-05
6:3879461 G C 0.591260 1.0778e-05
6:3883046 G A 0.049304 1.0535e-05
6:3883146 T C 0.383966 2.4482e-05
6:3885376 C T 0.537434 -7.8173e-06
6:3886591 C G 0.066487 1.3468e-05
6:3887022 G C 0.544635 -8.5417e-06
6:3887179 G T 0.045425 -7.6561e-06
6:3887339 A C 0.061323 7.3178e-06
6:3887765 G A 0.085019 9.1054e-06
6:3890204 C T 0.340951 1.0967e-05
6:3890626 T C 0.491767 -2.3432e-05
6:3898035 G A 0.423801 -2.4817e-06
6:3899880 A G 0.332061 3.3778e-06
6:3902597 G T 0.820364 1.1466e-05
6:3903538 T C 0.047530 -2.9575e-05
6:3905683 C G 0.597240 1.4792e-06
6:3905809 C G 0.426780 -6.9261e-06
6:3906914 G C 1.121989 3.4103e-05
6:3910784 G A 0.104538 -2.5486e-05
6:3911274 A G 0.294418 1.3410e-05
6:3912759 C A 0.057345 1.6145e-06
6:3913630 C T 1.030874 1.3303e-05
6:3919109 A C 0.072906 -1.5825e-06
6:3921059 T G 0.568457 1.3580e-05
6:3928533 A G 1.333618 -2.2605e-06
6:3933535 A G 1.036137 -1.8892e-05
6:3943690 C T 0.062842 9.2672e-06
6:3947218 A G 1.445234 1.9434e-06
6:3949455 G A 0.968191 5.3398e-06
6:3951440 T C 0.154267 1.0660e-06
6:3956160 G A 0.398194 -2.2402e-05
6:3958054 A G 0.046051 -1.0549e-05
6:3958190 G T 0.704974 2.2745e-05
6:3958481 G A 0.827388 4.2850e-05
6:3958597 A G 0.040573 1.1778e-05
6:3958637 C A 0.453543 5.2938e-05
6:3958780 T C 0.082262 2.3724e-06
6:3963630 T A 0.159856 -4.2495e-06
6:3967586 A C 0.336776 -2.2217e-05
6:3976133 A G 1.047349 2.1307e-05
6:3976719 A G 0.102566 1.6308e-06
6:3978221 A G 0.080066 -1.5574e-05
6:3978257 C A 1.144747 -6.6053e-06
6:3978888 A G 0.106085 8.6836e-06
6:3979751 C T 1.036521 2.4418e-05
6:3980966 C T 0.827629 3.5271e-06
6:3984667 C A 0.361173 -1.0352e-05
6:3985834 C T 0.040033 -1.4275e-06
6:3988246 A G 0.048937 7.5305e-06
6:3988620 G T 1.132093 3.8645e-05
6:3990143 C A 0.022677 3.7924e-06
6:3991198 G A 0.077234 1.9702e-06
6:4009352 G A 1.792417 -3.2521e-05
6:4012385 C T 0.895136 1.1034e-05
6:4018332 C T 0.212938 -3.5118e-05
6:4021396 C T 0.033396 1.8431e-06
6:4022099 T C 0.088569 -7.9630e-07
6:4023873 A G 0.027161 -1.5151e-05
6:4025836 C A 0.239837 -3.1474e-06
6:4031998 G A 1.338347 3.3101e-05
6:4039475 A G 1.508654 1.6011e-05
6:4042397 A G 0.091469 -8.4852e-06
6:4044109 A G 0.049478 1.1067e-06
6:4044942 G A 0.106173 9.7626e-06
6:4057428 T C 0.028661 -1.7893e-05
6:4066120 A G 1.838529 6.7965e-06
6:4066807 G A 0.165949 1.2671e-05
6:4067046 T C 0.286823 5.4346e-06
6:4069166 T C 1.455063 -2.4640e-06
6:4069685 T C 0.375133 8.7239e-06
6:4070028 T C 0.030819 -1.1049e-05
6:4078240 G A 0.056236 -3.5920e-06
6:4080154 G A 0.376034 1.1288e-05
6:4087934 C G 0.374463 8.7663e-06
6:4093722 C A 0.188646 2.5972e-06
6:4096678 C A 0.707044 2.8456e-06
6:4103597 A G 0.096004 2.1599e-05
6:4103751 T C 0.177678 -8.8403e-06
6:4104567 A G 0.296352 1.0211e-05
6:4122249 A C 0.652120 1.0699e-05
6:4123046 A G 0.113544 2.4681e-05
6:4126017 T C 0.029589 -9.3582e-06
6:4129919 T C 0.041597 1.7298e-06
6:4133855 T C 0.537621 2.2182e-06
6:4134768 G A 0.333832 1.4446e-05
6:4135262 C T 0.547864 -2.3862e-06
6:4135342 T C 0.146628 2.8798e-05
6:4145534 C A 0.696403 1.3847e-05
6:4146704 C T 0.142130 3.2301e-05
6:4153297 G A 0.183216 -3.5573e-05
6:4155451 A G 0.038262 8.0010e-06
6:4155675 T C 0.374773 3.3992e-06
6:4156166 T C 0.191566 -6.4281e-06
6:4157676 T G 0.094651 -8.9055e-06
6:4158024 G T 0.885916 1.5847e-05
6:4158369 G A 1.054673 5.1284e-06
6:4177055 A G 0.054717 -2.8213e-05
6:4179398 C T 0.113989 1.9130e-05
6:4184644 G A 0.023360 1.5746e-06
6:4190717 C T 0.259770 -8.1158e-06
6:4192375 A G 0.080402 1.0943e-05
6:4196360 A G 0.029075 -2.7509e-05
6:4210858 T C 0.779810 1.0979e-05
6:4211080 T A 0.059225 -3.8423e-06
6:4221686 T G 0.276814 4.5998e-06
6:4245958 G A 0.223477 -1.5237e-06
6:4250656 T C 0.219765 2.8995e-06
6:4256954 A G 0.215950 1.6509e-05
6:4265380 T G 0.070618 8.2266e-06
6:4265475 A G 0.207066 -2.8675e-05
6:4281654 A C 0.082996 2.4328e-05
6:4285223 G A 0.437037 1.7479e-05
6:4295843 G A 0.079464 9.0016e-06
6:4297924 T C 0.053248 -1.2801e-05
6:4302387 C T 0.452350 2.0605e-05
6:4306353 T C 0.033454 -3.3555e-05
6:4306519 T C 0.176767 1.0543e-05
6:4307395 T C 0.041097 -1.5551e-05
6:4313851 T C 0.040740 -1.1050e-05
6:4314880 A G 1.586582 2.1137e-05
6:4317398 A G 0.844564 -1.8687e-05
6:4319573 C T 0.391071 -1.7156e-06
6:4321199 T C 0.038326 -1.6300e-06
6:4340784 G A 1.039044 1.6977e-05
6:4341135 A C 0.229009 4.0431e-05
6:4343753 G A 0.214791 2.2587e-05
6:4348484 C A 0.103402 -4.2372e-06
6:4348856 A G 0.111099 -1.0615e-05
6:4349893 C T 0.422197 1.6559e-05
6:4350416 A G 0.054231 -1.5023e-06
6:4363846 A G 0.029561 -4.3924e-06
6:4375064 C T 0.180429 9.0110e-07
6:4382809 T G 0.738299 -8.7172e-06
6:4383269 T C 0.055128 -2.6359e-06
6:4391475 A G 0.038935 1.5204e-05
6:4391550 G A 0.766497 -3.0841e-06
6:4391872 G A 0.229389 1.9235e-06
6:4395504 G A 1.204139 -2.2770e-05
6:4396867 T C 0.947323 -1.3094e-05
6:4397059 C T 1.234476 -1.4172e-05
6:4399612 G T 0.949798 -1.3534e-05
6:4400945 T A 0.038367 -8.2352e-06
6:4403017 C G 0.052697 -1.7972e-05
6:4415015 G A 0.948962 -4.3437e-06
6:4421055 A G 0.035430 -2.1778e-06
6:4421814 G A 0.096191 1.0192e-05
6:4426839 A C 0.644341 3.8972e-07
6:4436319 T C 0.041760 -1.5110e-05
6:4442688 C T 0.042131 -9.1305e-06
6:4447242 G A 0.313844 7.2853e-06
6:4448759 C T 0.041464 -1.3143e-05
6:4451501 C T 0.058511 1.0701e-06
6:4452666 T C 0.399527 -1.4808e-05
6:4462298 G A 0.037269 -2.6133e-06
6:4464320 T C 1.047060 2.6575e-06
6:4465796 T C 0.038166 2.2982e-05
6:4472934 G A 0.480184 3.7892e-06
6:4476153 A G 0.326397 1.1563e-05
6:4481152 T C 0.546025 1.6718e-05
6:4483666 C A 0.052945 -1.2977e-05
6:4487335 T C 0.215556 9.8758e-06
6:4488516 A G 0.140453 3.5954e-06
6:4492079 G A 0.435466 -4.4518e-06
6:4495054 T C 0.885865 1.6227e-05
6:4498025 T C 0.065865 8.4969e-07
6:4499375 A G 0.050970 5.1696e-06
6:4499772 T C 1.421864 1.1752e-05
6:4500039 A G 0.390561 -2.0809e-05
6:4503368 G A 0.048927 -1.3208e-05
6:4508960 G A 0.301826 -4.3984e-05
6:4509263 G A 0.554746 -1.8278e-05
6:4514161 C T 0.498897 -3.5418e-05
6:4515551 G A 0.881662 3.6136e-05
6:4516133 A G 0.237743 6.7005e-06
6:4523207 C T 0.033944 1.6989e-06
6:4544439 T C 0.840831 -3.0573e-06
6:4545613 G A 0.030235 -7.3994e-06
6:4546421 G T 0.136819 1.7428e-05
6:4547573 A G 0.631422 1.2407e-05
6:4547690 C A 0.236937 3.3289e-06
6:4548600 C T 0.062941 1.3797e-05
6:4550766 C T 0.053744 -1.3069e-05
6:4559210 C T 0.293585 1.6588e-05
6:4565932 G A 1.493668 1.2175e-05
6:4575125 G A 0.430248 3.4774e-05
6:4579698 T C 0.257618 1.4483e-05
6:4584215 G T 0.233269 -2.2368e-05
6:4588909 G C 0.078403 -6.1005e-06
6:4593822 T C 0.284749 5.7725e-06
6:4599166 C T 0.598821 -2.2822e-05
6:4600668 T G 1.865330 2.3549e-07
6:4602587 T C 0.062060 -1.8847e-06
6:4605824 A C 0.060425 -1.0842e-05
6:4607508 A G 0.047074 -6.0034e-06
6:4608253 T C 0.592147 1.3971e-05
6:4612351 T C 0.405796 -1.4089e-05
6:4616390 G T 0.688848 -1.0953e-05
6:4617141 G A 0.136081 -3.5088e-05
6:4617817 C T 0.577055 2.1575e-05
6:4617864 G A 0.423543 2.3334e-05
6:4620188 C T 0.131199 -1.3895e-05
6:4621578 T C 0.076720 -1.1354e-06
6:4627754 A G 0.067755 -1.0125e-05
6:4632955 G A 0.165391 6.0362e-06
6:4635435 G A 0.037973 9.8204e-06
6:4638024 G A 0.243509 2.9544e-08
6:4641348 C T 0.075340 -4.6554e-06
6:4644601 A G 0.146373 -1.0794e-05
6:4647600 A G 0.152040 1.7467e-05
6:4649539 T C 0.106374 1.2747e-05
6:4651958 T C 0.220050 -1.1354e-05
6:4653046 G A 0.717131 2.4551e-05
6:4656055 C T 0.714517 2.6117e-05
6:4659107 C T 0.048386 -5.2964e-06
6:4660847 C T 1.886252 1.6519e-05
6:4662666 G A 0.345674 -8.2760e-06
6:4662823 A G 0.025716 -2.2264e-06
6:4663022 C G 0.536642 4.5654e-05
6:4666878 C T 1.274019 4.2886e-05
6:4674712 G A 0.390242 5.8305e-06
6:4674858 T C 0.957601 -3.2261e-05
6:4675797 G A 0.115349 1.5725e-05
6:4680228 A G 0.051395 -1.4829e-06
6:4688861 C A 0.293673 -9.1092e-07
6:4694899 T C 1.242010 -2.5813e-05
6:4694959 A G 0.047081 1.1775e-05
6:4699974 C T 0.618078 -6.5588e-06
6:4700757 C A 0.690392 2.6848e-05
6:4702632 G T 0.286126 1.7735e-05
6:4703136 G A 1.877273 -1.3601e-05
6:4705883 C T 0.074847 -1.9886e-05
6:4706225 A G 0.147783 -1.2477e-05
6:4710981 C T 0.046724 3.5157e-06
6:4715297 C T 0.697287 9.8436e-06
6:4716150 T C 0.425590 -1.9332e-05
6:4724106 C G 0.042794 7.1217e-06
6:4724709 T C 0.156813 1.9785e-05
6:4727628 G A 0.189248 1.7767e-05
6:4730429 C T 0.141106 4.2164e-06
6:4733020 G A 0.032356 -4.2588e-06
6:4733170 G A 0.185297 1.6760e-05
6:4735071 G C 0.518374 -4.7387e-06
6:4736022 G T 0.137128 1.3522e-05
6:4738722 G A 0.054074 1.0244e-05
6:4740282 T C 0.454060 1.5996e-05
6:4745869 A G 0.036531 2.4390e-05
6:4748071 G C 0.122887 1.7087e-05
6:4749042 G A 0.095494 -1.4216e-05
6:4762000 A C 0.173054 -2.6382e-05
6:4767972 A G 0.182594 -2.7312e-05
6:4768691 C T 0.380066 -9.1772e-06
6:4772530 C T 0.225384 -2.9824e-05
6:4773241 A G 0.032846 -9.3942e-06
6:4778878 C T 0.059069 -6.2644e-06
6:4782192 G A 0.132828 -1.6818e-05
6:4784729 A G 0.105711 4.2659e-06
6:4787500 G A 0.149528 -7.4780e-06
6:4800291 A G 0.068687 5.3338e-07
6:4803641 C T 1.889363 -8.1791e-06
6:4804374 A G 0.037129 -1.1212e-05
6:4806957 A G 0.239320 -1.0461e-05
6:4836726 G C 0.052017 -4.4153e-06
6:4843271 T C 0.043623 8.6389e-06
6:4846023 A G 0.137863 5.1478e-06
6:4846166 C T 0.029684 1.8972e-05
6:4848935 G A 0.024234 3.3683e-07
6:4853391 G A 1.947099 3.2173e-06
6:4862687 A G 0.166231 1.7969e-05
6:4864059 T C 0.022473 -4.9449e-05
6:4864183 T C 0.305756 -6.2480e-06
6:4874386 A G 0.044725 -9.3386e-06
6:4874759 G C 0.109345 8.6759e-06
6:4889923 C T 0.672485 -4.4730e-06
6:4892081 T C 0.070913 6.2421e-07
6:4904563 C T 0.055601 3.0417e-05
6:4913994 G A 0.138495 1.2421e-05
6:4914069 C A 0.072100 4.5503e-06
6:4914190 T G 1.712140 1.2581e-05
6:4915028 A G 1.057226 -9.2775e-06
6:4919832 T C 0.162212 -5.4518e-06
6:4923411 A G 0.114975 -3.2272e-06
6:4923912 C T 0.063699 8.4508e-06
6:4925960 G A 0.039227 -1.4455e-05
6:4926533 A G 0.053234 -6.3405e-06
6:4927004 G A 0.345738 1.2839e-05
6:4927620 G T 0.069231 9.3480e-06
6:4929389 C T 0.429472 2.2239e-05
6:4932118 C T 0.113959 9.3991e-06
6:4932188 G A 0.084040 -7.6476e-06
6:4934679 A G 1.470702 -2.9729e-05
6:4935373 T G 0.153648 1.2588e-05
6:4940729 A G 0.057161 2.4092e-05
6:4941241 A G 0.262674 2.5135e-05
6:4947492 G C 0.141368 2.5253e-05
6:4947550 G A 1.295247 -2.4151e-05
6:4950866 T C 0.075530 9.0497e-06
6:4952163 T C 0.041947 -2.4457e-06
6:4952972 C T 1.591773 -1.4256e-05
6:4961165 G A 1.115645 -5.5106e-06
6:4961947 C A 1.710852 6.5611e-06
6:4968047 G A 1.342488 -3.0062e-05
6:4971494 A G 0.034804 2.1596e-06
6:4979069 G C 0.324928 -4.9885e-07
6:4982379 T C 0.229614 -6.9503e-06
6:4991725 G A 0.459741 -5.9391e-06
6:4995116 C A 0.075986 2.6020e-05
6:4995132 G T 0.388416 -3.6953e-06
6:4995464 T C 0.053615 -1.8098e-06
6:4996543 T C 0.060663 -2.4308e-06
6:5001274 C T 0.108356 1.1084e-05
6:5013341 A G 1.730880 -3.0651e-06
6:5016137 C T 0.060959 -2.0013e-06
6:5024363 A G 1.657974 1.5054e-06
6:5032999 G A 0.088317 4.1399e-06
6:5039861 A G 0.448484 -2.1236e-06
6:5047450 G C 0.033485 -1.1018e-05
6:5049539 C T 0.173010 -2.7717e-07
6:5057399 G A 0.335151 3.7251e-06
6:5058528 C A 0.056304 1.4888e-05
6:5058584 A G 0.022429 -1.2686e-05
6:5063174 C G 0.062696 -4.4721e-05
6:5063445 G A 0.260413 2.4016e-05
6:5067324 A C 1.298868 1.5730e-05
6:5067641 T C 0.032982 1.4083e-05
6:5069201 A G 0.050011 2.1339e-05
6:5070299 T C 0.522696 -2.8659e-06
6:5075864 C T 1.801607 -5.6243e-05
6:5080264 T C 1.540585 -4.2083e-06
6:5082246 A C 1.646592 -1.5987e-05
6:5083260 T C 0.046244 6.6523e-06
6:5086721 A G 0.026342 -5.3110e-06
6:5092238 G A 0.407292 -9.6682e-07
6:5101064 C T 1.383293 -1.8540e-06
6:5104160 G A 1.856463 -3.9685e-05
6:5104459 G A 0.020749 4.2073e-06
6:5106289 G A 0.204309 -7.5023e-06
6:5108391 A G 1.419293 -1.7481e-05
6:5111056 C T 0.202966 -2.6364e-05
6:5111352 A G 0.381202 -6.3269e-06
6:5115596 A C 1.035861 -2.2719e-06
6:5116366 T C 1.000714 4.5299e-07
6:5119705 C T 0.074613 9.3571e-06
6:5122729 T C 0.161716 3.0832e-06
6:5128348 A C 0.050545 3.1162e-07
6:5130064 T C 0.611169 -3.5243e-06
6:5135795 A G 0.187969 -1.8293e-06
6:5148163 C T 0.195928 -4.1928e-05
6:5148281 T C 1.857231 -4.8908e-05
6:5151908 C T 0.126218 8.0713e-06
6:5152591 T C 0.090313 -3.1108e-06
6:5155115 T C 0.116794 3.4369e-06
6:5157255 A G 0.040924 1.9349e-05
6:5157471 T C 0.598661 -5.5306e-06
6:5160059 G T 0.099924 -1.1104e-06
6:5174487 A C 0.493212 -7.7097e-06
6:5177307 G A 0.096205 5.3362e-06
6:5177763 G T 0.168359 1.4840e-06
6:5183814 T C 0.495256 -6.0593e-06
6:5187437 C T 0.049546 -1.2944e-06
6:5195534 C T 0.061265 2.3925e-05
6:5203952 T C 0.831236 1.4329e-05
6:5208192 G A 0.055478 -3.0884e-06
6:5214141 C T 0.084258 -1.5540e-05
6:5216100 G A 0.096405 7.0720e-06
6:5230756 T C 0.046506 -9.3835e-06
6:5245090 A G 0.034974 2.6041e-05
6:5246932 T C 0.324901 -1.7058e-06
6:5248118 C T 0.041668 -2.3840e-05
6:5255154 T C 0.357379 -6.0225e-07
6:5260694 T C 0.184066 1.0517e-05
6:5260936 C A 0.495980 -7.4024e-06
6:5263180 G A 0.030136 1.7630e-05
6:5272223 T C 0.074613 3.5322e-06
6:5282415 G A 0.396518 -1.4369e-05
6:5282758 T C 0.068578 5.1646e-06
6:5284235 G T 0.084550 -1.5758e-05
6:5284852 G A 0.055533 5.0851e-06
6:5294886 G A 0.980873 1.6021e-05
6:5306104 C G 0.070727 5.6792e-06
6:5306399 C G 1.481255 9.2695e-06
6:5315443 A C 1.943672 2.5150e-05
6:5316399 T G 0.178922 -1.2402e-06
6:5317228 A G 0.050797 2.7385e-05
6:5332534 A G 0.094311 -6.4669e-07
6:5333836 T C 1.208770 2.8092e-05
6:5336213 A G 0.098285 -1.2145e-05
6:5348409 G A 0.032941 -4.0482e-05
6:5348909 T C 0.169141 6.4407e-06
6:5351288 A G 0.594041 9.1430e-05
6:5356400 A G 0.394760 -5.8139e-05
6:5374352 A G 0.065460 3.5418e-06
6:5377315 T C 0.422958 -1.8996e-05
6:5379185 G T 0.102797 -2.8784e-07
6:5383056 G A 0.830883 3.3344e-06
6:5385985 A G 0.385400 4.5609e-07
6:5386517 A G 0.054013 -5.1102e-05
6:5390604 C G 0.577076 -1.0869e-05
6:5391537 T C 0.027845 3.3779e-07
6:5394016 A G 0.083870 7.9349e-06
6:5397055 T C 0.037327 -1.3291e-05
6:5400266 C T 0.052922 -9.2470e-06
6:5413959 T G 0.547147 2.1812e-06
6:5414002 A G 0.086593 7.6593e-06
6:5416874 A G 0.128537 -1.3990e-05
6:5429738 A G 0.062288 1.7887e-05
6:5431340 G A 0.360320 -7.1447e-06
6:5431809 A C 0.051813 -7.7132e-06
6:5436127 T C 0.120911 2.7916e-07
6:5436520 T C 0.904111 5.8357e-06
6:5437294 T C 0.086668 1.0028e-05
6:5442974 G T 0.120751 7.5703e-06
6:5445347 A C 1.652021 4.6614e-07
6:5445494 G T 0.072994 -1.2923e-05
6:5446023 G C 0.096766 -7.1718e-05
6:5450120 T C 0.096507 1.6514e-05
6:5453696 A C 1.431845 2.0566e-05
6:5454152 T G 0.026430 4.0172e-06
6:5457827 A G 0.814693 3.6184e-05
6:5459029 T C 0.061846 1.1150e-05
6:5460262 T G 0.070363 1.9985e-05
6:5460662 G A 0.075714 -9.9327e-06
6:5465669 C T 1.652266 -1.0000e-06
6:5467761 A G 0.516399 1.2444e-05
6:5469928 T C 0.020464 -2.8343e-05
6:5473162 T C 0.117161 -1.7437e-06
6:5479877 G A 0.106727 1.4984e-05
6:5481452 T G 0.189938 6.0606e-06
6:5481833 A G 0.075898 -4.5110e-08
6:5482333 A G 1.259893 -2.0102e-05
6:5482428 A G 0.040580 -3.1497e-06
6:5482503 C T 0.934822 -7.3278e-06
6:5483064 G A 0.107417 7.1959e-06
6:5484829 G A 0.502218 -4.2212e-06
6:5488004 G A 0.371012 -2.3980e-05
6:5489228 G C 0.333621 -1.8057e-05
6:5490920 A G 0.452085 2.2471e-06
6:5492312 G C 0.079389 -9.7870e-06
6:5493151 T C 0.207991 3.9335e-05
6:5493731 T C 0.069339 1.2032e-05
6:5495738 G A 0.037027 -7.2774e-06
6:5496116 T C 0.079484 1.7242e-06
6:5496482 T C 0.143313 1.2876e-05
6:5496553 T C 1.609660 2.2778e-05
6:5501264 A T 0.280247 3.7787e-06
6:5507182 G A 1.236770 -1.1329e-05
6:5511420 G A 0.261606 -8.8984e-06
6:5520850 T C 0.244196 3.8216e-06
6:5521722 A G 0.097191 1.0808e-05
6:5523437 C T 0.029748 6.1320e-06
6:5526321 T G 0.034668 -5.9707e-06
6:5531648 T C 0.041719 -1.1209e-05
6:5532008 T C 0.669442 1.1752e-06
6:5532396 A G 0.254133 -7.7901e-06
6:5539805 G T 0.079593 1.4095e-05
6:5540089 A G 0.971224 6.6586e-06
6:5541104 A G 1.328317 1.2224e-05
6:5545046 G T 1.303543 9.4500e-07
6:5545654 T C 1.817559 6.3980e-06
6:5552879 A G 1.522815 -6.8093e-06
6:5557350 T C 0.048172 -1.9701e-06
6:5557774 T G 0.100982 -1.5583e-05
6:5558018 C G 0.044181 3.5078e-06
6:5558173 T C 1.223215 -7.4916e-06
6:5560766 A G 0.142779 1.0465e-05
6:5561678 G A 0.101148 5.6266e-06
6:5562276 A G 0.349940 1.0590e-05
6:5571672 A G 0.109060 -1.0802e-05
6:5572010 C A 0.095243 -3.6490e-06
6:5575967 C T 1.235152 -1.6000e-05
6:5577148 G A 0.088157 9.8191e-06
6:5581224 G A 0.329205 2.3287e-05
6:5592872 C T 0.084469 4.5476e-06
6:5594080 G A 1.611050 -9.2970e-06
6:5594224 G C 0.304152 2.2132e-05
6:5594897 G C 0.082769 -2.2162e-05
6:5596783 A G 1.585262 -4.3879e-06
6:5596838 G A 0.039567 -4.6252e-06
6:5602451 C T 0.087845 -1.5347e-05
6:5604113 A G 0.443112 3.0166e-05
6:5606776 C A 0.091357 6.8883e-06
6:5608482 C T 0.061159 -1.0387e-05
6:5608698 G A 1.876447 -1.7566e-05
6:5611220 C G 0.087481 1.4518e-05
6:5611577 A G 1.542972 -2.9022e-06
6:5616042 T C 0.034474 1.6564e-05
6:5618987 A G 0.364084 1.2350e-05
6:5622514 A G 0.916109 7.8674e-06
6:5623410 C A 1.064291 7.5974e-07
6:5624556 G T 0.482316 1.0335e-06
6:5626832 G T 0.022891 -1.3117e-05
6:5636236 G A 0.050008 1.2988e-05
6:5641264 G A 0.047679 1.3472e-05
6:5642155 A G 0.399017 -2.9453e-06
6:5642938 A G 0.030187 7.2521e-07
6:5644378 T C 0.025111 9.3817e-06
6:5645472 C T 0.078080 -3.9138e-06
6:5646255 A G 0.077339 -1.1645e-05
6:5646316 C A 1.472847 1.7229e-06
6:5650642 A G 0.024078 3.7310e-06
6:5651184 C T 1.212326 3.6924e-06
6:5651243 C T 0.856820 -6.2493e-07
6:5653308 T G 0.025499 1.3737e-05
6:5653711 T C 0.644797 -1.5060e-08
6:5660099 T C 1.417077 -1.7608e-05
6:5664464 T C 0.934067 -7.9111e-06
6:5665088 C T 1.849031 6.1001e-06
6:5665387 C T 0.900079 -1.2044e-05
6:5666064 T G 0.941445 2.1956e-05
6:5670250 A T 0.041189 2.7006e-06
6:5673040 G A 0.027841 6.4296e-06
6:5678956 T C 0.157725 2.3208e-05
6:5679414 G A 0.063148 1.6091e-05
6:5680006 A G 0.848728 -1.2449e-05
6:5684517 A C 0.126436 -1.1809e-05
6:5684890 G C 0.997685 2.1546e-05
6:5694713 C T 0.188167 3.4980e-05
6:5696156 A G 1.899712 2.7793e-05
6:5699290 G A 0.020124 -6.3507e-06
6:5705326 A G 0.707207 3.6549e-06
6:5707786 A G 0.691187 5.0040e-06
6:5709827 A G 1.155532 2.4913e-06
6:5711652 G A 0.114275 1.9495e-06
6:5712915 T C 0.959977 -2.8626e-05
6:5713563 A G 0.126732 -2.2429e-05
6:5715331 G A 0.077808 1.7360e-05
6:5718682 C G 1.181506 -3.5147e-05
6:5720251 T C 0.155950 6.4835e-06
6:5720826 C T 1.914018 3.5984e-06
6:5722730 G C 0.065746 -6.0969e-06
6:5723414 A G 0.387298 -3.7708e-05
6:5726808 G A 1.884787 -1.8511e-05
6:5728655 T C 0.025478 -8.6812e-06
6:5729030 C T 0.394012 -3.3044e-05
6:5730123 G A 0.124362 -5.6009e-06
6:5735207 A C 1.152054 -2.4261e-05
6:5739822 T C 1.086723 -1.1008e-05
6:5739834 G A 0.054686 2.1405e-05
6:5741099 A G 0.041236 -1.1167e-05
6:5744992 A G 0.238878 -3.9359e-05
6:5747198 G A 0.243777 -3.6359e-05
6:5749228 G A 0.083296 -9.7464e-06
6:5750865 A G 0.060609 -5.9909e-06
6:5754685 T C 0.048611 -1.0878e-05
6:5754940 A G 0.065385 -4.4492e-07
6:5763760 A G 0.051487 -3.7895e-07
6:5769514 C T 0.064515 -2.4529e-06
6:5769707 A G 0.159554 2.1423e-06
6:5772948 A G 0.024795 7.0928e-06
6:5777131 G A 0.259542 -5.5566e-06
6:5783185 T G 0.191730 -3.6197e-05
6:5785644 A G 0.117277 -2.9000e-06
6:5787678 A G 0.255935 -3.7620e-05
6:5788383 G C 0.024894 1.4455e-05
6:5795292 G A 0.333951 1.4614e-05
6:5799968 G A 0.325513 1.0485e-05
6:5808852 C T 0.371733 2.7182e-05
6:5818239 C A 0.036014 9.0543e-06
6:5822192 T C 0.651899 -3.2058e-05
6:5827500 T C 0.269977 1.2845e-05
6:5833429 T C 0.885943 -2.6210e-05
6:5842924 G T 1.143755 -2.9134e-05
6:5849176 A G 0.046268 6.5383e-06
6:5852150 C T 0.585664 -1.8301e-05
6:5858057 A C 0.536033 -1.6513e-05
6:5863644 G A 0.042743 -1.0632e-05
6:5866309 T C 0.075422 -7.4000e-06
6:5866769 T C 0.058066 3.6568e-06
6:5872294 T C 0.026539 -1.0965e-05
6:5874036 T C 0.589961 -1.3962e-05
6:5879417 G A 0.125797 -3.3745e-06
6:5883549 G A 0.251481 -3.6926e-05
6:5884806 T A 0.314208 1.4988e-05
6:5892965 A G 0.023279 3.8208e-06
6:5894608 T C 0.283103 -2.8660e-05
6:5894968 G C 0.022194 2.6255e-06
6:5895806 C T 0.085791 7.7682e-06
6:5896220 A G 0.766959 -1.9112e-05
6:5901136 G A 0.140362 1.5829e-05
6:5902885 C G 0.024951 7.2880e-06
6:5908215 A G 0.661541 2.5733e-06
6:5908345 T C 0.450541 1.7926e-07
6:5910788 G A 0.072430 -1.5555e-05
6:5923692 C G 0.765327 -9.7763e-06
6:5924301 G A 0.392057 2.2523e-07
6:5924758 A G 0.026287 5.1076e-06
6:5925909 C T 0.026515 8.9458e-06
6:5929725 T C 0.075262 4.5771e-06
6:5930174 G A 0.756868 -3.7405e-06
6:5930316 C T 0.047394 6.1493e-06
6:5931065 A C 0.076193 -2.3310e-05
6:5939201 G A 1.588047 -6.1689e-06
6:5946312 T C 0.178773 1.0694e-05
6:5949146 G A 0.023714 -9.1554e-06
6:5951138 A G 0.614834 -1.9745e-05
6:5952941 A C 0.042015 1.8771e-05
6:5960278 C T 1.210534 -1.0371e-05
6:5961043 T C 0.028273 1.1083e-05
6:5967427 G A 0.065100 9.0467e-06
6:5969617 G A 1.311206 5.3524e-06
6:5969658 C A 0.031986 -5.1640e-06
6:5972881 T C 0.020725 -3.8521e-06
6:5974948 T C 0.129911 -1.1775e-05
6:5977346 C T 0.106255 1.6664e-06
6:5979237 G A 0.076778 1.0600e-05
6:5981591 T C 0.286812 -3.2034e-06
6:5982345 T C 0.047033 -1.0186e-05
6:5983776 T C 1.347397 2.7337e-05
6:5990824 G A 0.139655 -3.7675e-07
6:5992490 A G 1.351484 1.0028e-05
6:5996523 A G 0.357172 -1.9190e-06
6:5997002 A C 0.255439 1.0884e-05
6:6000512 T C 0.058365 3.5117e-06
6:6000645 A G 0.663975 9.8040e-06
6:6003100 G T 0.067112 3.5776e-05
6:6008062 T C 0.484193 -7.5531e-06
6:6010380 G A 1.076714 -5.7263e-05
6:6014583 T G 0.028542 -2.1401e-05
6:6020072 T C 0.375459 2.2365e-06
6:6023041 T C 0.042773 -1.2239e-05
6:6024649 T C 0.750453 -2.4366e-06
6:6025359 C G 0.098353 -2.0118e-05
6:6025461 T G 0.047710 -6.5686e-06
6:6026042 C T 1.515702 3.6693e-06
6:6027779 T C 0.042576 -6.7259e-06
6:6034281 C A 0.412201 3.6997e-07
6:6035593 G A 0.326040 3.0276e-06
6:6035896 G A 0.053850 -1.5686e-05
6:6037045 A G 0.578453 -4.6984e-05
6:6040213 C T 0.473874 4.6800e-05
6:6043198 A C 0.038336 1.1545e-05
6:6047249 C T 0.359980 -2.4852e-05
6:6050801 G C 0.484920 8.8411e-06
6:6051514 T C 0.061598 -7.8458e-05
6:6052014 C A 0.159288 -5.0716e-06
6:6052055 G T 0.628892 -1.7570e-05
6:6060192 T C 0.156096 -5.1128e-06
6:6064369 G A 0.489911 2.3478e-05
6:6074127 G A 0.091285 7.2486e-05
6:6080480 A C 0.065855 1.7502e-06
6:6082831 A G 1.552495 -1.2588e-05
6:6086901 A G 0.028457 -1.4106e-05
6:6087274 G T 0.116441 -5.7881e-06
6:6090095 G T 0.284905 -6.5435e-06
6:6091596 T C 0.038812 3.0166e-05
6:6093220 G A 0.207933 -3.0897e-05
6:6119839 G A 0.503731 4.8164e-06
6:6120869 A G 0.352477 3.6059e-05
6:6127181 A G 0.108689 -9.5564e-07
6:6132286 C T 0.166194 -2.0975e-05
6:6132752 C T 0.475244 3.0951e-05
6:6140320 C A 0.349821 1.5266e-05
6:6147236 G A 0.150497 -2.2878e-05
6:6148446 T C 0.062720 1.8387e-05
6:6150365 A G 0.900552 -2.2838e-06
6:6151819 C T 0.212615 -1.9187e-05
6:6152137 G C 0.466401 1.0259e-05
6:6152140 T C 0.110324 -8.5001e-06
6:6153002 C T 0.122271 -1.0791e-05
6:6153848 A G 0.034559 2.1473e-06
6:6153989 A C 0.228556 -1.2969e-05
6:6161851 A C 0.065579 1.2567e-05
6:6162614 C T 0.066851 1.9497e-05
6:6163088 A G 1.008891 -3.5741e-05
6:6163492 G A 0.259587 -7.0436e-06
6:6165834 C T 0.319335 3.3383e-05
6:6169656 C T 0.685411 -6.1367e-06
6:6170037 A G 0.021317 -1.2465e-05
6:6170756 T C 0.079994 8.0619e-05
6:6171632 A C 0.087790 -2.0239e-05
6:6171672 C T 0.868522 2.4679e-05
6:6172302 C A 1.164820 5.4607e-06
6:6173370 C T 0.198029 2.0868e-05
6:6174856 C T 0.193049 1.1769e-05
6:6174866 A G 0.424628 -3.5716e-06
6:6175675 T C 0.715897 1.7061e-05
6:6176144 C T 0.546729 -2.5241e-05
6:6176625 G A 1.331122 6.5926e-06
6:6177370 T C 0.057297 3.7427e-06
6:6178328 C T 1.672410 -1.7833e-05
6:6179148 G A 0.145985 -1.8027e-06
6:6179882 C T 0.654500 -9.1024e-06
6:6180247 A G 0.263170 1.1440e-05
6:6180445 G A 0.057182 -1.0422e-05
6:6182909 T C 0.045493 -2.7328e-06
6:6183892 G C 0.043307 3.6833e-06
6:6184352 G A 0.195534 -2.5474e-05
6:6193010 T C 0.102416 1.7020e-05
6:6195060 G A 0.297688 -1.1711e-05
6:6195926 T C 0.680634 2.5482e-06
6:6201515 C A 0.297131 1.7498e-06
6:6203401 G A 1.164874 1.7379e-05
6:6211530 A G 0.137356 2.2548e-05
6:6219885 C A 0.032992 1.9802e-05
6:6222382 G T 0.418471 8.1863e-06
6:6228090 A C 0.021711 1.4184e-05
6:6228406 A G 0.284004 7.4348e-06
6:6229348 G T 0.914841 -1.8205e-05
6:6232934 A G 0.088474 3.1842e-05
6:6242593 T G 0.397106 1.5505e-06
6:6243797 C T 1.358093 3.7529e-06
6:6243799 G C 0.025760 -1.2485e-05
6:6244105 T C 0.098935 -3.1351e-05
6:6246261 A C 0.953660 1.3722e-05
6:6246984 T C 1.129095 -4.1128e-06
6:6247999 C G 0.069778 -8.2537e-06
6:6249067 C A 1.367619 -8.1762e-07
6:6250284 G A 0.791717 2.5609e-05
6:6252111 G A 0.404443 9.4967e-06
6:6255851 G A 0.521631 -3.1612e-05
6:6257449 G A 0.056930 5.7349e-06
6:6258898 T C 0.051840 4.7197e-07
6:6267304 T G 0.394097 5.1290e-06
6:6267451 A T 0.037823 -5.9376e-06
6:6271335 A G 0.111409 1.7048e-05
6:6271591 T C 0.034012 -4.2411e-06
6:6272186 C T 0.159554 1.7464e-05
6:6274161 G A 0.402165 -2.7500e-05
6:6275096 T C 0.188666 1.7826e-05
6:6275457 T C 0.050266 2.8965e-05
6:6275932 C T 0.684340 -8.1618e-06
6:6280596 A G 0.134334 7.6503e-06
6:6280839 A G 1.109396 -1.6634e-05
6:6283666 T G 0.308700 2.6711e-06
6:6290849 C T 0.360507 -4.5319e-06
6:6291110 C T 0.442290 -1.7921e-05
6:6293023 T C 0.137434 -1.1115e-05
6:6301498 C T 0.059307 2.0619e-05
6:6303246 C T 0.128561 -1.6718e-05
6:6304531 A G 1.381372 1.6545e-05
6:6304580 C T 0.084438 2.0080e-05
6:6305477 A C 0.278479 5.9845e-06
6:6310433 A G 1.358960 -5.4654e-06
6:6315542 C A 0.027528 -1.2232e-05
6:6316135 G T 0.218221 1.4316e-05
6:6318795 A C 0.518602 -2.4540e-05
6:6319359 T C 0.766653 1.2285e-05
6:6322875 G T 1.539307 -6.9323e-06
6:6326996 T C 0.023955 6.4629e-07
6:6328146 G A 0.134470 -5.1981e-06
6:6331873 C T 0.973821 9.5753e-06
6:6334644 A G 0.649788 3.3529e-06
6:6335342 C T 0.064308 -2.5660e-06
6:6337849 G A 0.080195 1.0111e-05
6:6339905 A G 0.082568 1.0081e-05
6:6342377 T C 0.106836 1.7720e-07
6:6342805 A G 0.031564 -8.0180e-06
6:6342851 C T 0.666049 1.7522e-05
6:6348954 C T 0.411967 7.3740e-06
6:6350139 T G 0.741685 -7.3382e-06
6:6354103 T C 1.794845 3.7681e-06
6:6356747 C T 1.298868 -2.2410e-06
6:6356749 A G 0.119245 1.3065e-05
6:6358454 A G 0.079308 8.0778e-06
6:6359937 A G 0.175373 2.1449e-06
6:6367829 G A 0.097969 -7.7370e-06
6:6369055 C T 0.498098 4.9258e-07
6:6370574 T C 0.065175 4.3549e-07
6:6376547 C T 0.825915 -3.4806e-06
6:6382422 A G 0.038384 -8.5922e-06
6:6384278 T C 0.129540 6.9248e-06
6:6386396 C T 0.190305 -1.7274e-05
6:6389848 G A 1.257921 2.2636e-05
6:6393103 A G 1.729061 3.4945e-06
6:6395922 G A 0.406109 2.9729e-05
6:6409845 T C 0.912852 1.5489e-05
6:6412663 T C 0.067667 2.4577e-05
6:6419710 A C 0.146373 -2.3568e-06
6:6422781 C T 0.097500 -1.2941e-05
6:6423356 G T 1.404229 9.1235e-06
6:6431169 C T 0.057352 -1.2907e-06
6:6433911 T C 0.120248 2.4232e-08
6:6440668 A C 0.133096 1.0172e-05
6:6453072 A G 0.068826 2.2844e-05
6:6456020 C T 0.393023 9.4581e-06
6:6458376 C T 0.043494 -2.5241e-05
6:6471192 A G 0.715374 2.2075e-05
6:6472935 G A 0.179684 -1.5580e-05
6:6475243 T C 0.088351 1.7578e-06
6:6479161 A G 0.780742 2.1283e-05
6:6482982 T C 0.063057 -2.0271e-05
6:6489275 G A 1.910921 1.6181e-06
6:6489624 G A 1.464491 9.7696e-06
6:6492644 C G 0.047142 7.3935e-07
6:6497761 A G 0.053078 5.3670e-06
6:6499222 T C 0.381297 -9.5272e-06
6:6505294 A G 0.249193 -8.2631e-06
6:6511615 A C 1.494171 2.3332e-05
6:6515013 C T 0.061843 -5.8985e-06
6:6516722 G A 0.032550 7.1422e-06
6:6527533 C T 0.637953 1.3459e-05
6:6531470 T G 0.048349 -4.6694e-06
6:6535021 C T 0.122822 -1.0249e-05
6:6546483 T C 1.547001 9.6507e-06
6:6554774 C T 0.069911 -1.9135e-06
6:6554921 C T 0.040240 5.7194e-06
6:6564947 C T 0.696260 1.1498e-05
6:6566619 A C 0.784193 1.1489e-05
6:6567251 A G 0.072896 -2.6570e-06
6:6577363 A G 0.059711 8.9616e-06
6:6580673 T C 0.034811 -1.1326e-05
6:6586171 T C 1.454835 -1.0650e-05
6:6588494 G T 0.605464 -2.2478e-05
6:6590425 A C 0.715897 7.4739e-06
6:6590801 G A 0.071291 1.0970e-06
6:6593049 A G 0.839828 -2.7890e-05
6:6594485 T C 0.031530 7.0999e-06
6:6597111 A G 0.047717 2.3168e-06
6:6597326 C G 0.957455 -1.3691e-05
6:6597653 G A 0.063539 2.4066e-05
6:6601298 T C 1.659481 -1.6433e-05
6:6605541 A G 0.022463 -3.1534e-06
6:6605730 T C 1.831580 -6.6267e-06
6:6606262 A G 0.045303 3.7387e-06
6:6607412 T C 0.025196 1.4281e-05
6:6608285 A G 0.162916 9.4017e-07
6:6609442 G A 0.115356 -5.7980e-06
6:6612048 T C 0.458150 2.5862e-05
6:6612197 A C 1.078121 1.1789e-05
6:6612325 C T 0.065460 -1.2250e-05
6:6612467 C G 0.125062 2.8702e-06
6:6614255 T C 0.049865 6.7348e-06
6:6616562 C T 0.473459 3.7911e-06
6:6616780 A G 1.205359 1.8118e-05
6:6618549 G T 0.732128 1.1668e-05
6:6621508 T C 0.957281 1.6333e-06
6:6621962 A G 1.169434 2.0321e-05
6:6622322 T C 0.090629 -2.9797e-05
6:6623677 T C 0.681467 -2.7102e-05
6:6625418 C T 0.389586 -5.3501e-06
6:6630225 G A 0.324720 -8.9338e-06
6:6631022 A G 0.066779 -4.1372e-06
6:6633264 T G 0.256860 -1.0548e-05
6:6639390 G T 0.092533 6.7179e-06
6:6639546 C G 0.145805 3.9425e-06
6:6640324 T C 0.070526 1.3415e-05
6:6643657 G A 0.486640 4.2202e-06
6:6644193 G A 0.045541 -5.0092e-07
6:6645209 C T 0.033498 -1.8541e-05
6:6653139 G A 0.477168 3.9656e-06
6:6655522 C T 0.646344 8.9163e-06
6:6655893 G A 0.327253 3.3772e-05
6:6656198 G A 0.593718 6.8038e-06
6:6659295 C T 1.069125 1.1592e-05
6:6662939 G A 1.293802 8.2229e-06
6:6664030 C T 0.233071 -1.2908e-05
6:6664069 C T 0.036354 4.6604e-06
6:6666844 C T 0.160863 1.1464e-05
6:6668181 A C 0.273268 -2.2005e-06
6:6672600 G A 1.285884 4.8212e-06
6:6673519 A G 0.249394 -1.0522e-05
6:6675654 A G 0.142609 1.1607e-05
6:6684448 G A 0.674797 6.3399e-06
6:6684818 T G 0.137251 5.3996e-06
6:6686888 C T 0.051949 8.9690e-06
6:6688955 A C 0.046472 -1.8986e-05
6:6703516 A G 0.322041 1.5062e-05
6:6706469 C G 0.050467 1.1355e-05
6:6710476 G C 1.751439 -9.5715e-06
6:6710500 G A 1.465850 -2.4250e-05
6:6722425 C A 1.421775 -2.0623e-07
6:6723647 C T 1.257346 -1.4116e-05
6:6726266 C T 1.063250 -9.2943e-06
6:6728197 T C 0.064093 -1.2037e-06
6:6735607 C T 0.263391 -1.9965e-05
6:6743149 G T 1.213264 -4.5597e-05
6:6743530 T C 0.030775 1.6365e-05
6:6745430 C A 0.028898 6.5080e-06
6:6748576 C T 0.087284 -9.5310e-06
6:6751984 T C 0.032271 -1.2807e-05
6:6752267 G A 0.076850 2.1403e-06
6:6754054 T C 0.031200 1.0042e-05
6:6755091 C T 0.803048 2.4660e-05
6:6756899 C A 0.125817 -2.3603e-06
6:6757571 T C 0.732499 -2.1613e-05
6:6762116 T C 0.032686 -3.6017e-06
6:6763446 T C 0.582226 1.1034e-05
6:6769546 A G 0.068588 1.3693e-05
6:6770386 T C 0.034569 -1.4823e-06
6:6780524 C T 0.526497 5.5539e-06
6:6780870 A G 0.064175 1.9240e-05
6:6782298 G A 0.727123 8.2586e-06
6:6787428 G A 0.273655 -4.2954e-06
6:6788339 G A 0.068010 8.1407e-06
6:6794452 G A 0.072369 1.1929e-05
6:6795661 G A 0.280846 -1.1897e-05
6:6798604 C T 0.139716 1.7533e-05
6:6800027 G A 0.315694 -4.9753e-06
6:6800062 A C 0.408251 6.9057e-06
6:6801959 A G 0.861260 1.6506e-05
6:6803438 T G 0.746176 1.1693e-06
6:6804002 A G 0.280887 -7.5078e-06
6:6805059 G A 1.524763 6.5630e-06
6:6806285 G T 0.469546 -3.1605e-05
6:6806970 T G 0.911815 -8.7900e-06
6:6807922 A G 0.669898 -9.1717e-06
6:6809853 T C 0.160278 -1.8193e-05
6:6811806 G T 0.946194 -2.1171e-05
6:6812031 T C 0.124403 2.6629e-07
6:6815302 C G 0.139185 -9.6475e-06
6:6815354 G A 0.066830 1.8528e-05
6:6816138 C T 0.030819 -7.4586e-06
6:6817791 G A 0.529288 -1.2984e-05
6:6818562 T C 0.540786 3.9864e-06
6:6819029 G A 0.946089 1.5317e-05
6:6821091 G A 0.087396 2.8041e-05
6:6822597 T G 0.047988 -6.0185e-06
6:6823042 G A 0.271775 1.0657e-05
6:6823862 T A 0.029901 2.4176e-05
6:6824153 A G 1.064804 6.8893e-06
6:6824407 G A 0.129380 -1.0901e-05
6:6829950 A G 1.287707 -5.4266e-06
6:6832464 T C 0.095005 2.5582e-05
6:6832614 A G 0.023302 -1.4142e-05
6:6833378 A G 0.139797 7.4559e-06
6:6836689 G A 0.055145 -1.3991e-05
6:6838536 G A 0.080722 -5.1150e-06
6:6838864 T C 0.028304 7.4740e-06
6:6840142 A G 0.845682 1.1765e-05
6:6840702 C G 0.056675 7.5519e-06
6:6842775 T C 0.064257 6.4707e-06
6:6846862 G T 0.653184 -3.9439e-05
6:6849164 T G 1.371458 -1.9594e-05
6:6853596 A C 0.047030 -2.9971e-05
6:6854992 G A 0.043266 1.9659e-05
6:6855609 A G 0.239422 -4.3214e-05
6:6858592 G A 0.102562 1.5466e-06
6:6858953 A T 0.047315 1.3160e-05
6:6861720 A G 0.063114 -5.3540e-06
6:6862223 G A 0.038935 -1.4116e-05
6:6865002 A G 0.026944 -1.0508e-05
6:6865509 T G 0.249136 -8.4656e-06
6:6868584 C T 0.642672 1.9349e-05
6:6870229 A G 0.068112 -2.3040e-05
6:6873698 T C 1.129339 -6.0767e-06
6:6876931 A T 1.850942 -9.1088e-06
6:6876980 G C 0.070013 -4.8741e-06
6:6877630 C T 0.078682 -1.1226e-05
6:6879246 T C 0.060979 -1.3496e-05
6:6879755 G A 0.025760 -5.7531e-06
6:6883578 G A 1.954779 -3.9425e-06
6:6886326 T C 1.597655 2.3756e-05
6:6889818 G A 1.758898 5.1284e-07
6:6892601 T G 0.488799 7.1969e-06
6:6894224 A G 1.412007 1.4063e-05
6:6896088 A G 0.193406 -3.6991e-05
6:6896853 C G 0.142388 1.4289e-05
6:6897384 A G 0.464225 -1.1280e-05
6:6897960 G T 0.171229 -4.9928e-05
6:6899063 C G 1.032873 2.3432e-06
6:6899269 C T 0.215685 -2.4209e-05
6:6899374 C T 0.056784 -7.8437e-06
6:6899412 T C 0.583593 -1.2302e-05
6:6900727 C T 0.057845 1.1550e-07
6:6901007 G T 1.566529 1.9271e-06
6:6901659 G A 0.723594 -8.7908e-06
6:6904100 T C 0.079852 6.8592e-06
6:6904825 G T 0.148698 3.8895e-06
6:6906936 C T 0.582896 1.6193e-05
6:6909471 C T 0.569463 -3.2930e-05
6:6916618 A G 0.042511 -7.7127e-06
6:6918126 C T 1.764080 1.6822e-05
6:6921743 C T 0.070118 -7.0782e-06
6:6923834 C T 0.385227 -1.4288e-05
6:6923849 A G 0.946174 1.7530e-05
6:6926448 T C 0.074922 8.1369e-06
6:6926912 T C 0.073606 -3.0672e-05
6:6928616 T G 0.041223 -6.8640e-06
6:6928750 C G 0.755750 7.0163e-06
6:6930236 G C 0.105289 -1.2203e-06
6:6930808 C T 0.600021 8.8353e-06
6:6934416 T C 0.071066 -1.9087e-05
6:6941680 A G 0.024601 -2.8712e-06
6:6942481 G A 0.255344 5.9238e-06
6:6942918 A G 0.854960 -3.5521e-05
6:6943168 C T 0.557472 -3.6185e-05
6:6951915 C G 0.060541 3.4091e-05
6:6953855 A G 0.035090 7.0941e-06
6:6953951 G A 0.062026 -3.5951e-06
6:6954290 C T 0.139943 -1.6770e-05
6:6954522 G A 0.829319 2.8466e-08
6:6957642 C T 0.053020 5.2018e-06
6:6960310 G A 0.982148 -1.5704e-05
6:6963018 A G 0.045313 3.3514e-07
6:6965427 T C 0.086162 -9.8386e-06
6:6973630 G A 1.025876 1.6954e-05
6:6973689 A G 0.082952 -2.0429e-05
6:6985996 C T 0.177127 -2.0857e-05
6:6986454 A G 0.187198 1.8262e-05
6:6986617 G A 1.896448 -2.5514e-05
6:6988375 G A 0.261412 2.7026e-05
6:6988480 A G 0.255592 5.2841e-05
6:6994388 A G 0.209514 1.8292e-05
6:6997161 T C 1.076343 -4.1917e-05
6:7000116 T C 0.124892 -3.0736e-06
6:7007191 T C 0.046037 -1.4291e-05
6:7011562 A G 0.261640 -1.3886e-05
6:7011934 G A 1.469689 -9.8108e-05
6:7018576 G A 0.031955 -1.1346e-05
6:7018820 T C 0.109940 -3.8678e-06
6:7019656 A G 1.719260 -1.1782e-05
6:7019828 A G 1.609007 -6.3443e-06
6:7022625 C T 0.543757 1.4572e-05
6:7026277 A G 0.106452 -5.5118e-07
6:7042541 T C 0.290063 2.3076e-05
6:7043336 A G 0.057331 -6.4220e-06
6:7048089 C A 0.206570 1.1767e-05
6:7063271 A G 0.270758 7.4030e-06
6:7063350 C T 0.195735 1.9601e-05
6:7075782 A G 1.925911 -2.8524e-05
6:7078397 C T 0.033917 6.0357e-06
6:7083145 C T 0.082864 -5.2134e-06
6:7084857 T G 1.255442 -5.1917e-05
6:7088961 T C 0.087885 4.5631e-05
6:7095390 T C 0.030374 3.8035e-06
6:7098256 G A 0.161223 -8.9387e-06
6:7102084 C T 1.462029 -3.7729e-05
6:7106316 C G 1.112820 -8.4117e-05
6:7107697 C G 1.684993 -3.8686e-05
6:7118990 G A 1.272846 -4.7669e-05
6:7125529 G A 0.161352 2.1060e-05
6:7130295 T C 0.028484 6.3308e-06
6:7140380 T C 0.129707 -1.7831e-06
6:7142756 A G 0.044524 7.7419e-07
6:7146107 G A 0.025335 -1.4335e-05
6:7152176 A G 0.038979 4.2132e-06
6:7162570 T C 0.275328 7.5054e-06
6:7166356 T C 0.116750 1.4833e-05
6:7167170 G A 0.402485 9.0282e-06
6:7168023 T C 0.135452 2.2116e-05
6:7186801 A G 0.151625 9.3896e-06
6:7194411 C T 0.741879 -1.1606e-05
6:7205796 A G 0.908660 1.2160e-05
6:7211818 A G 0.852954 2.4373e-05
6:7213782 T C 0.088450 2.0838e-06
6:7213907 C A 0.381052 -1.7017e-05
6:7218337 C T 0.050120 1.1056e-05
6:7229346 C T 0.645844 -1.7342e-05
6:7229619 A G 0.597145 -4.1300e-06
6:7230680 T G 0.638966 9.4540e-06
6:7232186 C T 0.770536 1.3311e-05
6:7232776 G C 0.198876 -4.6949e-06
6:7240876 A G 0.246701 2.2340e-05
6:7247248 C T 1.310999 -2.5282e-06
6:7248990 A G 0.049964 4.6581e-06
6:7253731 T G 1.079253 -7.5958e-06
6:7256025 T C 0.066834 -1.2020e-05
6:7257023 C G 0.077968 -3.0681e-06
6:7257272 T C 0.094559 2.2370e-05
6:7258314 C T 0.097473 -1.3945e-05
6:7260403 G A 0.020158 -1.2255e-05
6:7261881 T G 0.864605 -4.0064e-05
6:7262723 C T 0.106707 -2.9636e-05
6:7265067 G A 1.079233 -5.7508e-06
6:7265196 A G 0.317557 -8.2308e-07
6:7266055 T G 0.542024 -8.6666e-06
6:7267582 G A 0.752626 2.2308e-07
6:7269220 G A 0.069985 -1.5640e-05
6:7269298 T C 0.047825 1.4749e-05
6:7275203 A G 0.041702 -2.7894e-05
6:7281654 G A 0.821193 1.2177e-05
6:7282297 A G 0.149806 -1.4396e-05
6:7282451 A C 0.429452 -3.6243e-05
6:7288911 C T 0.033328 8.9486e-06
6:7290360 T C 1.408506 -2.1783e-05
6:7297674 C T 0.071702 7.0101e-07
6:7307215 G A 1.278252 3.8767e-05
6:7307261 C A 0.028310 -1.3829e-05
6:7307342 T C 0.627964 -1.4492e-05
6:7307555 G T 0.151544 3.6225e-06
6:7307699 C T 0.408642 -6.4328e-06
6:7310259 G A 0.539283 -3.9983e-06
6:7313338 C G 0.114384 -2.7864e-05
6:7313758 C T 0.101050 2.7456e-06
6:7314678 T C 0.179898 3.0372e-05
6:7324486 A G 0.025471 1.4646e-06
6:7327846 C T 1.113075 3.6052e-06
6:7330169 C T 0.083568 1.1696e-05
6:7332845 G A 0.405255 1.6418e-05
6:7333521 T C 0.035576 -1.0047e-05
6:7343591 G A 0.891263 1.0884e-05
6:7344049 G T 0.043249 1.5012e-05
6:7345283 T C 0.061061 2.1486e-05
6:7345492 A C 0.050800 9.9107e-06
6:7374207 G T 0.309438 1.2441e-05
6:7374968 C T 0.139009 4.3440e-06
6:7380267 G A 0.889893 -2.4798e-05
6:7383930 C T 0.525789 1.2414e-05
6:7387236 A G 0.692296 9.2705e-07
6:7390077 T C 0.687380 -9.5137e-06
6:7391492 G T 1.859475 -1.1050e-05
6:7394820 G A 0.058419 9.2379e-06
6:7395350 A G 0.025274 -2.2754e-06
6:7411750 T A 0.050232 1.7237e-05
6:7412219 A G 0.042851 2.1826e-05
6:7414583 A G 0.020756 1.5147e-07
6:7423537 T G 0.055189 -4.5937e-05
6:7427500 G A 0.032931 -6.5420e-07
6:7430310 A G 0.042882 6.3316e-06
6:7432630 T C 0.066674 1.0390e-05
6:7433177 C T 0.083714 1.1880e-05
6:7434752 T C 0.071729 -2.6544e-05
6:7443219 T C 1.143853 -7.9826e-06
6:7443257 G C 1.867261 -7.5098e-06
6:7443281 T C 0.139838 2.2298e-05
6:7445191 C T 1.138332 -5.6360e-06
6:7453713 C T 1.137322 -5.7810e-06
6:7466972 C G 0.085261 1.3695e-05
6:7473439 A G 0.044595 1.6768e-06
6:7476800 C A 0.309346 1.0103e-05
6:7477882 A G 0.182196 -6.2653e-06
6:7478803 T C 0.105479 7.7049e-06
6:7479705 G A 1.322164 -7.2841e-06
6:7489953 C T 0.022752 -4.6887e-06
6:7493849 C G 0.305709 1.1953e-05
6:7496677 G T 0.923480 1.7833e-05
6:7500605 T C 0.316034 1.1527e-05
6:7503423 C T 0.744752 -9.8265e-07
6:7505543 G A 0.719457 7.9789e-07
6:7515296 T G 0.062642 7.9246e-06
6:7517239 A G 0.288645 -2.6299e-06
6:7526190 C T 1.079042 4.7208e-06
6:7529685 A G 0.496272 -3.0842e-06
6:7530033 A G 0.961103 -2.6849e-06
6:7532966 G T 0.066953 9.7797e-06
6:7542840 C T 0.191825 -1.7392e-05
6:7543468 G A 0.556106 -8.6576e-06
6:7544160 A G 0.750399 -1.8725e-05
6:7552020 G A 0.483281 1.3052e-05
6:7557048 C T 0.318778 1.1524e-05
6:7563756 A G 0.521784 2.4831e-06
6:7565727 T A 0.085383 -2.2072e-06
6:7565885 A G 0.581682 -3.3032e-05
6:7572262 G A 1.529084 4.6231e-06
6:7574852 C T 0.107540 -5.7597e-06
6:7576527 A G 1.583233 1.7852e-05
6:7580958 G A 0.076775 3.0233e-05
6:7581032 T C 0.035396 -2.3710e-06
6:7581196 A G 0.039894 3.4377e-05
6:7581636 A G 0.262018 -2.0507e-05
6:7583885 C T 0.036314 -6.4175e-06
6:7588353 A G 0.065229 1.8103e-05
6:7590624 T C 0.715788 -1.2925e-05
6:7591754 A G 0.474612 1.4485e-05
6:7595717 A G 0.100325 -7.5914e-06
6:7604106 A G 0.173340 -1.4569e-05
6:7606255 A G 1.273645 8.9825e-06
6:7611118 G A 0.117318 -1.2115e-05
6:7615480 C T 0.210044 5.2972e-05
6:7616320 C A 0.340672 3.7315e-06
6:7620198 T C 0.061938 -1.0942e-05
6:7620647 A G 0.529968 -6.3806e-06
6:7628967 T G 0.195973 9.8388e-07
6:7638095 G A 0.533136 -6.2891e-06
6:7643070 C A 1.356930 3.4266e-05
6:7648238 C A 0.448498 1.5344e-04
6:7652173 C T 0.331119 -1.5116e-05
6:7654163 C T 0.224949 -4.2583e-06
6:7659116 G A 0.788800 4.3749e-05
6:7668709 G A 0.128775 1.1707e-07
6:7668780 G T 1.447556 1.1392e-05
6:7668809 A G 0.492386 -2.1322e-05
6:7671022 T C 0.365270 3.9668e-05
6:7671369 C G 0.235230 -3.5643e-05
6:7673539 T G 1.001506 -5.5842e-06
6:7674875 G A 0.170148 -7.1651e-05
6:7676087 T G 1.744476 -1.8690e-05
6:7676267 C T 0.433182 3.9021e-05
6:7678797 G C 0.143775 -2.4778e-05
6:7679092 C A 0.349624 -9.4456e-06
6:7690024 T C 0.046136 1.4987e-06
6:7690758 G A 0.217772 6.2590e-07
6:7692278 G A 1.879605 -6.5637e-06
6:7696058 A G 0.052211 -2.3737e-06
6:7707320 T C 0.364621 -1.6315e-05
6:7707651 G T 0.164351 6.6717e-06
6:7713704 G A 0.042719 2.0547e-05
6:7720059 A G 0.958237 3.4168e-05
6:7729614 T C 1.452969 8.7348e-06
6:7730830 T G 1.074827 -1.4167e-05
6:7730836 G A 1.850561 6.8889e-07
6:7732967 A C 0.284626 1.4258e-05
6:7735788 G A 0.375351 -2.5475e-05
6:7736743 T C 0.469108 -6.0446e-06
6:7738585 C T 1.854930 -4.6450e-06
6:7743663 A G 0.521873 -1.3518e-05
6:7745066 A G 1.537315 -6.4082e-06
6:7754307 T C 0.045354 4.9514e-06
6:7758245 T C 0.038177 -7.6665e-06
6:7761728 C T 0.315051 -5.3703e-05
6:7765452 A G 1.638844 -1.8097e-05
6:7767741 G A 0.183128 1.8911e-05
6:7777879 T C 0.097500 -4.8808e-06
6:7780062 C T 0.108560 -8.9416e-06
6:7789943 G A 0.358029 -3.4330e-06
6:7791277 A C 0.810915 -6.4316e-06
6:7792095 A C 0.677755 -2.2940e-05
6:7792955 A G 0.130866 2.6642e-05
6:7798264 G T 0.031574 -1.4719e-05
6:7798423 C T 1.124852 -2.4366e-06
6:7801112 C T 0.315507 3.2166e-06
6:7811148 G T 1.446781 9.4452e-06
6:7811326 T G 0.069938 2.1726e-05
6:7815618 A G 0.087246 -2.6237e-05
6:7815654 G T 0.043018 -5.8240e-06
6:7820496 C T 0.053404 6.5019e-06
6:7823911 A G 0.555415 -3.7356e-07
6:7825024 G C 0.033896 -1.2862e-05
6:7827026 G A 0.217500 -2.7119e-05
6:7829280 A G 0.047870 7.0156e-06
6:7829486 G T 0.035793 1.0944e-05
6:7835289 C T 0.068639 2.1071e-06
6:7847843 G A 0.841721 -2.3271e-05
6:7852860 G A 0.180238 -1.9442e-05
6:7852987 G T 0.100325 -2.0651e-05
6:7853794 C A 0.070196 6.4667e-08
6:7854236 A G 0.771607 -2.2453e-05
6:7857732 A C 1.596118 -1.8082e-05
6:7859216 G A 0.196901 1.0424e-05
6:7859338 T C 0.022670 6.2710e-06
6:7868956 A G 0.217833 1.8344e-05
6:7870544 A G 0.020899 1.4588e-05
6:7874554 G A 1.974821 -3.6033e-06
6:7876339 A C 0.043939 -1.2592e-05
6:7883468 T C 0.021232 2.4132e-05
6:7883865 T C 0.035498 -1.3763e-05
6:7884135 T C 0.083704 1.1267e-05
6:7886905 G A 0.216355 3.6274e-05
6:7887945 A C 0.761863 -1.5230e-05
6:7892233 C A 0.025791 8.3812e-06
6:7897891 T C 0.033077 2.4182e-06
6:7898147 G A 0.178936 2.3979e-05
6:7909459 A G 0.423285 1.8719e-05
6:7911982 A G 0.114016 6.8006e-06
6:7913546 G A 0.202935 1.1823e-05
6:7915707 C T 0.939585 -1.9757e-05
6:7916054 T C 0.073378 -1.3486e-05
6:7917086 A G 0.521669 6.4025e-06
6:7917833 T A 0.045415 3.3323e-06
6:7918311 A G 0.635825 8.6549e-06
6:7922291 G A 1.258240 9.2174e-06
6:7923886 G A 0.090085 2.1596e-05
6:7924126 A C 0.304526 -2.6058e-05
6:7924879 G A 0.154685 1.7928e-05
6:7936441 A G 0.048366 1.3593e-05
6:7950433 G A 0.897740 -4.0692e-06
6:7950465 A G 0.075221 1.1337e-05
6:7952104 A G 0.262103 -3.8339e-06
6:7956571 A G 0.367844 5.0876e-05
6:7963603 G A 0.154855 -2.7413e-05
6:7967573 A G 0.104385 -1.0562e-05
6:7967687 A G 0.022670 5.9705e-06
6:7970210 G A 0.167679 -8.7364e-06
6:7970777 C T 0.104874 -1.2357e-05
6:7972920 A G 0.033726 -2.3854e-07
6:7975831 T C 0.027722 1.4440e-05
6:7976745 A G 1.295873 2.5287e-05
6:7999506 G A 0.181574 5.6267e-06
6:7999843 C T 1.670064 4.8304e-07
6:8002471 G C 0.044018 -1.5338e-05
6:8002502 T C 0.070659 1.4845e-05
6:8002600 C T 0.606702 1.6361e-05
6:8002757 T C 0.539151 1.4493e-05
6:8005381 T C 1.300198 -1.1039e-05
6:8010520 A G 0.338639 2.4644e-05
6:8016089 T C 1.639343 9.7293e-06
6:8016157 G T 0.324258 -4.7143e-05
6:8026925 T C 0.370278 4.1744e-06
6:8028980 A C 0.933146 -1.2263e-05
6:8066286 G T 0.539620 1.3590e-05
6:8068584 G A 0.105972 1.5168e-05
6:8070685 T G 0.159006 2.8697e-05
6:8071728 T C 0.059296 -1.3459e-05
6:8072033 T C 0.026274 -5.0160e-06
6:8074377 T C 0.127663 2.9170e-06
6:8081021 A G 0.665376 1.5102e-05
6:8086500 T C 0.528652 -2.2188e-06
6:8095042 G A 0.063815 2.7186e-06
6:8096304 A G 0.934023 -1.2170e-05
6:8100871 C T 0.337698 -5.5002e-06
6:8111791 T C 0.733784 -1.8180e-05
6:8113692 G A 0.049648 9.2483e-07
6:8122563 G A 0.082249 -2.9705e-05
6:8125408 A G 0.882856 -8.5658e-06
6:8129090 G T 0.142782 -1.1201e-05
6:8133745 A G 0.053398 -7.4351e-06
6:8140480 A G 1.356356 -1.9372e-05
6:8146990 G A 0.177369 2.1375e-05
6:8150758 T G 0.115988 -8.3573e-06
6:8154254 T C 0.080358 -5.9508e-06
6:8155914 T C 0.070625 1.1200e-05
6:8157968 A G 0.469390 -8.0338e-06
6:8160452 A G 0.068401 7.9127e-06
6:8162337 G A 0.033910 -9.3910e-06
6:8165986 C T 1.419827 -2.9744e-05
6:8166573 G A 0.075116 2.1410e-05
6:8169096 G A 0.031523 6.3147e-06
6:8180472 T C 0.066895 -3.9222e-06
6:8188102 T C 0.025553 5.6764e-07
6:8188866 T C 0.067262 1.1158e-05
6:8189626 G A 0.223508 7.4010e-06
6:8192418 C A 1.036742 8.2211e-06
6:8195365 A G 0.063787 3.3179e-05
6:8199644 A G 0.051705 -2.5019e-05
6:8209207 T G 0.111133 2.8114e-05
6:8213137 G C 0.022354 -3.1153e-06
6:8218007 G A 0.041495 -1.5073e-06
6:8233002 C T 0.489986 -2.8239e-05
6:8236482 G A 0.619662 2.3184e-05
6:8239817 C T 0.045201 -2.1422e-06
6:8243248 A G 1.096439 -6.4079e-06
6:8243523 C T 0.084292 9.9615e-06
6:8244588 C T 1.179959 1.4015e-06
6:8247572 T C 0.067350 -1.4697e-05
6:8250783 G T 0.055393 -1.1516e-05
6:8251023 G A 0.248972 1.0007e-05
6:8255627 G T 0.062819 1.4474e-05
6:8256926 G C 0.417410 -4.2357e-06
6:8257684 A G 0.090286 -1.5737e-05
6:8258235 C G 0.183747 6.6396e-06
6:8258458 A C 1.967838 -1.1719e-05
6:8260055 G A 0.740900 -3.2336e-05
6:8260336 G A 1.444476 -3.2105e-05
6:8260464 T C 0.028695 -2.2523e-05
6:8263195 T C 0.039577 -3.8556e-06
6:8264514 T G 0.109926 2.6198e-05
6:8264609 A G 1.006439 -4.1862e-05
6:8267895 T C 0.049790 -5.1964e-06
6:8269415 A G 1.015595 -3.5399e-05
6:8273271 T G 0.092683 -1.2956e-05
6:8276095 T C 0.611274 -3.8508e-05
6:8279028 T C 0.054251 2.3082e-05
6:8283678 G A 0.192257 -1.4723e-05
6:8287182 G A 0.055706 -1.1217e-05
6:8295542 C A 0.375990 -4.2935e-05
6:8318923 G A 0.937827 -2.3952e-05
6:8322587 A G 0.049607 -3.2810e-05
6:8329434 C A 0.989780 4.3497e-05
6:8336328 A G 0.047880 -4.3549e-06
6:8337299 G A 0.580428 7.2207e-08
6:8344037 C T 0.036113 9.9126e-06
6:8348773 G A 0.815896 -2.1534e-08
6:8350917 T C 0.993863 -3.2091e-06
6:8353148 T C 0.743613 -8.5360e-06
6:8354216 G A 0.306786 -1.5594e-05
6:8354480 G A 0.250312 9.5495e-06
6:8361130 T G 0.020912 3.8130e-06
6:8362985 G A 0.409182 4.7471e-06
6:8363240 G C 0.643661 1.7560e-05
6:8371359 C T 0.038013 5.6914e-06
6:8375672 A G 0.135092 -1.8862e-05
6:8378609 C T 1.026277 9.9561e-06
6:8379808 G A 1.805153 -1.6872e-05
6:8380642 G A 0.419820 1.5097e-06
6:8382320 G T 0.627039 -1.1714e-05
6:8389754 T C 0.082650 -9.9223e-06
6:8413036 T C 0.026400 -5.7520e-06
6:8413412 G A 0.069217 1.6483e-05
6:8413640 T C 0.040189 -1.8108e-05
6:8428853 G A 0.331071 -1.5997e-05
6:8430396 A G 0.037799 -1.8960e-05
6:8433422 T G 0.811915 9.9793e-06
6:8438623 G A 0.092720 1.1750e-05
6:8438674 T C 1.007197 -2.7060e-05
6:8448902 G A 0.342032 -4.4815e-06
6:8468407 C T 1.153159 -1.2301e-05
6:8468983 T C 0.028990 -1.3047e-05
6:8471090 G A 0.023058 -8.0511e-06
6:8477423 A G 0.020406 -2.3330e-06
6:8486659 T G 0.510667 5.9445e-06
6:8498972 A G 1.491376 -1.4384e-05
6:8505401 T C 0.314116 4.8239e-06
6:8508034 A G 1.460846 -6.2009e-06
6:8514143 A G 0.020416 -6.9471e-06
6:8535434 C T 0.029816 -6.3105e-06
6:8541433 C A 0.073647 8.0581e-06
6:8555071 C T 1.862005 2.5485e-05
6:8556979 T G 0.265431 -2.0417e-05
6:8580730 C A 0.043905 2.3846e-05
6:8589775 A G 1.420714 1.6848e-05
6:8603459 G A 0.530420 1.7924e-05
6:8606093 A G 0.029221 7.4552e-06
6:8607128 G A 0.886256 9.5029e-09
6:8607995 G A 0.090595 1.8253e-05
6:8611545 T C 0.029245 5.0178e-06
6:8623113 G A 0.033128 -1.1723e-05
6:8634111 T C 0.066011 5.0262e-05
6:8638630 G A 0.095732 -6.9430e-06
6:8652162 C T 0.740893 -1.0960e-05
6:8655797 T C 0.047523 -1.7059e-06
6:8659112 A G 0.051990 -2.5870e-06
6:8665287 G A 0.063294 -1.2306e-05
6:8672579 T G 0.082245 2.5843e-05
6:8674783 A G 0.057205 1.1313e-05
6:8677061 A G 0.069186 4.8925e-06
6:8685804 C A 1.193181 3.6543e-06
6:8688087 G T 1.725427 2.2113e-05
6:8692848 G A 0.030779 5.1391e-06
6:8696566 G A 0.529471 1.4428e-05
6:8711903 T C 0.036949 -1.9389e-05
6:8711986 T C 0.145774 2.1046e-05
6:8715470 C G 0.027770 3.1782e-06
6:8716385 G C 1.773619 2.0875e-05
6:8717621 T C 0.058956 1.6127e-05
6:8724195 T G 0.053170 1.4274e-05
6:8730954 T G 0.128296 5.1802e-05
6:8745358 G A 0.380144 1.3816e-05
6:8748340 T A 0.095365 -2.2333e-05
6:8752491 C T 0.127748 -2.0852e-05
6:8754897 T C 1.425427 -1.5615e-05
6:8755035 T C 0.022021 -8.6705e-07
6:8765236 T G 0.032128 -1.4820e-05
6:8778583 G A 0.040951 5.5001e-06
6:8783766 A G 0.069564 2.3607e-06
6:8790444 A G 0.226649 -2.6163e-05
6:8790806 A G 0.031707 -5.5511e-06
6:8791235 C T 0.050902 -2.5366e-06
6:8791867 A G 0.029245 -5.4719e-06
6:8794058 C T 0.063464 1.5096e-05
6:8794122 T C 0.531698 1.3340e-05
6:8794764 T C 0.038663 -6.8637e-06
6:8796344 T C 0.093019 -2.3150e-05
6:8796375 C T 0.024829 5.2624e-06
6:8803288 A C 0.242363 -1.5062e-05
6:8807048 T C 0.064702 -1.0174e-05
6:8807636 C T 0.051256 9.9103e-06
6:8810930 A G 1.280553 -2.7038e-06
6:8818363 G T 0.754944 -2.0395e-06
6:8819774 T C 0.171082 3.8041e-06
6:8819791 G A 0.108278 4.0358e-06
6:8821350 G T 0.153560 -1.5846e-05
6:8821935 G A 0.080583 2.4417e-06
6:8822888 A G 0.063580 1.3475e-05
6:8826401 T C 0.202908 -5.1708e-06
6:8828519 G T 0.031632 1.0609e-05
6:8828609 A G 0.048903 1.0049e-07
6:8828793 T C 0.115764 -1.8949e-05
6:8837238 A G 0.069951 -2.1994e-06
6:8837555 T C 0.045622 -2.1839e-05
6:8841246 G A 0.096235 -4.4713e-05
6:8844901 G A 0.923905 2.8095e-06
6:8844908 A C 0.063206 -7.8953e-06
6:8846514 C T 0.183655 -1.0880e-05
6:8847299 A G 0.148960 9.6044e-06
6:8848886 G A 0.110661 -1.2180e-05
6:8849442 C A 0.176396 2.5516e-05
6:8851236 G A 0.294941 1.5291e-05
6:8851904 G A 0.021133 -1.2892e-05
6:8852984 T C 0.087709 -2.3251e-05
6:8854783 G A 1.350981 -2.1434e-06
6:8859572 G A 0.253736 1.2454e-06
6:8859635 G T 0.221532 -6.9825e-06
6:8860179 T G 0.034233 -7.4824e-07
6:8861331 G A 0.023323 7.1098e-06
6:8861859 T A 1.407986 -1.0182e-05
6:8863325 T C 0.055594 -1.3145e-05
6:8865954 G A 0.840446 -1.8712e-05
6:8867663 A G 0.116930 -2.6248e-05
6:8870769 C A 0.890434 -1.9852e-05
6:8870997 G A 0.178875 2.4342e-05
6:8871624 A G 0.790717 -4.3865e-05
6:8874902 T C 0.051891 5.8454e-06
6:8875794 C T 0.099996 -8.0574e-06
6:8876107 A G 1.958832 2.7012e-05
6:8876257 G A 0.026563 -1.5572e-05
6:8879782 T C 0.045928 -3.3607e-06
6:8888836 C G 1.662115 4.3135e-06
6:8893293 T C 0.040910 1.0269e-05
6:8896028 A G 1.047298 -4.7508e-06
6:8901856 A G 0.086600 3.9864e-06
6:8905402 G A 1.766147 -1.6825e-06
6:8905431 C T 0.048019 1.2926e-05
6:8906088 T G 0.128785 -8.2133e-06
6:8911284 G A 0.225864 1.1164e-05
6:8921457 C T 0.081878 7.4672e-06
6:8924822 T C 0.039679 -1.1781e-05
6:8942466 A G 1.296794 1.0187e-06
6:8943687 A G 0.038942 -3.2816e-05
6:8953030 T G 0.484407 -3.3331e-07
6:8968781 T G 0.123298 -1.4844e-05
6:8973373 C A 0.799778 8.5630e-06
6:8980288 G A 0.375031 -4.8188e-06
6:8982464 C T 1.939218 -1.6737e-06
6:8983860 A C 0.157956 -1.2138e-05
6:8990207 C T 0.763026 -3.3950e-06
6:8995233 A G 0.601922 2.1506e-06
6:9003456 A G 1.027294 -5.8694e-06
6:9005610 A G 0.072695 3.8807e-05
6:9006665 A C 0.299861 4.9541e-06
6:9016749 A G 0.139811 -1.5114e-05
6:9020424 G A 0.940612 1.5113e-05
6:9021418 G A 1.295264 1.6131e-05
6:9023443 G A 0.095861 1.3804e-06
6:9025942 G A 0.065535 2.5160e-06
6:9026844 C G 0.780535 -1.2872e-05
6:9030336 A G 0.576178 1.0679e-05
6:9030393 A G 0.065617 1.2913e-05
6:9036923 T C 0.045167 -2.1559e-05
6:9041953 T G 0.041315 1.5077e-05
6:9051633 C A 0.031890 -7.5679e-06
6:9056678 G A 0.085264 4.8128e-06
6:9060163 G A 0.532096 3.4860e-05
6:9065016 G A 1.569834 2.8470e-05
6:9068180 A G 0.159081 -1.8609e-05
6:9069778 A C 1.038659 -4.9455e-06
6:9075993 G A 0.068928 -2.1370e-06
6:9092612 T C 0.160227 -3.7039e-05
6:9102386 A G 1.103953 1.9810e-05
6:9106892 A C 0.791992 3.4263e-05
6:9118205 G A 0.101886 -3.2340e-06
6:9122755 T C 0.109831 2.9310e-05
6:9131484 T C 0.073926 -1.2541e-05
6:9131931 G T 0.057083 1.1449e-05
6:9132352 C G 0.042532 -2.9662e-05
6:9133779 C A 0.038282 -2.4508e-05
6:9138264 G A 1.152074 5.1596e-06
6:9138310 G T 0.040315 -7.3066e-06
6:9175057 A G 0.476665 1.4847e-05
6:9176657 C T 0.031265 -1.7325e-05
6:9178954 C T 0.444245 2.3769e-05
6:9188356 T C 0.494678 6.7643e-06
6:9189039 A G 0.141191 4.4103e-05
6:9193276 G A 0.083914 -1.4812e-05
6:9199207 T C 1.402100 -2.1907e-05
6:9210402 T A 1.290498 -2.1308e-06
6:9222347 G A 0.029922 -1.0527e-05
6:9239290 A G 1.219812 1.7921e-05
6:9255500 C T 0.179242 1.5288e-06
6:9269394 T C 1.129734 2.2035e-06
6:9275594 T C 1.479603 -2.5003e-06
6:9275783 C A 0.145159 1.1864e-05
6:9277157 G A 0.312423 8.6569e-06
6:9278486 A G 0.045884 8.3601e-06
6:9282739 T G 1.926455 1.1753e-05
6:9282801 A C 1.623684 8.1800e-06
6:9283168 T C 0.077179 1.5340e-05
6:9284429 C T 0.051630 1.0188e-05
6:9299372 T G 0.096501 -4.5767e-06
6:9303228 C T 0.032499 6.0123e-06
6:9308127 G A 0.051946 3.8175e-06
6:9313277 T C 0.192542 9.3950e-06
6:9313621 C T 0.065430 3.8390e-06
6:9314807 A G 1.551397 2.8930e-05
6:9329793 C T 0.883580 1.6427e-05
6:9334479 T C 0.055740 -6.2044e-06
6:9337569 A C 0.197346 -3.1125e-06
6:9340866 T C 0.772664 1.8606e-05
6:9348912 T G 0.430894 6.0107e-06
6:9349878 A C 0.077615 -3.5641e-07
6:9351546 G A 0.052340 -1.1068e-05
6:9352058 A C 0.072845 1.0541e-05
6:9367611 G A 0.040781 2.2633e-05
6:9371582 T G 0.084370 -9.0064e-06
6:9384993 A G 1.346061 2.2447e-05
6:9389312 C T 0.105598 -1.4948e-06
6:9393003 T C 0.914151 -1.0402e-05
6:9393253 A G 0.081718 -6.7133e-06
6:9395415 A G 0.105598 -5.9913e-06
6:9398094 C T 0.269939 -2.3502e-06
6:9398815 T C 0.140960 6.0529e-06
6:9413509 T C 1.273356 -2.8380e-05
6:9419669 T C 0.032411 2.0476e-05
6:9423728 A G 0.042930 -7.6264e-06
6:9427793 A C 0.025210 3.7308e-06
6:9451197 A T 0.324057 2.5058e-07
6:9461585 C T 0.104718 9.9001e-06
6:9466182 A G 0.095732 -1.1566e-06
6:9471415 A G 0.146505 3.0933e-05
6:9475919 A G 0.094342 -9.2812e-07
6:9487676 A G 0.088644 -8.9763e-06
6:9506817 A G 0.861960 -2.2498e-05
6:9507852 G A 0.106136 1.4462e-05
6:9512507 T C 0.153638 -1.3225e-05
6:9517257 C T 0.203547 -1.3184e-05
6:9519341 C T 0.026366 -1.0183e-05
6:9521761 C A 0.190863 4.4282e-06
6:9522705 G T 0.088440 1.1404e-05
6:9542566 G A 1.399037 -1.3896e-05
6:9545130 G A 0.431465 -1.1006e-05
6:9545184 A G 0.057647 2.2237e-05
6:9556396 T C 1.181833 -7.7913e-06
6:9564765 T C 0.062866 9.6597e-06
6:9582818 C T 1.104266 7.6650e-06
6:9586813 A G 0.098979 -6.4126e-06
6:9595871 T C 0.021834 -1.1384e-05
6:9597901 A G 0.038578 1.2621e-06
6:9608918 G A 0.042114 -3.1261e-06
6:9612196 T C 0.210384 3.4231e-06
6:9623881 T C 0.021123 -1.4164e-05
6:9635962 G A 0.194191 -4.8199e-06
6:9648749 G A 0.062009 -1.3157e-05
6:9660254 G A 1.889805 1.4830e-05
6:9662073 T C 0.504336 6.6012e-07
6:9663057 G T 0.137652 2.8368e-05
6:9674573 C T 0.118419 6.3455e-07
6:9699819 T C 0.046975 -1.2926e-06
6:9702092 A G 0.175417 1.4136e-06
6:9705483 A G 0.113530 -6.0667e-06
6:9707805 A C 0.043878 2.5945e-05
6:9708121 A C 0.052231 2.3010e-06
6:9708174 T C 0.080637 -2.3544e-05
6:9734481 T G 0.125552 1.6441e-05
6:9751165 G T 0.599130 -2.0896e-05
6:9755112 G A 0.067575 6.0414e-06
6:9763940 A G 0.048927 1.0013e-05
6:9765893 T C 1.537196 1.9914e-06
6:9770871 T C 0.031238 -5.7448e-06
6:9771858 G C 0.300976 3.6974e-06
6:9772529 G A 0.303410 1.8038e-05
6:9775660 T C 0.035790 -6.0895e-06
6:9776058 A G 0.030425 -7.4222e-06
6:9776194 G A 0.324489 -1.9104e-05
6:9782801 A G 0.045646 2.2332e-06
6:9785801 C T 0.142861 1.5664e-05
6:9788600 C T 1.007333 4.6476e-07
6:9789093 A C 0.242819 -7.9360e-06
6:9800997 C T 0.201963 -3.7567e-06
6:9803296 C T 0.395110 -1.5849e-05
6:9804726 C T 0.200263 1.0879e-05
6:9805059 A G 1.725706 -5.1641e-06
6:9821302 A G 0.320545 -1.5973e-05
6:9821935 G C 0.821639 1.0670e-05
6:9822368 A G 1.476434 -1.2480e-05
6:9823155 T C 0.150966 1.3494e-05
6:9826181 G A 0.380484 2.9371e-05
6:9828518 T C 0.659678 1.8614e-07
6:9845294 G A 0.308568 3.6161e-05
6:9848393 T C 0.459350 1.0323e-05
6:9848771 T C 0.043603 1.4805e-06
6:9852464 G T 0.201035 -3.6696e-06
6:9873912 A G 1.737670 -9.7110e-06
6:9877876 A G 0.271561 9.7861e-06
6:9879633 G A 0.306576 3.4264e-05
6:9889439 C A 0.029589 -9.6753e-07
6:9901631 G C 0.106948 -1.7157e-06
6:9903504 G A 0.231990 -9.0939e-06
6:9903626 T C 0.228828 -1.0050e-05
6:9913210 T C 0.344371 -1.0544e-05
6:9914419 A G 0.161815 -1.8996e-05
6:9923023 C T 0.335831 1.5454e-05
6:9933492 A G 0.045398 -4.7525e-05
6:9942221 T C 0.357298 1.5510e-05
6:9949293 A G 0.041627 2.3197e-05
6:9949384 A G 1.762342 1.0944e-06
6:9952011 A G 0.124974 -3.3357e-07
6:9975778 T C 0.056767 -7.2459e-06
6:9976215 T C 0.651651 2.1410e-05
6:9977413 T C 0.187912 2.1292e-05
6:9983924 G T 0.044007 1.0136e-05
6:9985007 G A 0.030915 -2.6848e-05
6:9985600 C T 0.133297 8.7986e-06
6:9987474 T C 0.229971 2.2799e-05
6:9993424 G A 0.160203 -9.4448e-06
6:10000870 A G 0.124617 -1.0964e-05
6:10007664 G C 0.327875 1.7630e-05
6:10014934 G A 1.482200 9.0194e-05
6:10016627 G A 1.801039 1.5495e-05
6:10020243 G A 0.690844 3.4740e-06
6:10020945 C T 0.245158 1.7955e-05
6:10025117 C T 0.041335 -1.6195e-05
6:10032373 G T 0.064974 -8.4113e-06
6:10034107 G T 0.535261 5.1871e-05
6:10036652 T C 0.034794 -1.3191e-05
6:10039382 G C 0.299674 3.4940e-05
6:10040579 C T 0.056709 -9.6059e-06
6:10044516 T C 0.632955 -8.8235e-06
6:10048422 G A 1.361928 1.4342e-05
6:10048851 T C 0.991885 -8.6982e-07
6:10053682 T G 0.580499 3.2618e-06
6:10065843 G A 0.536781 -1.9739e-05
6:10073893 T C 0.513696 8.1420e-06
6:10091425 C T 0.228648 -1.1752e-05
6:10091869 A G 0.647326 1.4545e-05
6:10095619 C T 0.262286 2.0829e-06
6:10098626 A G 0.238419 -2.3818e-06
6:10099016 A C 0.210966 8.3354e-06
6:10099925 G A 0.188687 1.9875e-05
6:10106326 G T 0.046595 1.3127e-05
6:10107264 A G 1.460853 -1.3818e-05
6:10109641 A T 0.289631 1.8321e-05
6:10110372 G A 1.587105 -1.3848e-05
6:10110470 A G 0.052167 -3.1480e-05
6:10110675 C G 0.686020 -1.4679e-05
6:10111700 G A 0.489646 -1.5203e-05
6:10112607 T C 0.537954 -5.1598e-06
6:10114925 T C 1.894096 4.5572e-06
6:10116849 C T 0.550499 -1.6812e-05
6:10118125 T C 1.077108 2.0714e-05
6:10120947 G T 0.154774 1.9573e-05
6:10122851 A G 0.643920 1.8023e-06
6:10126207 G A 1.301013 -4.5940e-06
6:10128387 A G 0.071311 2.9156e-05
6:10137100 C T 0.646000 5.6355e-06
6:10138017 C T 0.041260 -1.3603e-05
6:10143651 T G 0.534160 -3.7595e-06
6:10148486 C T 0.598903 4.2613e-06
6:10160723 G C 0.093845 1.7886e-05
6:10162200 C G 0.180554 -1.8940e-05
6:10162797 A G 0.393478 2.5299e-05
6:10163968 G A 0.293976 -3.0164e-05
6:10166394 T G 0.573795 -6.9505e-06
6:10174370 G A 0.042484 -3.0547e-05
6:10176036 A G 0.077482 5.9445e-06
6:10178094 C A 0.451109 2.2455e-05
6:10179425 A G 0.037048 4.8728e-06
6:10180750 G T 1.058324 -5.4819e-06
6:10184123 G A 1.973373 -7.3343e-06
6:10185189 A G 0.027906 -9.1248e-06
6:10188010 C T 0.435235 1.2426e-05
6:10191252 A C 0.205852 1.0461e-05
6:10191574 A G 1.568185 2.0261e-05
6:10192388 C T 0.056978 -2.4189e-06
6:10198189 C T 0.068173 -2.0678e-06
6:10205811 G A 1.046459 -2.1811e-05
6:10210339 T C 1.895411 9.5537e-07
6:10215084 A G 0.254732 2.3312e-05
6:10218264 A G 0.066919 2.2982e-06
6:10223434 T G 0.074640 2.5991e-05
6:10225397 C T 0.032713 -9.9398e-06
6:10227916 G A 0.328321 3.1650e-06
6:10233927 C T 1.088134 -9.4099e-06
6:10236775 G A 0.432661 -2.4577e-05
6:10239788 C T 1.717896 -1.0339e-05
6:10243211 C T 0.279890 7.1720e-06
6:10246691 A G 1.618129 1.1962e-05
6:10248106 T C 0.068707 -2.2768e-05
6:10250712 C G 0.052500 -1.4338e-06
6:10258205 A G 1.974620 -5.3668e-08
6:10258797 C T 1.621273 1.2418e-05
6:10259823 C T 0.886725 -1.2722e-05
6:10262199 T C 1.659766 5.7884e-06
6:10268701 A G 0.091438 -2.0755e-05
6:10273963 C T 1.213461 -1.2173e-05
6:10275673 C A 0.887745 -5.6509e-06
6:10288367 A C 0.150990 1.8582e-05
6:10292049 A C 0.041138 1.4876e-05
6:10293495 C T 1.209079 -1.0522e-05
6:10296130 A G 0.334747 -1.7003e-05
6:10297906 G A 1.096341 -7.0600e-06
6:10298301 G A 1.316867 -1.0713e-05
6:10313664 C T 0.625309 -8.2334e-06
6:10313803 A G 0.042481 -4.2143e-06
6:10315503 C T 0.068398 -5.9951e-06
6:10318550 T C 0.047924 -3.4535e-06
6:10319002 A C 1.325594 -4.2896e-06
6:10323671 A G 0.082507 -1.6432e-05
6:10324531 A G 0.736674 -5.4460e-06
6:10333718 A G 0.135762 -8.3204e-06
6:10337251 G A 0.618333 -2.9017e-05
6:10342773 T C 0.654405 3.8405e-06
6:10344460 T C 0.039601 -3.2088e-05
6:10349672 T G 1.481235 -1.7156e-05
6:10353362 C T 0.074799 4.3833e-06
6:10361465 T C 1.457198 -2.4140e-05
6:10363435 A C 0.095637 -1.6805e-06
6:10364893 A C 0.030316 1.2750e-05
6:10366023 T C 0.049590 -4.8286e-06
6:10375970 A G 0.654078 -5.6703e-07
6:10378670 T C 0.472055 -6.5043e-05
6:10379761 C T 0.079882 1.0117e-06
6:10382559 A G 1.445118 -5.3459e-05
6:10383295 C T 1.503962 -2.0711e-05
6:10383339 G A 0.104296 2.6791e-05
6:10384979 G A 0.056383 1.8920e-05
6:10387251 T C 0.265910 -6.4346e-06
6:10388968 G A 1.176345 1.3590e-05
6:10389338 G A 0.083935 -1.2821e-05
6:10390935 T C 0.052973 -1.3326e-07
6:10391782 G A 0.117124 -1.4605e-05
6:10395572 G A 0.719375 -3.5073e-06
6:10401947 G A 0.232942 -1.8353e-05
6:10409786 A G 0.033988 1.2030e-05
6:10416134 T C 0.048475 1.7161e-06
6:10417917 C T 0.182414 -2.5341e-05
6:10423532 G A 0.129985 8.6903e-06
6:10424309 G C 0.827316 9.3122e-05
6:10424629 G T 1.938844 1.1041e-06
6:10424933 C T 0.503939 2.0330e-05
6:10430171 C T 0.466456 4.7270e-05
6:10433404 G T 0.055189 -2.3068e-06
6:10433825 G A 0.427069 3.8284e-05
6:10435220 G A 0.273604 1.1293e-05
6:10443889 T C 0.061649 -7.4348e-06
6:10452463 G A 0.888064 1.5661e-05
6:10453056 A G 0.208151 -2.5664e-05
6:10458070 T C 0.027681 -9.2908e-06
6:10458472 G T 0.139600 -7.1217e-05
6:10458667 A C 0.034971 2.6082e-05
6:10458854 A G 0.148453 -2.3481e-05
6:10459068 T C 0.708142 1.7476e-05
6:10460314 T C 0.043229 1.6684e-05
6:10460693 C T 0.595452 3.2563e-05
6:10464059 A G 0.910935 1.0978e-05
6:10464791 T C 0.171824 -3.5727e-06
6:10466038 A G 0.682062 3.8793e-07
6:10468312 T C 0.568410 -5.5938e-06
6:10468971 C T 0.182924 -9.0391e-06
6:10469826 C T 0.478107 3.0628e-06
6:10476959 A G 0.745299 -1.3717e-05
6:10478106 T C 0.020974 8.9363e-06
6:10483813 G A 0.469774 -4.7754e-07
6:10485322 G A 0.656139 -9.6026e-06
6:10485353 G A 0.108465 -1.0269e-05
6:10489099 T C 0.046091 -1.0946e-06
6:10490717 T C 0.079920 2.4285e-05
6:10491393 G A 0.186507 -1.0368e-05
6:10493771 C T 0.445775 4.8517e-06
6:10493844 C T 0.096983 3.5255e-06
6:10497404 T C 0.197366 1.5687e-05
6:10497744 G A 0.069700 8.4983e-06
6:10503010 C T 0.324799 2.9314e-05
6:10513762 A G 0.027896 1.7914e-05
6:10513838 C A 0.031833 -6.2080e-06
6:10514910 T C 1.077965 1.0178e-05
6:10518216 T C 0.148059 1.5319e-05
6:10523902 T G 0.060316 -1.2396e-06
6:10526131 G A 0.190312 2.2301e-05
6:10526798 G C 0.866462 -1.0287e-06
6:10528434 G A 1.054173 1.4177e-05
6:10534811 C G 1.017856 7.8673e-06
6:10536236 T C 0.057743 2.8133e-05
6:10539289 G T 1.097337 7.1686e-06
6:10542527 C A 0.220132 2.2193e-06
6:10544051 C T 0.524205 2.1452e-05
6:10545446 T G 0.091384 1.4693e-05
6:10550149 G A 0.673981 1.9983e-05
6:10554610 T C 0.691826 3.6553e-05
6:10555415 A G 0.033332 2.6972e-05
6:10555982 T G 0.395352 1.0354e-05
6:10556986 A G 0.056865 1.0084e-05
6:10566078 C T 0.145893 7.1829e-06
6:10569804 C T 0.061312 -1.2680e-05
6:10571128 C G 1.328232 3.0076e-05
6:10576634 C T 0.325961 1.7206e-06
6:10576878 G A 1.149198 2.7860e-05
6:10584671 A G 0.798010 2.1301e-05
6:10587056 G A 0.317744 2.7952e-06
6:10587836 G A 0.032084 -5.6531e-06
6:10593463 C T 1.067415 2.8962e-05
6:10596347 A C 0.309425 -1.3111e-06
6:10599534 A G 0.864697 5.5070e-06
6:10600880 A C 1.080960 1.9136e-05
6:10601696 T G 0.073939 -9.3353e-08
6:10602483 A G 1.202640 4.4437e-06
6:10608093 G A 0.114380 3.4232e-06
6:10614118 T C 0.024013 -1.0696e-05
6:10624071 G A 0.084394 7.9404e-06
6:10628014 C T 0.211952 -4.4462e-06
6:10642259 G T 0.983467 -2.4055e-06
6:10643429 A G 0.032387 3.7328e-06
6:10648672 A G 0.025675 3.6588e-06
6:10661364 T C 0.056066 -4.5681e-07
6:10661971 A G 0.039812 2.4003e-05
6:10664968 A G 0.049124 -1.6529e-06
6:10671667 A G 0.046941 -1.7348e-05
6:10683305 A G 0.051545 2.8138e-06
6:10686061 T C 1.097809 -8.5735e-06
6:10687746 T G 0.033488 1.0362e-06
6:10697296 C T 0.035698 -9.1533e-06
6:10700922 T C 0.048437 -7.0183e-06
6:10702799 A G 0.025516 1.6253e-05
6:10702849 A G 0.072457 1.5983e-05
6:10705962 C A 0.061163 -2.4937e-05
6:10709632 A G 0.026087 1.2441e-05
6:10722033 T C 0.123709 7.1544e-06
6:10723449 C A 0.278867 -6.8473e-06
6:10732533 G A 0.742960 -8.4203e-07
6:10738813 T C 0.706245 1.1124e-05
6:10739432 G A 0.625608 1.0204e-05
6:10746227 C T 0.468390 1.9066e-05
6:10746644 A C 0.035783 -6.2958e-06
6:10747254 A G 0.058242 8.8211e-07
6:10747996 C T 0.043888 -1.8642e-05
6:10755216 T C 0.048192 6.6525e-06
6:10757846 T C 0.039577 1.3705e-05
6:10758323 T G 0.440471 2.5628e-05
6:10760086 G A 0.040961 -3.9808e-06
6:10775446 C T 1.507298 -8.9167e-06
6:10775600 A G 0.043997 -1.3246e-06
6:10779802 C T 0.061299 1.7737e-05
6:10790751 G T 1.539848 1.1923e-07
6:10801242 C T 1.636967 1.8613e-05
6:10801596 G A 0.111093 -3.6248e-06
6:10810416 C T 0.108046 6.2868e-06
6:10811678 C T 1.217925 -2.9678e-05
6:10817574 C A 0.031367 1.7668e-07
6:10828970 T G 0.123128 1.1391e-05
6:10829319 T C 1.357083 -2.3127e-04
6:10830066 T C 0.047332 -1.8248e-05
6:10831171 T C 0.041706 -9.3536e-06
6:10834641 A G 0.042086 4.2939e-05
6:10837271 A G 0.081365 1.4206e-05
6:10838160 C G 1.593742 -7.0874e-05
6:10839191 A G 0.064767 -5.8873e-06
6:10843282 G T 0.070835 -1.3028e-05
6:10848110 G A 0.082418 -1.6860e-05
6:10850468 C T 1.946881 -1.3865e-05
6:10861551 A G 0.433794 6.2275e-06
6:10865383 G A 0.746499 -1.8004e-05
6:10865872 G A 1.221145 -4.4342e-05
6:10869622 C T 0.027872 1.5022e-05
6:10872864 A G 0.080800 -7.1522e-07
6:10875903 G T 0.299099 -2.8080e-05
6:10877971 T G 0.175723 5.8936e-06
6:10887147 C G 0.040305 -3.6254e-06
6:10892220 A G 0.759388 -3.3572e-06
6:10894381 A G 0.138811 1.0154e-05
6:10897153 C T 0.048971 6.8831e-06
6:10897488 A G 0.996165 -1.1364e-05
6:10898308 T C 0.022235 1.9124e-05
6:10899254 G A 0.560610 -2.2960e-05
6:10904781 C A 0.076306 1.7906e-06
6:10906046 T C 0.288414 1.1231e-05
6:10922552 A G 0.592715 -7.8816e-06
6:10922956 T C 0.481262 -2.3645e-05
6:10925803 G A 0.414387 9.7438e-06
6:10926412 T C 0.147423 2.5796e-05
6:10942964 G A 0.107846 -6.4214e-06
6:10952637 T C 0.538715 3.4383e-05
6:10958329 T C 0.033277 3.4487e-05
6:10962637 T C 0.040516 -1.6139e-05
6:10963847 A G 0.104589 3.9534e-05
6:10964015 A G 0.043892 -1.9175e-05
6:10965616 A G 0.033169 5.2274e-06
6:10968240 C T 0.049059 -1.7626e-05
6:10969141 T G 0.901096 3.0130e-06
6:10982359 A G 0.458310 -1.8367e-05
6:10982973 C T 0.846542 -3.5422e-06
6:10989942 A G 0.364362 -1.3453e-06
6:10995015 C G 0.837026 -5.3767e-06
6:10997712 G A 0.034308 -5.0471e-06
6:11003144 C A 0.378523 8.5548e-06
6:11003875 T G 1.556809 -7.7387e-06
6:11005842 C T 0.857330 -4.9666e-06
6:11008622 C G 0.851169 -7.7116e-06
6:11030588 T C 0.024951 2.7854e-06
6:11040423 G A 0.489840 -1.1172e-05
6:11042909 A G 0.467707 -1.5321e-05
6:11045014 T C 0.185066 -6.3216e-06
6:11045242 G A 0.038680 -1.6610e-05
6:11052646 G A 0.040590 3.1612e-06
6:11067011 A G 0.197332 1.8011e-05
6:11074347 T C 0.851156 3.4014e-06
6:11076026 G T 0.836506 -2.0883e-06
6:11079549 G A 0.080450 -2.7063e-05
6:11084585 A G 0.055176 9.1069e-07
6:11086144 A G 0.367001 9.6479e-06
6:11088903 A G 0.449423 -1.5604e-05
6:11089184 T C 0.285089 -8.6246e-06
6:11092858 A C 0.341645 -1.0715e-05
6:11104469 T C 0.047149 -3.1569e-06
6:11105763 T C 0.317734 1.5276e-05
6:11109727 A G 0.046265 1.3514e-05
6:11122023 A G 1.398469 -9.2194e-06
6:11123560 G T 0.073361 -1.0396e-05
6:11131136 T C 0.069982 -9.2274e-06
6:11144293 G A 0.113047 1.3572e-05
6:11146095 A G 0.039819 -1.1557e-05
6:11158187 G T 0.082806 2.5749e-05
6:11161390 T C 0.042692 -4.9059e-06
6:11168822 C A 0.062434 -3.5976e-06
6:11170245 G A 0.799465 -5.6357e-06
6:11176025 C T 0.085978 -4.8053e-05
6:11177069 T C 0.069724 -2.0853e-06
6:11180912 A G 0.049957 4.5619e-06
6:11184090 A G 1.115982 -7.4728e-06
6:11185533 A G 1.108033 -1.0307e-05
6:11186221 T C 0.263014 -1.4796e-06
6:11190215 A G 0.044986 -6.8676e-06
6:11190626 G A 1.743259 -2.1802e-05
6:11191434 C T 0.032043 -1.7560e-05
6:11193860 A G 0.388049 -1.2025e-06
6:11198498 T C 1.001608 -4.7947e-05
6:11210568 G C 0.718192 1.7543e-05
6:11211894 C T 0.560692 -4.2466e-06
6:11213347 G A 0.439957 -2.7082e-05
6:11213832 C T 0.842986 -1.6568e-05
6:11214216 G T 1.709900 -7.3786e-06
6:11214705 A G 1.335178 1.9277e-06
6:11217264 G A 0.059198 1.5321e-05
6:11217843 A G 0.977405 -4.4080e-06
6:11220172 T C 1.882699 -1.5657e-05
6:11221165 G A 0.028776 4.1330e-06
6:11221930 A G 0.075751 1.2985e-06
6:11224677 C G 0.194759 -7.1458e-06
6:11227328 T C 0.455719 8.2977e-06
6:11227987 A G 1.068486 -4.4625e-06
6:11231112 T C 0.286364 1.1661e-05
6:11232252 C A 0.070441 -2.1785e-06
6:11232462 G T 0.034382 -1.0533e-05
6:11233801 T C 0.066854 -3.8190e-06
6:11234014 C T 0.030527 1.2014e-05
6:11234035 T C 0.305277 2.4052e-05
6:11236410 A G 0.780344 1.2002e-05
6:11236469 T C 0.025060 3.6543e-07
6:11236781 A G 0.061550 -8.4740e-07
6:11237042 A G 0.067850 -4.6344e-06
6:11238023 G A 0.536179 -2.7372e-05
6:11238292 T C 0.580261 -9.9752e-06
6:11239024 G A 1.084159 -2.9122e-05
6:11239518 A G 0.818249 3.1057e-05
6:11241958 C T 1.791917 -5.7026e-06
6:11242203 A G 0.589189 -2.3297e-05
6:11242686 A G 0.189159 -1.1682e-05
6:11243136 A G 0.820948 -2.8610e-05
6:11243891 A G 1.893541 -5.8223e-06
6:11247387 A G 0.411729 -6.9362e-06
6:11253990 A G 0.681318 -2.2589e-05
6:11255657 G A 0.252841 -3.1915e-06
6:11255770 G A 1.032716 2.6914e-05
6:11255897 T C 0.817855 4.1735e-05
6:11261297 T C 0.064189 -1.2340e-05
6:11265465 T C 0.322487 -1.9175e-06
6:11266765 G A 0.593612 -3.3815e-06
6:11266984 C G 0.043232 -8.9731e-06
6:11267435 A G 0.028293 -3.4247e-06
6:11270884 G A 0.610880 1.1205e-05
6:11271231 G A 0.025954 -3.3847e-07
6:11271736 A G 0.032050 9.6755e-06
6:11277356 T C 0.021157 2.4572e-06
6:11277906 C T 0.261100 -1.3673e-05
6:11289034 C T 0.484570 -9.3547e-06
6:11289116 A G 0.027590 -1.9946e-06
6:11290558 T C 0.030428 -8.5978e-06
6:11296040 G A 0.021069 7.7920e-06
6:11296124 T C 0.182016 3.4649e-05
6:11305230 G A 0.309499 -3.4829e-05
6:11310419 T C 0.273519 -2.9292e-05
6:11311851 G T 0.157963 2.7957e-05
6:11314553 C G 0.930174 5.6637e-06
6:11314769 G A 0.050640 7.1968e-06
6:11315277 T C 0.244192 -4.1087e-06
6:11317071 T C 0.025295 4.2944e-06
6:11317723 T C 0.060197 1.1234e-05
6:11318560 A G 0.065440 -1.4806e-05
6:11322090 G A 0.274522 1.4759e-05
6:11323902 C A 1.937011 9.1638e-06
6:11326631 C T 0.208317 -1.6900e-05
6:11328897 T C 0.116029 -1.9047e-05
6:11332333 G T 0.057035 -1.2709e-05
6:11333684 C T 1.232204 1.8310e-05
6:11334294 T C 0.111524 -9.1416e-06
6:11339769 C T 0.782384 3.5709e-05
6:11345774 A G 0.059684 -1.8621e-05
6:11346719 T C 0.017626 1.6957e-05
6:11350265 C T 0.622375 3.0167e-05
6:11352094 G C 0.417175 -9.9043e-06
6:11356849 T C 1.037867 1.0282e-06
6:11356945 T G 1.215522 1.5498e-05
6:11360214 C T 0.060619 -8.9213e-06
6:11365119 G A 0.354979 2.5381e-05
6:11377382 T C 0.147165 -1.0598e-05
6:11391921 A G 0.837322 -5.0260e-05
6:11393074 T C 0.669428 -2.6646e-05
6:11394287 A G 0.103361 3.9736e-05
6:11397324 C T 0.365039 1.1366e-05
6:11397900 T G 0.044895 -1.7466e-05
6:11398421 T G 0.067320 8.3666e-06
6:11398891 G C 0.065110 9.3949e-07
6:11401519 A G 0.246990 6.8121e-05
6:11401908 A G 1.195905 -3.4800e-05
6:11405891 A G 0.061030 -1.8349e-05
6:11412475 C G 0.023602 -1.7389e-05
6:11413646 C T 1.355227 2.4981e-05
6:11416510 C T 1.117168 1.7999e-05
6:11418979 C T 0.061142 1.2712e-05
6:11420453 G A 0.032842 4.6523e-07
6:11429737 C T 1.000201 7.6707e-05
6:11433813 G A 0.036062 4.0609e-06
6:11435656 C T 0.028820 -6.0075e-06
6:11437487 A G 0.023741 -7.1398e-06
6:11437766 G A 0.069673 3.1239e-05
6:11437885 C T 0.084516 1.1659e-05
6:11440572 T C 0.058205 -5.4011e-06
6:11441123 G A 0.030660 1.7633e-05
6:11446918 A C 1.016377 1.2288e-05
6:11447898 G T 0.414619 3.6386e-05
6:11450468 A C 0.636991 -3.4225e-05
6:11456554 T C 0.138699 -2.3929e-05
6:11463219 T C 0.080355 -3.2972e-05
6:11466011 G T 0.183533 3.1861e-07
6:11467806 A G 0.115070 8.4902e-06
6:11467864 T C 1.581689 1.4371e-05
6:11473575 A G 0.034753 8.4556e-06
6:11481086 A G 1.466490 1.1444e-05
6:11481554 C A 0.060853 9.1886e-07
6:11490307 A G 1.969905 2.2011e-05
6:11490537 C T 0.161862 -1.3143e-05
6:11495196 C T 1.158884 2.2135e-05
6:11509259 G A 0.047645 -4.5395e-05
6:11514686 T C 0.023455 -1.2471e-05
6:11515363 C T 0.166064 -1.2088e-05
6:11515799 C T 0.932204 -2.8746e-05
6:11519651 T C 0.024832 1.4394e-05
6:11540409 C T 0.222539 -4.3217e-06
6:11557280 G A 0.105394 -2.0191e-05
6:11570477 T C 0.067534 7.6018e-06
6:11576175 C T 0.070319 2.9413e-06
6:11577085 T C 0.527700 -4.2501e-06
6:11583741 G T 0.160132 5.6152e-06
6:11585389 T C 0.034308 1.0804e-05
6:11590471 A C 0.031595 -1.5282e-05
6:11596308 A G 0.326101 -2.2979e-06
6:11597295 G A 0.538940 -3.0737e-06
6:11598931 A G 1.483281 -3.5087e-06
6:11605243 A G 1.954021 8.7396e-06
6:11610020 T C 0.023693 -2.0749e-05
6:11610581 T C 0.427589 3.8133e-06
6:11613708 G T 0.030340 -1.4685e-05
6:11615305 A G 0.077020 3.9425e-05
6:11615989 C T 0.453652 1.7985e-05
6:11616740 A G 0.105327 -2.5105e-05
6:11622104 G A 1.243716 -3.7682e-06
6:11623403 T C 0.155494 4.2204e-06
6:11625927 G A 1.885606 2.6393e-07
6:11630685 C T 0.773619 -7.4273e-06
6:11633151 T C 0.035865 -1.5183e-05
6:11634722 T C 0.075921 -7.8172e-06
6:11635216 G A 0.838287 -1.5764e-05
6:11636532 A G 0.051745 -2.4402e-05
6:11640004 G A 1.090010 1.4205e-05
6:11640104 G A 0.072583 3.2230e-05
6:11640861 A G 0.226952 -3.5555e-06
6:11643888 T G 0.028181 9.5510e-06
6:11646633 T C 0.039166 7.3896e-06
6:11647960 G A 0.787565 1.0177e-05
6:11656064 G A 1.316598 4.9232e-06
6:11658168 A G 1.322194 5.1482e-06
6:11660245 T C 0.087821 5.3602e-06
6:11670662 A G 0.152332 1.3906e-05
6:11691712 G T 0.829193 7.7482e-06
6:11709707 G A 0.142425 -2.1621e-05
6:11710320 A C 1.967103 7.4892e-06
6:11710405 G A 0.311638 -6.8708e-06
6:11711539 C T 0.022588 -1.4131e-05
6:11712343 T C 1.624384 8.3852e-06
6:11713593 T G 0.037599 6.1590e-06
6:11717573 C G 0.022191 -1.4393e-05
6:11719478 C G 0.130825 8.2272e-06
6:11721221 A G 1.349923 1.4740e-06
6:11723636 T C 0.043304 1.3015e-05
6:11731887 C A 0.145169 4.4217e-05
6:11732075 T C 0.029157 -1.5895e-05
6:11732823 T C 0.887459 -2.8103e-05
6:11736145 G C 0.024921 2.9379e-06
6:11740036 A G 1.619434 1.4420e-05
6:11741649 C T 0.872350 -2.0548e-05
6:11742589 G A 0.296556 4.9460e-06
6:11751769 T C 0.070737 -2.5155e-05
6:11754578 T C 0.388022 3.1436e-05
6:11761177 T C 0.314739 -1.2753e-06
6:11762546 C T 0.087722 -3.4494e-05
6:11763008 A G 0.104616 -6.3582e-06
6:11768932 T C 0.102994 1.9758e-05
6:11771259 C T 0.185569 -8.3489e-06
6:11773522 G C 0.971424 8.1508e-07
6:11774583 G A 1.231154 -1.3542e-05
6:11774792 T C 1.215372 1.0027e-05
6:11775456 C T 0.169651 2.0766e-06
6:11775721 T C 1.477359 -6.8683e-07
6:11779088 T C 0.773579 1.2808e-05
6:11779157 T C 0.038217 1.0070e-05
6:11782972 T C 0.476978 1.3967e-05
6:11783247 T C 1.670210 4.5952e-05
6:11786631 T C 1.688002 3.8128e-05
6:11790023 G A 0.166945 1.0209e-05
6:11792273 A G 1.475054 -1.6915e-05
6:11798414 T C 1.138985 -1.8952e-05
6:11798478 T C 0.055444 2.3717e-06
6:11802028 G A 1.250842 -3.4540e-05
6:11810211 G A 0.166520 -6.5488e-06
6:11814857 A G 0.097082 8.0676e-07
6:11815702 C T 0.107747 -2.4432e-05
6:11816048 G A 0.668799 -1.4898e-05
6:11825096 T C 0.036936 -1.2338e-05
6:11825864 C T 1.675477 1.8903e-06
6:11825912 C T 0.558632 -1.8066e-06
6:11828261 C G 0.040098 5.8841e-06
6:11829240 G A 0.626448 -1.0047e-05
6:11834477 T C 1.317982 1.6054e-05
6:11836685 A C 1.685027 1.4443e-05
6:11843627 T C 0.038092 -2.5730e-05
6:11846592 T C 0.118535 1.5016e-05
6:11859627 G A 0.032567 -7.5029e-06
6:11860270 G T 0.530430 -2.8081e-05
6:11860757 T C 1.310353 2.5419e-05
6:11868514 C T 0.180959 -3.2588e-05
6:11870256 T C 1.635549 2.3891e-05
6:11870567 T C 0.086485 -1.0991e-05
6:11871008 A C 1.869848 1.4549e-05
6:11872268 T G 1.782857 1.2928e-05
6:11875071 G A 0.785583 2.1643e-06
6:11876225 A C 0.117277 -2.9690e-06
6:11878076 C A 0.049505 1.7049e-05
6:11878279 T C 1.057294 -1.0160e-05
6:11878447 C A 0.022799 -1.2449e-06
6:11879562 G A 0.042406 -1.0982e-06
6:11881875 C T 0.032414 -1.1564e-05
6:11894076 G A 1.859499 5.7095e-06
6:11894739 C T 0.056712 -2.9479e-05
6:11898420 T C 0.101855 5.1716e-06
6:11900486 A C 0.024465 1.6896e-05
6:11901464 A C 1.860617 5.2581e-06
6:11902765 C T 0.036354 9.5583e-06
6:11908166 A C 0.978680 -6.3299e-07
6:11912050 A C 0.064376 2.4851e-05
6:11917633 T C 0.148219 -6.8327e-06
6:11918227 T C 0.038948 5.4213e-06
6:11919414 T C 0.446505 -4.9323e-07
6:11920400 C T 0.045731 4.2020e-06
6:11922452 C T 0.255031 1.3553e-05
6:11924341 C T 0.051042 -4.9452e-06
6:11924539 T C 0.130869 5.5840e-05
6:11931887 C A 0.340989 7.7800e-05
6:11932250 T C 1.881741 8.3799e-06
6:11940593 G C 0.336015 6.6274e-05
6:11942760 T C 0.237253 9.8849e-05
6:11950844 T C 0.081392 1.1932e-05
6:11953887 A G 0.236866 9.6383e-05
6:11957086 T C 0.111657 4.6462e-05
6:11958983 T C 0.146879 5.2299e-06
6:11961970 A C 1.520146 -3.7643e-05
6:11972606 C T 1.454131 2.1224e-05
6:11976833 G A 0.029687 3.0356e-05
6:11978824 A G 0.226663 3.8640e-05
6:11979086 T C 0.076642 8.9754e-07
6:11988081 G T 0.306018 4.9314e-05
6:11999563 C T 0.091455 7.2613e-06
6:12001257 G A 0.405636 -3.7248e-05
6:12001579 A G 0.033750 -1.9747e-05
6:12010839 A G 0.089694 -2.6455e-05
6:12015296 G A 1.514893 2.0579e-05
6:12016836 A G 0.055743 -1.7327e-05
6:12020191 T G 0.088943 5.4092e-06
6:12027538 G A 0.041410 -5.1778e-06
6:12029416 G T 1.185012 -6.8675e-06
6:12036657 T G 0.487790 -2.2003e-05
6:12043176 A C 0.381242 -3.0816e-05
6:12043200 T C 0.074069 -1.2467e-05
6:12048827 G A 1.535615 1.3005e-05
6:12049059 C T 0.509647 4.5139e-06
6:12058438 A G 0.129336 2.0774e-06
6:12063868 A G 0.106792 -4.4437e-06
6:12064037 C T 0.466547 1.8479e-05
6:12066395 A G 0.070023 6.4442e-05
6:12078686 G A 0.634536 -9.8084e-05
6:12080585 C A 0.262310 -1.9512e-05
6:12081146 C T 0.083979 6.2381e-05
6:12084150 G A 0.106717 9.3798e-07
6:12085303 G A 0.052728 -2.0569e-05
6:12090563 A G 0.112980 3.5825e-05
6:12092906 G A 0.046272 2.6366e-06
6:12093331 C T 1.617098 -8.0903e-08
6:12099738 T C 0.095161 2.2118e-05
6:12117555 A G 0.237678 4.3749e-06
6:12122174 G A 0.707466 -5.4159e-05
6:12123249 G A 0.185454 3.3920e-05
6:12123538 T G 0.089667 1.5264e-05
6:12124587 G C 0.719899 2.9901e-05
6:12124855 A G 0.694217 -9.8471e-05
6:12125772 G A 0.202806 4.2363e-05
6:12153115 G A 0.054941 6.6905e-06
6:12158218 G C 0.148926 -9.4624e-06
6:12164612 G C 0.089796 1.2942e-05
6:12165363 T C 0.693322 1.8331e-05
6:12170830 C T 1.977106 -1.7733e-05
6:12173498 C T 0.095443 6.1093e-06
6:12174132 G A 0.114809 1.6271e-05
6:12179747 T C 0.237838 2.8777e-07
6:12182790 A G 0.166486 1.1408e-05
6:12183050 A G 0.593194 -4.3029e-05
6:12183291 T C 0.084353 1.0357e-05
6:12192188 C T 0.916888 -4.8108e-06
6:12197141 A G 0.040373 1.1730e-05
6:12197213 A C 0.426967 2.4121e-05
6:12199517 C T 1.905720 -3.8955e-06
6:12200277 A G 0.899722 -7.2404e-06
6:12201780 G A 0.469696 -2.7747e-05
6:12203769 T A 0.887313 -6.2597e-07
6:12205124 C A 0.102926 -2.3872e-05
6:12205259 A G 1.687142 5.6260e-06
6:12205356 A G 0.028559 -3.6494e-07
6:12208819 T G 0.864058 7.9620e-05
6:12210721 G A 0.036327 -7.3785e-06
6:12212265 A G 0.448097 2.2200e-05
6:12212792 A G 1.847797 -1.5297e-05
6:12213495 G A 1.038938 2.2179e-04
6:12215535 T C 0.037218 -6.2445e-06
6:12216459 G A 0.537607 1.6016e-05
6:12217120 T G 0.242951 -1.2557e-05
6:12217786 A G 0.645405 3.5359e-05
6:12220993 T C 0.035334 -1.1953e-05
6:12221764 G A 1.892215 -1.4043e-05
6:12226277 A G 0.652470 6.6156e-06
6:12233261 C T 0.256996 1.9504e-05
6:12241673 A G 0.783758 -5.5431e-05
6:12258113 T C 0.076955 1.2277e-05
6:12263693 G A 0.844108 1.1830e-05
6:12264625 C A 0.508008 -2.4120e-05
6:12272060 A G 0.117443 -7.0489e-05
6:12273540 T C 1.134813 -1.3355e-05
6:12278693 A G 0.033614 -3.5020e-05
6:12279686 C G 1.064631 -1.7425e-05
6:12286335 G A 0.067075 8.4480e-06
6:12286622 A G 0.066501 9.9080e-06
6:12289639 C A 0.338983 -6.2505e-06
6:12291112 C T 1.085111 -3.1350e-05
6:12291188 A G 0.100958 3.3941e-05
6:12292772 T G 0.935771 -3.0178e-05
6:12292989 A G 0.071393 -1.5629e-05
6:12295876 G A 1.754584 -2.7152e-06
6:12296255 T G 0.437146 1.0490e-05
6:12297028 C T 0.130064 -1.9051e-05
6:12298984 A G 0.876253 -3.5042e-05
6:12304829 C A 0.214825 3.0367e-06
6:12308082 C G 0.450048 1.6146e-05
6:12313635 A G 0.043946 1.6706e-05
6:12318072 C T 0.068081 -3.6844e-05
6:12326719 G A 0.704297 7.7710e-06
6:12327232 T C 0.271598 -5.3461e-06
6:12338159 T C 0.368225 1.9268e-05
6:12339240 T C 0.413605 1.3031e-05
6:12341753 C T 0.300391 1.7010e-05
6:12342789 A G 0.497989 1.5117e-05
6:12344262 T C 0.783159 2.2566e-05
6:12349334 T C 0.030609 -2.2955e-05
6:12350026 G A 0.067684 -4.7713e-05
6:12354387 C T 0.499845 1.1748e-05
6:12354681 C T 0.380661 2.4479e-06
6:12355174 G T 0.176842 2.3143e-05
6:12357003 A G 0.543496 -2.3930e-05
6:12357594 T C 0.020124 -2.3398e-05
6:12358849 T C 0.753333 -7.8907e-06
6:12359466 C T 0.151935 6.1834e-06
6:12361419 C T 0.341152 1.6104e-05
6:12366743 T C 0.610952 1.4335e-05
6:12366819 T C 1.268569 -7.0034e-07
6:12367580 G A 0.041376 -1.2130e-05
6:12368221 C A 0.101169 -5.8351e-07
6:12368685 C T 0.940116 1.0094e-05
6:12369148 G A 0.724723 2.7677e-05
6:12373110 A G 0.091911 2.5715e-05
6:12376328 T C 0.052826 -3.0275e-07
6:12376828 G A 1.115319 2.2468e-06
6:12377239 G T 0.056729 -6.0911e-07
6:12378907 T A 0.034182 9.4999e-06
6:12382966 A G 0.078369 -1.2613e-05
6:12387889 A G 0.022670 1.3827e-05
6:12388165 T C 0.629661 4.0436e-06
6:12390572 T C 0.040444 1.7358e-05
6:12390573 A G 0.168893 -1.3599e-05
6:12393751 G A 0.237297 2.0769e-05
6:12395494 A G 0.131060 2.1885e-06
6:12396939 C T 0.062387 2.0869e-06
6:12397127 T C 0.049308 3.0054e-05
6:12399213 G A 0.025315 1.1982e-05
6:12402338 A C 0.070142 8.8743e-06
6:12405482 G A 0.241704 9.4617e-06
6:12406520 C T 0.707955 4.3468e-06
6:12417093 T C 0.205281 3.8129e-06
6:12421620 G A 0.678730 -2.2881e-05
6:12430628 A G 0.175040 -4.1563e-05
6:12439699 A G 0.821683 -1.5053e-05
6:12445921 G A 0.243020 8.3072e-06
6:12447141 G A 0.067956 8.2008e-06
6:12449203 A G 0.041631 4.5626e-06
6:12453599 C T 0.122152 1.4934e-05
6:12457450 A C 0.036759 -1.2775e-05
6:12458796 T C 0.302482 3.4533e-05
6:12462171 T C 0.380233 -3.5655e-06
6:12463572 T C 0.107475 2.7874e-05
6:12464705 C T 0.026729 -3.8588e-06
6:12472012 T C 0.196557 1.5156e-05
6:12472256 C T 0.610567 1.2452e-04
6:12477063 C T 0.337109 1.1092e-05
6:12478460 A G 0.415190 9.4144e-07
6:12504967 C T 0.546702 1.7602e-05
6:12510913 G A 0.051616 -1.7701e-05
6:12513795 A G 0.857663 9.1699e-05
6:12516585 C T 0.925411 7.7352e-05
6:12519432 G A 1.808151 1.4493e-05
6:12520064 T C 1.960222 1.4637e-05
6:12520288 C T 1.316700 -1.8802e-05
6:12521061 T G 0.944127 -8.8121e-06
6:12525672 A G 0.206978 -1.2369e-05
6:12527323 A G 0.050219 -2.4729e-05
6:12527537 T C 0.153121 -4.2471e-06
6:12529581 A C 0.121680 -7.8429e-06
6:12530835 T G 0.096834 7.8252e-06
6:12532296 T C 0.660215 -1.8788e-05
6:12532617 G A 0.082915 -1.0710e-05
6:12534864 C T 0.147080 -6.0049e-06
6:12534977 A G 0.074194 4.0398e-05
6:12536108 G A 0.096620 1.5275e-05
6:12544169 T C 0.584263 1.6311e-06
6:12544548 A G 0.046244 -2.0918e-07
6:12544779 A C 0.032547 -2.0681e-06
6:12546260 G T 0.100257 -6.1272e-06
6:12548283 T C 0.037996 1.1831e-05
6:12569231 A G 0.224871 6.0322e-05
6:12570866 T G 0.028480 2.0420e-05
6:12571289 G T 0.034311 -1.1577e-05
6:12575449 C T 0.367983 -1.4576e-05
6:12576211 C T 0.468941 1.8275e-07
6:12577203 C T 0.157412 2.0937e-05
6:12579537 A G 0.049542 1.4190e-06
6:12580740 C T 0.500325 2.0984e-05
6:12581864 C T 1.659028 8.3250e-06
6:12586596 T C 0.023744 -7.9188e-06
6:12592062 A G 0.071457 2.0100e-05
6:12593460 G A 1.789364 -8.7888e-06
6:12593554 C G 0.289250 7.1514e-06
6:12594668 G A 0.125736 -6.8781e-06
6:12600368 T C 0.041400 -2.5806e-08
6:12603525 A G 0.432593 -4.2947e-06
6:12604081 T G 0.033920 -1.2674e-05
6:12619397 A G 0.069564 2.3225e-05
6:12622800 A G 1.731111 -1.6989e-05
6:12623148 C A 1.574679 -1.2945e-05
6:12629759 C T 1.176240 -9.0596e-06
6:12644940 A C 0.070757 -1.2603e-05
6:12651314 A G 0.041767 3.4727e-05
6:12659840 A G 0.503735 -8.4012e-06
6:12661039 T C 0.111705 1.4474e-05
6:12661041 T C 0.057603 1.4833e-05
6:12665996 A G 0.227737 9.5116e-06
6:12679594 G A 0.027535 4.7446e-06
6:12686089 G A 0.571041 -6.1934e-06
6:12686856 T C 0.770298 -3.6008e-05
6:12693886 T C 0.266869 -1.4346e-05
6:12696034 T C 0.116682 -2.4105e-05
6:12702022 T C 0.054792 2.3031e-06
6:12709639 G T 0.031482 7.4027e-06
6:12711789 T C 0.215692 -5.3077e-06
6:12712516 A G 0.819724 -2.2316e-05
6:12713424 T C 0.068772 -1.7575e-05
6:12716743 A C 0.030456 1.9852e-05
6:12718493 T C 0.143439 -5.4356e-06
6:12719542 A G 0.753948 -8.6186e-06
6:12720811 A G 0.057658 2.1130e-05
6:12734571 G C 1.168543 -2.0239e-05
6:12743081 G A 0.164351 -1.2319e-05
6:12752767 G A 0.121744 -5.6561e-07
6:12753056 G A 0.041974 1.9316e-05
6:12753781 T C 0.098530 9.4711e-06
6:12768218 T C 0.363084 2.3341e-06
6:12770194 C T 0.044065 -8.4440e-06
6:12773481 C T 0.088525 -3.7079e-05
6:12777026 G T 0.094121 8.5607e-06
6:12779850 G T 0.060347 -1.7765e-06
6:12785796 A C 0.020882 -1.0232e-05
6:12787633 C T 0.033359 9.8829e-07
6:12789112 G A 0.047781 3.5370e-06
6:12789322 C T 0.185124 -1.6814e-05
6:12803116 G A 0.062166 2.1104e-05
6:12803416 C T 0.691310 1.2156e-05
6:12813944 G A 0.037497 -8.8393e-06
6:12817590 G A 0.885902 -3.4732e-06
6:12826640 T C 0.021905 -2.6225e-07
6:12828547 G T 0.020600 3.7321e-06
6:12828870 T G 0.023374 -5.7859e-06
6:12838483 A G 0.023136 -3.6885e-06
6:12843906 C T 0.048097 2.8640e-05
6:12844712 G A 0.321912 -1.3864e-05
6:12850294 T C 0.913101 4.2660e-06
6:12855262 A G 0.057216 -2.2481e-05
6:12865503 G C 0.232769 1.5235e-05
6:12873775 G A 1.009560 4.1270e-05
6:12873791 T C 0.043402 -4.7386e-06
6:12874672 G T 0.519116 -8.3212e-06
6:12878216 G T 0.088117 1.2519e-05
6:12881507 T C 0.091200 -8.4509e-06
6:12887465 A G 0.095127 -7.3635e-06
6:12889004 T C 1.280727 2.3252e-05
6:12899336 A G 0.062938 -2.7674e-06
6:12901441 A C 1.274634 1.3608e-05
6:12902731 C T 0.027433 2.8306e-06
6:12903957 G A 0.809800 1.5752e-05
6:12904138 T G 0.119725 1.5484e-05
6:12909467 A G 1.947990 2.3474e-05
6:12913624 A G 0.048308 -4.0718e-06
6:12927544 G C 0.665250 -9.2669e-06
6:12930022 C T 0.054241 -1.8641e-05
6:12944411 A G 0.021585 4.3123e-06
6:12950520 G A 0.120643 8.7886e-06
6:12950685 G T 0.029130 1.4119e-05
6:12955104 T C 0.466503 1.6983e-05
6:12963417 A G 0.050640 -1.0162e-05
6:12965438 A G 0.041546 7.8653e-06
6:12966224 A G 0.060218 -1.5038e-05
6:12972739 A G 0.061343 -6.8907e-06
6:12976314 G A 0.032050 1.5628e-06
6:12983504 C A 0.793852 1.5271e-05
6:13007733 C T 0.806156 1.9497e-05
6:13020282 A G 0.050083 -1.1105e-05
6:13024536 A G 1.607725 -1.3632e-05
6:13025211 G A 0.105932 -1.2897e-05
6:13025723 T C 0.049155 -4.5294e-06
6:13037041 G A 1.134885 -4.8977e-05
6:13041732 A G 0.053734 -1.2122e-05
6:13043100 A G 0.067901 6.2067e-06
6:13047180 A G 0.023527 -1.3834e-06
6:13049461 A G 0.061873 -1.3394e-06
6:13049961 A G 0.029167 -1.8039e-05
6:13063361 G T 0.444044 2.6325e-05
6:13066144 C T 0.109940 -1.4638e-05
6:13067462 G T 0.497812 -2.6341e-05
6:13068959 G A 1.552264 -1.1965e-05
6:13073294 A G 0.111079 1.8668e-05
6:13079735 T C 0.029582 -1.3390e-05
6:13080467 A G 0.032982 2.1354e-05
6:13089994 T C 1.552060 -1.3942e-05
6:13098302 A G 0.249816 2.5626e-05
6:13119403 G A 0.555191 1.7843e-05
6:13120079 G A 0.110960 -1.3481e-05
6:13120625 T C 0.065997 1.4319e-05
6:13124567 C T 0.030656 -6.5077e-06
6:13137913 T C 0.034484 2.8546e-05
6:13141664 A G 0.630725 4.1109e-06
6:13144340 G A 0.447440 -6.4799e-06
6:13146456 G A 0.352881 1.2052e-05
6:13149492 A G 1.158418 -7.1332e-06
6:13159525 T C 0.030789 -7.3784e-06
6:13171426 G A 0.429659 2.0196e-06
6:13175855 T C 0.047781 -9.4109e-06
6:13178610 G A 0.580085 -3.2605e-05
6:13181513 G A 0.077968 -8.3321e-06
6:13183570 T G 0.080028 -5.8381e-06
6:13191517 C G 0.135663 2.0303e-05
6:13193110 G T 0.846848 -2.0678e-05
6:13195470 G A 0.075204 -8.3471e-06
6:13202091 G A 1.547361 -1.8980e-06
6:13202215 C T 0.579677 3.7658e-05
6:13205035 T C 0.048702 -3.1061e-05
6:13206385 A G 0.053517 7.9218e-06
6:13209099 G C 1.243312 -3.0843e-05
6:13209822 G A 0.062339 -1.7260e-05
6:13211894 T C 0.032088 2.9540e-05
6:13215483 C G 1.797027 -1.6945e-05
6:13216058 G A 1.350240 9.0858e-06
6:13224079 T C 0.124722 1.7370e-07
6:13228008 C G 0.191566 -1.5516e-06
6:13229080 A G 0.039441 2.4388e-06
6:13238443 G A 0.123655 -1.2530e-05
6:13247499 T C 0.058708 2.3158e-05
6:13259241 T G 1.253164 4.5159e-05
6:13266065 C T 0.201473 -3.6195e-05
6:13270111 C T 0.058589 1.3612e-05
6:13270945 C G 0.403804 -2.2077e-05
6:13274123 C T 1.826684 3.8771e-05
6:13278262 C T 1.559142 1.4820e-05
6:13279507 A G 0.389926 -2.7532e-05
6:13279906 T G 1.698868 3.6470e-06
6:13283964 A G 0.157684 -2.3036e-05
6:13284204 T C 0.202514 -4.0376e-05
6:13295536 T C 1.761938 -1.3415e-05
6:13302285 C T 0.218751 1.7577e-05
6:13302931 A G 0.541493 -8.5155e-05
6:13311823 A G 0.550492 -8.7597e-05
6:13320526 G A 0.035379 -8.9037e-06
6:13328984 C G 0.035858 -1.6505e-05
6:13329343 T A 0.027845 4.6377e-06
6:13332467 A G 0.515767 -2.6296e-05
6:13334608 T C 0.094828 3.0433e-05
6:13336030 G A 0.179096 4.4524e-05
6:13345402 G A 0.182122 2.2223e-05
6:13346023 A G 0.047380 2.5427e-05
6:13346138 T C 0.105830 3.9872e-05
6:13346660 T C 0.642434 -3.7981e-05
6:13351842 T C 0.055203 -2.7818e-06
6:13353734 C T 0.212295 6.0991e-07
6:13356166 G A 1.102824 -1.5851e-05
6:13358705 C T 1.935427 7.8214e-06
6:13358885 G A 0.045867 2.8875e-05
6:13359331 C T 0.047394 2.8556e-05
6:13364712 G T 0.044789 9.9066e-06
6:13365940 T C 0.045646 9.9180e-06
6:13371707 A C 0.094947 -7.6885e-06
6:13374132 G A 1.917724 1.8431e-05
6:13378961 C T 0.032179 -2.7917e-05
6:13381056 A G 0.049206 6.8792e-06
6:13381133 T C 0.236808 3.7520e-05
6:13382058 T C 1.046510 -1.0160e-05
6:13384746 C T 1.083330 -1.8668e-06
6:13392268 T C 0.157041 3.1603e-06
6:13397500 T C 0.071219 1.1501e-05
6:13397998 A G 0.060350 -7.5395e-06
6:13401346 A G 0.130458 -1.2475e-05
6:13401442 A G 0.118229 1.0029e-05
6:13407734 T C 0.081637 2.1957e-05
6:13408672 C T 1.493668 1.0010e-06
6:13413649 T C 0.053605 -1.4130e-05
6:13415866 T C 0.422431 -1.1730e-05
6:13418600 G T 1.923157 -2.5488e-05
6:13420174 A G 0.027821 3.6741e-06
6:13428041 T C 1.503888 -3.8769e-06
6:13429888 G A 0.084040 -1.6273e-05
6:13438112 G A 0.083452 1.4243e-05
6:13438399 T C 0.021759 3.1844e-06
6:13446046 C A 0.640057 -1.1793e-06
6:13454603 G A 1.124519 9.1496e-06
6:13456816 T C 0.075697 1.1262e-05
6:13457347 T C 0.048699 3.1574e-06
6:13462198 C T 1.540341 -2.8865e-06
6:13462405 A G 0.300354 -6.8084e-06
6:13464172 A C 0.032475 9.6589e-06
6:13468085 G A 0.056610 1.8867e-05
6:13471445 T C 1.825810 1.0809e-05
6:13483260 A C 0.299528 1.6383e-05
6:13487174 T C 0.042821 -3.7333e-06
6:13489554 A G 1.523185 -4.6437e-06
6:13491335 A G 0.284290 5.2436e-06
6:13491916 C T 0.073657 -2.3434e-06
6:13494003 A G 0.044303 2.2507e-05
6:13498680 C T 1.452697 2.5544e-06
6:13502868 T C 0.043055 4.6343e-06
6:13509823 G C 0.029096 9.5862e-06
6:13512039 A G 1.496445 3.4902e-06
6:13513044 A G 0.077302 -2.7560e-05
6:13513432 C T 0.108441 9.5693e-07
6:13513622 T C 0.220492 1.0398e-06
6:13514073 G A 0.058885 -1.0901e-05
6:13514297 G A 0.177634 3.0450e-06
6:13514747 G A 0.035321 -1.0749e-05
6:13516148 A C 0.060585 4.0089e-06
6:13516384 G C 0.146458 9.1717e-06
6:13517912 G A 0.076132 1.7996e-06
6:13519372 G A 1.386699 -1.7912e-06
6:13521802 T G 0.089473 -1.4246e-05
6:13529231 T C 0.047349 -4.0333e-06
6:13542802 T C 0.042800 -1.7271e-05
6:13544736 T C 1.353163 -5.7670e-06
6:13554535 A G 0.097898 -1.3660e-06
6:13554592 G C 0.061391 -7.4116e-06
6:13561029 A G 0.585942 -1.5072e-05
6:13564057 G C 1.269072 1.6648e-05
6:13566383 G A 0.057426 2.1965e-05
6:13567010 G C 1.366824 -6.4457e-07
6:13572442 T C 0.113727 -2.4117e-06
6:13587355 T C 0.027222 1.3795e-05
6:13599303 T C 0.457837 -2.8600e-04
6:13604710 T A 0.040342 -1.5705e-05
6:13604918 C T 0.041784 -1.5540e-05
6:13612078 G A 0.111552 2.9830e-05
6:13613783 G A 1.153862 -3.1096e-05
6:13623820 G A 0.056012 1.2354e-06
6:13627151 G A 0.197275 2.1455e-05
6:13628357 G A 1.522356 -2.4645e-05
6:13631555 C A 0.125035 -4.7868e-05
6:13636138 A G 0.067041 3.9061e-05
6:13640445 T C 0.108267 -1.3231e-05
6:13643835 G A 0.042549 -3.6942e-05
6:13650814 A G 0.121023 -6.1869e-06
6:13652006 T C 0.753407 -1.0114e-06
6:13657811 T C 0.042974 9.9516e-06
6:13679167 T C 0.030700 -8.5403e-06
6:13685283 T C 0.048243 -3.0412e-06
6:13705183 T C 0.320726 2.8983e-06
6:13708149 C T 0.078339 -9.6686e-06
6:13711279 G A 0.955211 2.3249e-05
6:13716170 A G 0.052143 3.5033e-05
6:13716592 G A 1.142354 1.5769e-05
6:13732267 T C 0.059320 2.0000e-05
6:13732840 T C 0.466377 5.6556e-05
6:13733992 A G 0.145033 -4.3922e-05
6:13741201 A G 0.080453 1.1743e-06
6:13744356 G A 0.093726 4.3529e-07
6:13749051 G A 0.036195 2.9494e-06
6:13749161 T A 0.247524 -3.6273e-05
6:13751732 T G 0.617908 6.3788e-06
6:13754563 C T 0.052014 3.5987e-05
6:13755516 A G 0.480052 1.3783e-05
6:13761169 T C 0.105653 3.5976e-05
6:13767716 A C 0.638038 -6.5052e-06
6:13771450 A G 0.601514 -4.3812e-06
6:13773570 T C 0.105649 4.1000e-05
6:13774155 C T 0.336338 -6.5656e-06
6:13787578 A G 0.493447 -1.7534e-06
6:13789002 G A 0.089354 -2.6388e-05
6:13792600 A G 0.466411 1.7257e-06
6:13801615 C T 0.313654 -1.7345e-05
6:13805164 C G 0.242285 6.8557e-08
6:13805189 C T 0.990297 5.9764e-06
6:13817359 C T 1.135711 6.9759e-06
6:13823934 A G 0.193464 -1.2287e-05
6:13824573 G A 0.068064 -1.9811e-05
6:13830987 T C 1.152387 -8.4026e-06
6:13834212 A G 1.057790 2.9672e-06
6:13835126 T C 0.081688 -5.4619e-06
6:13836495 T C 0.217833 -4.8257e-06
6:13836706 C T 1.127748 -1.5874e-05
6:13837671 T C 0.029150 2.7533e-06
6:13838858 T G 0.790513 1.0457e-05
6:13842072 G C 0.390000 -2.8953e-05
6:13847687 T C 0.731907 1.9681e-05
6:13854106 T C 0.040356 -7.7718e-08
6:13855082 T C 0.257278 6.0893e-07
6:13860043 C T 0.043385 4.5131e-05
6:13861333 A G 0.095763 -8.8038e-06
6:13862642 T C 0.102505 -7.2633e-06
6:13862649 A G 0.274916 -3.5479e-05
6:13868348 T C 0.039679 8.4668e-06
6:13870944 C T 0.977320 1.8831e-05
6:13873302 C T 0.102464 -7.0959e-06
6:13882458 G A 0.028749 3.0834e-06
6:13897337 C T 0.310465 -7.3054e-06
6:13897986 T C 0.601357 4.0168e-05
6:13909717 T C 0.972903 -1.1810e-05
6:13920926 T C 0.716822 1.9360e-05
6:13924160 T C 0.058120 -6.4492e-06
6:13925726 T C 0.411909 -1.1565e-05
6:13943955 T C 0.285065 1.9360e-05
6:13954294 A T 0.099965 1.0110e-05
6:13956119 G A 0.060881 3.2548e-06
6:13957762 A G 0.043011 -6.0575e-06
6:13963098 T C 0.974253 8.7897e-06
6:13977698 T C 0.087477 7.3855e-06
6:13980891 G A 0.026026 7.0724e-06
6:13984373 C T 0.143187 -3.6519e-06
6:13989964 T C 0.038768 2.4113e-05
6:13992056 G A 0.757559 -2.4051e-05
6:14004818 C T 0.075007 -9.5467e-06
6:14009291 T G 0.702556 -1.5089e-05
6:14009619 G A 0.159275 8.0976e-06
6:14016648 A G 0.035851 1.3796e-05
6:14019240 A G 0.661945 1.7858e-06
6:14019645 G A 0.082463 6.5198e-06
6:14024234 G A 0.053734 1.8598e-06
6:14030871 A G 0.026277 -2.3151e-05
6:14033856 T C 0.656380 -1.2452e-06
6:14033885 C T 0.076431 1.8159e-05
6:14034433 T C 0.151068 -5.0758e-06
6:14038791 C T 0.403287 -3.0436e-05
6:14044928 A G 0.309567 -2.1508e-05
6:14049193 T C 0.649417 -7.2322e-07
6:14056150 A G 0.084350 2.4315e-05
6:14058676 T C 0.104225 2.4027e-05
6:14060248 G A 0.088722 7.7280e-06
6:14064273 G A 0.978857 -1.6034e-05
6:14065168 C T 1.517147 -2.5617e-05
6:14071632 G A 0.811065 1.5473e-05
6:14078745 A G 0.047309 -4.6269e-07
6:14082534 T C 0.106873 1.8198e-07
6:14086264 T C 1.171130 -2.2745e-05
6:14089561 G A 0.201184 -1.8375e-05
6:14092542 G A 0.348832 -5.8790e-06
6:14093319 T C 0.470848 -2.0176e-05
6:14096658 C T 0.092428 -8.0683e-06
6:14100750 A G 0.132508 1.1979e-05
6:14106020 T C 0.080079 -7.3143e-06
6:14106221 C G 0.547776 -3.5692e-05
6:14108031 A G 0.054254 3.6499e-06
6:14109560 A G 0.434052 -2.7039e-05
6:14120421 A C 0.036229 -6.4544e-07
6:14120453 T A 0.028582 2.9269e-05
6:14126422 C T 0.559029 -3.5530e-05
6:14131416 G C 0.022833 6.4371e-06
6:14131854 G A 0.063335 2.1619e-06
6:14132241 A G 1.084129 3.4490e-06
6:14142685 A C 0.131162 5.7690e-06
6:14150230 G A 0.789650 -1.5253e-05
6:14151436 G T 0.036405 1.6773e-05
6:14155192 T C 0.089075 1.8315e-06
6:14158731 G C 0.377530 7.8449e-06
6:14162949 A G 0.163718 -5.9065e-06
6:14165205 C T 1.532742 4.5051e-05
6:14173428 A G 0.425331 1.6869e-05
6:14176988 A G 0.427245 1.6723e-05
6:14189148 G A 0.036361 8.1798e-06
6:14194384 T G 0.059208 -1.6651e-06
6:14194416 C A 0.140045 6.6285e-06
6:14199950 C T 0.075996 -1.9416e-05
6:14203502 T C 0.376381 -1.4388e-05
6:14205277 G A 1.667909 -4.6392e-05
6:14207570 A G 0.034423 -2.4770e-05
6:14218624 C T 0.021106 -8.1557e-06
6:14227001 G A 0.082979 -1.3187e-05
6:14228183 T G 0.050457 -1.3552e-05
6:14228977 C G 0.055740 3.7438e-06
6:14238900 A G 1.956050 -4.2371e-06
6:14242433 C G 0.138828 1.9191e-05
6:14244449 G A 0.054860 2.3760e-06
6:14249640 G A 0.128547 -1.7095e-05
6:14250304 G A 1.765103 3.9975e-06
6:14259968 T C 0.044980 -1.5110e-06
6:14268324 C T 1.223708 -5.2316e-06
6:14270412 A G 0.061340 -7.0609e-06
6:14270862 A G 0.041046 -3.0806e-06
6:14275210 C A 0.547405 -1.2103e-05
6:14275555 C A 0.096174 -5.0354e-06
6:14282657 A C 0.239045 -1.8374e-05
6:14285635 A G 0.145509 3.3146e-05
6:14291881 G A 0.066388 -8.6077e-06
6:14307001 A G 0.042613 7.2436e-06
6:14310129 C T 0.382208 3.0371e-05
6:14311488 C A 0.147209 1.9130e-05
6:14314883 T C 0.523566 6.4122e-05
6:14325638 T C 1.066929 -2.2708e-05
6:14327702 T C 0.048373 -1.5259e-05
6:14327890 C T 0.106819 1.4415e-05
6:14328155 C T 0.854851 1.8789e-05
6:14329647 T G 0.697854 1.1828e-05
6:14333235 G C 0.456321 2.8108e-06
6:14334854 C T 0.024156 -6.6819e-06
6:14337193 T G 0.473051 9.3867e-06
6:14338545 A G 0.040539 1.2887e-05
6:14340220 C G 0.066793 7.5320e-06
6:14343817 T C 0.038591 2.5446e-05
6:14348105 A C 0.754288 -1.6804e-05
6:14350801 C T 1.127765 -3.2691e-05
6:14351583 A G 0.062530 -2.3313e-05
6:14355492 C T 0.913964 6.7273e-06
6:14358920 C T 0.804180 3.3724e-07
6:14359572 G A 0.034515 3.0591e-06
6:14362028 T C 0.127728 1.8376e-05
6:14381433 T C 1.065858 -1.3565e-05
6:14383584 C A 0.161597 1.9298e-05
6:14390517 T C 0.023574 1.4945e-05
6:14405513 T C 0.029905 3.0307e-06
6:14409960 G A 0.052660 -1.7772e-05
6:14412074 G A 0.100108 -2.1482e-05
6:14412151 C A 0.260947 1.6142e-05
6:14425239 G T 0.442776 1.1938e-05
6:14426867 A G 0.026396 -1.1049e-05
6:14427384 A G 0.090714 -7.7610e-06
6:14451276 C T 1.812071 -1.9663e-05
6:14458263 T C 0.072287 -9.2023e-06
6:14459629 C T 0.123434 -9.8027e-06
6:14465620 C T 0.071461 -1.3496e-05
6:14466154 C T 0.816148 3.6886e-06
6:14486578 T C 0.098945 -9.9623e-06
6:14501270 G A 0.822121 -1.6978e-06
6:14506419 C A 1.962116 -3.3226e-06
6:14508714 C T 0.041182 -4.9233e-05
6:14517033 A G 0.143116 1.2070e-05
6:14524529 A G 0.035222 1.2118e-05
6:14525006 A G 0.336049 1.0274e-05
6:14527625 T C 0.060772 4.7109e-06
6:14531989 C T 0.348693 8.6865e-06
6:14536767 A G 0.119262 -2.5454e-05
6:14551593 C T 0.225058 2.8260e-05
6:14551687 C T 0.044725 -5.7052e-06
6:14559080 A C 0.455464 -1.0424e-05
6:14560233 G A 0.118273 -1.8328e-05
6:14574161 A G 0.110851 -2.1717e-05
6:14580385 T C 0.043406 -6.2971e-06
6:14582055 T C 0.048237 1.1260e-05
6:14584208 C T 0.303461 -2.3777e-06
6:14587003 G A 1.298515 -1.7026e-06
6:14594217 A G 0.069904 -1.9627e-05
6:14596365 G A 1.625278 -5.1797e-06
6:14598820 C T 0.410617 4.8186e-05
6:14599084 C T 0.191821 2.1194e-05
6:14599142 G C 0.083595 -9.2527e-06
6:14599471 A G 0.082102 1.5020e-06
6:14599737 C T 0.119902 -2.0671e-05
6:14603738 C T 0.092509 9.7012e-06
6:14615057 T C 0.239127 -1.3325e-06
6:14615332 G A 0.044381 4.1258e-06
6:14617592 A G 0.032747 5.6750e-06
6:14619148 C T 0.206699 3.0983e-05
6:14621293 T C 0.096664 -7.3644e-07
6:14624986 A C 1.687720 1.2415e-05
6:14625569 C T 1.508739 4.4946e-06
6:14640599 A G 0.246936 5.2699e-06
6:14642101 A G 0.569661 4.9968e-06
6:14649283 T C 0.870035 -2.2355e-05
6:14650274 T G 0.071920 1.8122e-06
6:14653169 A G 0.880982 6.5216e-06
6:14657861 G A 0.045449 6.6702e-06
6:14662922 C T 0.048529 1.5469e-05
6:14663049 T G 0.075551 1.4990e-05
6:14663938 A G 0.027175 -1.7649e-05
6:14665413 A G 0.345252 3.5106e-06
6:14666198 C T 0.769036 2.7335e-06
6:14671159 T C 1.966760 1.0781e-05
6:14671614 G A 0.456181 -6.1959e-06
6:14680107 C T 1.975882 -5.4719e-06
6:14681975 T C 0.071869 1.2060e-05
6:14683133 T G 0.261773 6.3449e-06
6:14684913 C A 0.046785 1.5570e-05
6:14693952 C T 1.733019 -8.9550e-06
6:14695783 T C 0.130465 2.3726e-06
6:14702667 T C 0.454400 -5.0779e-06
6:14703223 T C 0.385492 -1.9271e-05
6:14704591 G T 0.741117 -1.7973e-05
6:14704668 C T 0.252835 7.5526e-06
6:14705475 G A 0.069611 9.5633e-06
6:14712493 T C 1.448695 -3.4085e-06
6:14713138 T G 0.025529 1.9176e-05
6:14716037 T C 1.616735 5.1629e-05
6:14717840 A C 0.021313 -1.2039e-05
6:14719496 A G 1.611040 2.7195e-05
6:14720800 C T 0.028898 -1.4656e-06
6:14724910 C T 0.376462 -2.3594e-05
6:14725018 T G 0.052548 -1.1758e-05
6:14728872 G A 0.052636 1.7292e-06
6:14730892 T C 0.059222 -4.3323e-06
6:14733033 C T 0.371621 -2.4692e-05
6:14736650 C T 1.668140 -1.5513e-05
6:14739809 A G 0.130638 2.4759e-05
6:14742228 G T 0.041855 -5.8408e-06
6:14742484 C T 1.795361 9.2424e-06
6:14742507 G A 1.795334 7.0164e-06
6:14756407 C T 0.044062 -2.9077e-05
6:14757243 C T 0.120231 2.2689e-05
6:14758304 T C 0.059188 -3.6950e-06
6:14763162 A G 1.695373 2.4259e-05
6:14765431 A G 0.069628 2.8593e-05
6:14766630 T C 0.091720 -1.8215e-05
6:14767419 A G 1.707071 3.2454e-06
6:14767912 T C 1.443214 9.7224e-06
6:14772668 C T 0.136425 -3.1110e-05
6:14778082 C T 0.040308 7.5827e-06
6:14781758 T C 0.179062 -1.0291e-05
6:14787728 G T 0.235268 -1.2947e-05
6:14792476 C A 0.181846 -2.5861e-05
6:14793092 A G 0.142827 -4.8350e-06
6:14793507 T C 0.032207 7.5569e-06
6:14801077 G A 0.053408 -6.1580e-06
6:14805569 A G 0.035831 -1.6068e-05
6:14808811 G A 0.642478 -3.6716e-07
6:14814367 T C 0.388392 2.1918e-06
6:14821871 T C 1.725896 1.0196e-05
6:14831980 T G 0.112031 -1.8876e-05
6:14832101 A G 0.617857 -2.3437e-05
6:14844740 C G 1.708853 -4.6959e-06
6:14856357 T G 0.915426 -1.7027e-05
6:14859540 C T 0.182975 1.3335e-05
6:14869412 A G 0.025104 1.6530e-05
6:14869699 T C 0.025529 -9.7404e-06
6:14874767 A G 0.084231 1.9215e-05
6:14881729 C T 0.150520 -2.5900e-06
6:14883070 A G 0.067497 -2.6818e-06
6:14904639 C T 0.043069 -4.3944e-06
6:14906120 C A 0.221699 1.7509e-06
6:14908749 T C 0.512183 -1.3477e-05
6:14913060 T C 0.073086 -2.4123e-05
6:14918945 C T 0.391313 -1.0963e-05
6:14926320 G A 0.416441 -3.3729e-06
6:14935466 A G 0.352511 -4.9108e-06
6:14945431 A G 0.032186 2.4646e-05
6:14946025 A G 1.535217 2.9457e-05
6:14947256 T C 0.302132 -2.8269e-05
6:14949150 G A 0.144635 3.1195e-05
6:14950198 A G 0.028898 3.4750e-06
6:14954461 C T 0.470624 -8.6726e-06
6:14957782 C A 0.080889 -6.9476e-07
6:14964884 A G 1.911710 -1.5780e-06
6:14977563 T C 1.545107 4.3363e-05
6:14982161 C T 0.994118 2.6021e-05
6:14984316 G T 0.043882 -1.8881e-05
6:14986070 A G 0.025210 6.6699e-06
6:14991430 A C 0.038044 -1.5030e-05
6:14991919 T C 0.090561 -1.1206e-05
6:15001664 G A 1.020535 3.6137e-05
6:15008189 A G 0.023931 -1.3346e-05
6:15012899 C T 0.246348 -1.4940e-06
6:15014891 C G 0.890842 2.8370e-05
6:15017691 T C 0.374450 -2.9235e-05
6:15024245 A G 0.052242 1.8788e-05
6:15024760 T C 0.085135 -9.6251e-06
6:15027286 C T 1.187317 3.5189e-06
6:15028425 G T 0.087681 -4.4450e-06
6:15037252 T C 0.875607 2.5634e-05
6:15041943 A G 0.491795 1.0501e-05
6:15044804 C T 0.997610 2.8192e-05
6:15049550 A G 0.184668 -2.0806e-05
6:15062971 T C 0.331646 -1.8095e-05
6:15063444 C T 0.569477 -1.1547e-05
6:15065843 T G 0.406541 -4.8127e-06
6:15066103 T C 0.081028 -2.0818e-07
6:15066593 G A 1.682933 -1.3070e-05
6:15066724 C T 0.891807 4.9948e-06
6:15067032 G A 0.135840 3.5903e-05
6:15067521 T C 0.654653 -4.7979e-06
6:15067667 C T 0.230732 4.9552e-06
6:15069228 G T 1.943413 2.1188e-05
6:15081230 A G 0.047815 8.1216e-06
6:15089151 C T 0.805687 -1.0965e-06
6:15094935 A G 0.078359 -3.4904e-05
6:15112321 C T 0.185838 2.5881e-05
6:15127704 C A 0.206634 3.3375e-07
6:15129463 G A 0.143510 7.9080e-06
6:15133366 G A 1.444744 -4.5626e-06
6:15135772 A G 0.072930 -5.5252e-06
6:15138850 T C 0.056053 -9.3120e-06
6:15138938 C A 0.426827 -2.3152e-05
6:15157289 G A 0.309346 -2.9229e-05
6:15160774 A G 0.364318 -1.8008e-05
6:15166191 T C 0.117984 2.1431e-06
6:15171094 G A 0.093346 -4.6387e-06
6:15171113 T C 0.054605 1.9396e-06
6:15172186 A G 0.059847 -1.7200e-05
6:15191842 T C 0.141371 -7.9126e-06
6:15194250 G A 0.394451 2.9178e-05
6:15202161 G A 0.061435 1.7657e-05
6:15204855 A C 0.056685 -1.0151e-05
6:15205861 A G 0.033747 3.0499e-06
6:15207560 T C 0.073732 1.2805e-06
6:15209194 A G 0.042685 9.7886e-06
6:15210488 C G 0.025454 1.1253e-05
6:15218671 C A 0.469413 1.8488e-05
6:15242005 A G 0.114849 -3.0991e-05
6:15243052 T C 0.591433 6.1829e-06
6:15244249 T C 0.200593 4.8286e-06
6:15246896 A C 0.291698 -4.1131e-05
6:15247332 C G 0.059497 1.4616e-05
6:15252696 T C 0.136530 -5.7689e-06
6:15252758 G A 0.269711 1.6850e-05
6:15253012 C T 0.063570 1.3887e-06
6:15253167 A G 0.186589 -1.4654e-05
6:15255911 T G 0.092390 5.0106e-06
6:15257945 G A 0.174180 -2.2606e-05
6:15259300 A G 0.076040 -6.3441e-06
6:15260506 T C 0.030262 1.3744e-05
6:15269455 A G 0.179779 1.4198e-05
6:15275305 G A 0.969912 -1.0122e-05
6:15283550 C G 0.224919 3.5019e-06
6:15296993 T C 0.120180 -4.8292e-06
6:15300772 T C 0.051164 2.6671e-06
6:15301954 A G 0.709261 -1.6423e-05
6:15305479 A G 0.076615 1.0164e-06
6:15316259 T C 0.132624 -1.6171e-05
6:15320324 G A 0.176498 2.7327e-06
6:15329042 T C 0.044728 2.5010e-05
6:15334789 C T 1.744398 1.7569e-05
6:15358786 C T 0.095062 1.5709e-05
6:15365714 T C 0.061765 4.4350e-06
6:15366460 T G 0.097619 -3.7708e-05
6:15367851 A G 0.034913 9.8100e-06
6:15374428 C T 0.109875 -6.0989e-05
6:15375365 C T 0.029830 1.3035e-06
6:15381983 G A 0.053945 2.7496e-05
6:15385454 C A 1.047893 -1.0248e-05
6:15398879 T C 0.823250 -9.8520e-06
6:15401909 G C 0.260712 4.7640e-05
6:15403344 G A 0.105456 8.5377e-07
6:15425497 G A 0.725563 -3.9293e-06
6:15430608 A G 0.082153 1.3753e-05
6:15441185 G A 0.033492 -2.9243e-06
6:15441643 C T 0.247340 -2.5458e-06
6:15447181 A G 0.077853 -2.3260e-05
6:15463228 G T 0.044279 -3.0212e-05
6:15475704 T C 1.217599 7.6342e-06
6:15480898 T C 1.519823 1.1700e-05
6:15496930 T C 0.029854 8.4278e-06
6:15501726 A G 0.310241 2.3071e-06
6:15503919 A C 1.350797 1.9106e-05
6:15513482 A G 1.523270 1.7397e-05
6:15516633 A G 0.072063 2.5282e-05
6:15523448 A G 0.109777 -3.1292e-06
6:15524679 A G 0.041281 -1.6933e-06
6:15524698 C T 0.088657 -8.5122e-06
6:15525157 T C 0.270150 8.7158e-06
6:15525176 T C 0.046516 -1.9581e-05
6:15525604 T G 0.027964 2.2065e-05
6:15528206 C T 0.054016 6.1987e-06
6:15533840 A G 0.040312 -2.4967e-06
6:15540177 T C 0.084401 -1.6012e-06
6:15550949 G C 0.074409 -5.4398e-06
6:15552920 C A 0.125943 -3.9030e-05
6:15563831 C T 0.106686 -3.8531e-06
6:15598513 C T 0.097031 2.3144e-05
6:15598880 T C 0.085577 1.0283e-05
6:15620855 G C 1.058970 1.8082e-06
6:15623407 A G 0.469315 2.7205e-06
6:15624586 A C 0.186229 -2.4402e-05
6:15626691 G A 0.030581 -6.5906e-06
6:15628102 C T 0.239137 -6.2479e-06
6:15660871 C T 1.264758 -6.0007e-06
6:15665209 T A 1.126769 -9.9148e-06
6:15684445 T C 0.502953 -2.4573e-05
6:15687305 A C 0.637103 5.1753e-07
6:15694811 A G 1.037187 3.3030e-06
6:15703296 T C 1.147036 3.1853e-06
6:15722102 G A 0.034590 1.2409e-05
6:15733655 T C 0.130730 1.1045e-05
6:15734884 A G 0.070604 1.7980e-05
6:15735285 A C 0.031972 2.3501e-05
6:15736433 A G 0.076850 -9.7929e-06
6:15743433 G T 1.624677 -9.4934e-06
6:15747233 T C 0.025369 1.1494e-05
6:15756006 A C 0.723591 1.1151e-05
6:15757982 T C 0.041491 -1.2897e-05
6:15758346 G C 0.041053 -6.7805e-06
6:15766186 A G 1.973073 2.9602e-05
6:15769508 T C 1.167921 -3.6658e-06
6:15769538 A G 1.142796 -1.1066e-05
6:15773083 G A 1.628433 -9.6117e-06
6:15780845 A G 0.043385 7.3606e-06
6:15788497 T C 0.022286 -4.1929e-06
6:15797687 A G 0.181309 3.6170e-06
6:15801889 A G 0.382745 -3.8040e-06
6:15803550 G A 1.953834 2.3023e-05
6:15803741 A C 1.154417 -9.1780e-06
6:15805428 A C 0.058742 -1.7642e-06
6:15811775 T G 0.066970 1.2002e-05
6:15819270 A G 0.288366 -2.5464e-05
6:15819385 T C 1.162209 3.3691e-06
6:15819455 G T 0.855253 2.2349e-05
6:15820237 T C 0.020940 7.1999e-07
6:15821380 A C 0.029891 9.0175e-06
6:15830255 G A 0.562667 2.5015e-05
6:15830453 G A 0.801372 3.4129e-06
6:15830542 A G 0.238219 -2.5100e-05
6:15834753 C T 0.155396 -1.3455e-05
6:15838644 A G 0.136476 4.8971e-06
6:15849887 A G 0.033730 5.4919e-06
6:15850845 T A 0.187255 1.3565e-05
6:15852965 G A 1.597230 2.1272e-05
6:15857309 C T 0.102406 -4.6557e-05
6:15864761 G T 0.118929 7.5214e-06
6:15865566 G A 0.020317 -7.8111e-06
6:15870778 C T 0.742140 -5.7439e-06
6:15873854 A G 1.378461 8.3946e-06
6:15874151 C T 0.021990 1.4676e-05
6:15876770 G A 0.056338 -4.8258e-06
6:15879121 C T 0.081990 5.0654e-06
6:15880753 A G 0.038088 6.5691e-06
6:15887076 T C 1.951546 1.2682e-05
6:15887560 C T 1.840130 5.8134e-06
6:15894493 T G 0.195235 1.7716e-05
6:15897645 T C 0.070788 6.5915e-06
6:15910420 G C 0.114248 -2.3123e-05
6:15920550 T C 0.037503 -2.2024e-06
6:15922523 C T 0.125113 -4.1244e-06
6:15931538 C T 0.738122 1.2595e-05
6:15943062 A T 0.035508 1.3808e-06
6:15943934 T C 0.038041 1.1778e-05
6:15948873 A G 0.100608 -3.4100e-06
6:15955687 A C 1.840538 -3.7663e-05
6:15963661 C T 0.026604 -1.2380e-05
6:15965836 A G 0.115268 -9.2023e-07
6:15966535 A G 0.818670 -9.7764e-06
6:15969582 G A 0.150180 -1.6658e-05
6:15972131 C T 1.968093 -4.2948e-06
6:15974931 G A 0.821469 -3.3758e-06
6:15976991 T G 0.798336 -1.4808e-05
6:15981550 A G 0.026175 1.5585e-06
6:15981754 T C 0.029303 3.9670e-06
6:15992363 T C 0.063485 2.2747e-05
6:15998377 A G 0.029660 4.4890e-06
6:15998406 A T 0.213318 -7.3707e-06
6:15999438 T C 1.656016 7.2283e-06
6:16001457 T C 0.226415 -8.7255e-06
6:16003164 T C 0.059422 -7.7480e-06
6:16003716 T C 0.067687 -7.2664e-06
6:16008602 C T 0.718848 -2.0362e-05
6:16017042 G A 0.782088 5.4562e-07
6:16019115 C T 1.894925 -6.5503e-07
6:16024400 T C 0.763913 -1.8865e-05
6:16025535 T C 0.348193 2.1555e-05
6:16028261 G T 0.045537 -7.9897e-06
6:16031163 G T 0.196976 1.1439e-05
6:16036102 G A 0.927370 7.1898e-06
6:16048116 A G 0.035933 -1.3480e-05
6:16051721 T C 0.817263 -1.4244e-05
6:16058639 A C 0.046418 -3.0659e-06
6:16059645 G A 0.716577 -8.3179e-06
6:16060200 C T 1.290814 9.6241e-06
6:16062683 A G 0.048206 -4.4079e-06
6:16063457 C T 0.196999 7.6654e-06
6:16068024 G A 1.083653 6.6129e-06
6:16068570 C T 0.044867 2.9804e-06
6:16070094 G A 0.021364 -1.5535e-05
6:16072203 A G 1.000785 1.3341e-05
6:16078812 T C 0.045972 -6.7782e-06
6:16081474 T G 0.640142 -1.9527e-06
6:16083413 A G 1.657148 -2.6036e-06
6:16086250 C T 0.701564 -7.8036e-06
6:16092944 C G 0.242258 -1.3474e-06
6:16096128 T C 0.021653 4.2393e-07
6:16096596 T C 1.007826 2.8621e-06
6:16098388 A G 0.039921 -2.0121e-06
6:16104631 A G 0.829795 3.6754e-06
6:16108431 T C 0.942070 2.8082e-06
6:16115795 G T 0.205288 1.6765e-05
6:16116748 A G 0.315582 -7.9791e-06
6:16126970 G A 0.128707 -1.8804e-05
6:16127173 G A 0.172133 1.1162e-05
6:16127407 T C 0.404827 -8.4015e-07
6:16133732 T G 0.055740 1.0451e-06
6:16133820 G C 0.408366 1.2324e-05
6:16142997 G T 0.417002 -1.2055e-05
6:16143390 C A 0.038704 -5.7858e-06
6:16144234 A G 0.040845 8.8187e-06
6:16144614 C T 0.613121 -6.0804e-06
6:16145325 G A 0.924714 -1.1128e-06
6:16148744 A G 0.612675 -5.5381e-06
6:16150251 C G 0.062744 -6.2561e-06
6:16152543 T C 0.400462 -2.3726e-05
6:16154141 T G 0.053058 1.1490e-05
6:16161425 G A 0.387406 1.2374e-05
6:16176210 G C 0.105483 1.7532e-06
6:16181790 A G 0.023027 -4.6454e-06
6:16190386 A G 0.335668 -6.1286e-06
6:16197194 A G 0.520462 -3.9616e-06
6:16199281 G T 0.033308 -1.8499e-06
6:16200774 C T 0.064729 1.6415e-05
6:16210431 G T 0.079325 -1.3627e-05
6:16213460 T C 0.212808 -3.0477e-06
6:16217590 C T 0.362958 -2.0869e-05
6:16218474 C T 0.060180 -1.6572e-05
6:16223119 A C 0.055686 4.5163e-06
6:16226667 T C 0.037065 -3.0492e-05
6:16236915 A G 0.036691 7.2466e-06
6:16240053 A G 0.115145 -2.2170e-05
6:16240903 A G 0.340343 -1.3991e-05
6:16245381 G A 0.028542 5.7470e-06
6:16254095 C T 0.756491 -3.1695e-05
6:16273226 G A 0.187585 1.6913e-05
6:16274779 A C 0.027481 -2.2264e-06
6:16275204 C A 0.064563 -2.9938e-05
6:16277858 G A 0.067565 -2.8768e-05
6:16278390 G A 0.744925 -2.2688e-05
6:16281187 T C 0.525919 -2.8443e-05
6:16289452 G C 0.047353 5.9565e-07
6:16290761 A T 0.762590 -2.3151e-05
6:16295861 C T 0.323503 9.1675e-06
6:16306202 G A 0.772283 3.4007e-05
6:16306751 A G 0.386420 4.1935e-05
6:16307295 G C 0.578874 4.5776e-05
6:16310644 G A 0.043504 -1.2508e-05
6:16315658 A G 1.210153 -3.0649e-06
6:16321827 T C 0.332373 -4.0569e-05
6:16324322 G A 0.809732 3.0314e-05
6:16326294 C T 0.389817 -3.0001e-05
6:16327330 C T 0.418311 -3.6123e-05
6:16327615 G A 1.372393 1.7386e-05
6:16329255 C A 0.054904 5.8609e-06
6:16338221 C T 1.354411 1.7558e-05
6:16338904 G A 0.135208 1.9246e-06
6:16343056 G A 0.108675 1.8581e-05
6:16345398 C A 0.823617 4.3962e-05
6:16349847 C T 0.052262 1.1964e-05
6:16351420 C T 0.134208 -2.5397e-05
6:16362965 G A 1.505499 1.7640e-05
6:16366662 A G 0.025998 4.9103e-06
6:16372858 T C 0.085424 7.6015e-06
6:16374609 G A 0.066123 -4.8045e-06
6:16376624 T C 0.462318 1.4402e-05
6:16376950 C T 1.584712 1.5806e-05
6:16384665 T C 0.494514 2.5398e-06
6:16386689 C T 0.265373 1.7671e-05
6:16387521 C T 0.060177 5.1659e-06
6:16391928 A G 0.172164 3.0228e-05
6:16392159 T C 0.264125 1.9076e-05
6:16398318 A G 0.134439 1.3195e-05
6:16399557 T C 0.662955 -1.4817e-05
6:16399590 A G 0.516685 9.0160e-06
6:16399841 T C 0.168978 1.3195e-05
6:16401510 C T 0.028766 -2.3352e-05
6:16401797 A G 0.037694 3.9252e-06
6:16404209 A G 0.040183 -2.3998e-05
6:16404530 G A 0.176906 -1.2436e-05
6:16405185 T C 0.294159 -6.1365e-06
6:16405231 A G 1.959624 -1.9163e-06
6:16410186 A G 0.611322 1.1870e-05
6:16411068 A G 0.315269 -3.4449e-06
6:16412749 T C 0.031673 -1.2125e-07
6:16414510 C A 0.243206 1.4668e-05
6:16414553 A G 0.286972 -6.9659e-06
6:16418331 C G 0.297597 -1.4502e-05
6:16420522 A G 0.294873 1.8728e-05
6:16421122 C G 0.294935 -1.8707e-05
6:16423336 A C 0.062234 -1.2144e-07
6:16424530 A G 0.158105 -9.4642e-06
6:16425403 C A 1.219639 -1.2414e-05
6:16427264 C T 0.495181 1.3146e-05
6:16429116 A G 0.051800 8.0373e-06
6:16438650 G T 0.031132 4.6927e-06
6:16439100 A G 0.763525 1.0595e-05
6:16441704 G A 1.103480 1.0525e-05
6:16449125 A C 0.865544 1.4269e-05
6:16449540 C T 0.067401 1.1062e-05
6:16452491 A C 0.154767 5.3323e-06
6:16456512 C T 0.677234 1.6443e-05
6:16459641 T C 0.046703 -1.9339e-05
6:16461576 T C 0.043212 6.8862e-06
6:16477111 C T 0.402049 1.4295e-05
6:16478072 T C 0.980618 -7.6618e-06
6:16480011 A G 0.040233 -4.6931e-06
6:16487125 T C 0.097164 -1.9176e-05
6:16488433 T C 0.058735 -3.7085e-06
6:16490848 G C 0.322575 1.9091e-05
6:16491873 T C 1.783601 1.5879e-05
6:16493362 G T 1.036864 -8.4345e-06
6:16493863 A G 1.255017 9.3503e-07
6:16494994 A G 0.033485 -3.4579e-05
6:16496509 A G 0.072086 -1.2093e-05
6:16496803 G C 0.042352 -4.8444e-06
6:16497883 G A 0.707976 2.2103e-05
6:16508441 T C 0.327474 1.9516e-05
6:16516049 C G 0.312247 5.9295e-06
6:16520065 G A 0.186181 -9.3064e-06
6:16521023 A G 0.172031 -8.0316e-06
6:16522874 A G 0.042355 -1.8428e-05
6:16524359 C T 0.685928 6.1677e-05
6:16524471 G A 1.232153 5.7832e-05
6:16526146 T C 0.038435 -1.9308e-06
6:16543263 G A 0.170504 -1.0798e-06
6:16545951 T C 0.251951 1.6919e-05
6:16547628 T C 0.079743 -2.0673e-05
6:16550913 G T 0.230841 1.3059e-05
6:16552128 G T 0.035970 -6.3174e-06
6:16553452 T C 0.168329 1.7135e-05
6:16553666 T C 0.051579 7.1659e-06
6:16554430 G A 0.024747 1.2177e-05
6:16559215 C T 0.141463 -2.9457e-05
6:16560159 C T 0.977769 1.6173e-05
6:16563501 G A 0.467703 -1.9633e-05
6:16568173 G C 1.135789 1.7997e-05
6:16577468 A G 0.542962 -4.4470e-06
6:16578180 A G 0.051293 -1.5620e-05
6:16583147 G T 0.154046 3.3915e-05
6:16586676 C T 0.129115 3.6343e-05
6:16595948 A G 1.429945 2.4277e-06
6:16599180 A G 0.037303 3.8460e-06
6:16599602 A G 0.063441 3.5871e-05
6:16603932 A G 0.048335 1.4718e-05
6:16605411 T C 1.478488 -1.9055e-06
6:16607734 C T 0.087634 -3.7397e-05
6:16608943 C T 0.021742 -1.7886e-09
6:16619193 C G 0.634475 2.2876e-05
6:16621532 T C 1.950944 2.1593e-05
6:16622199 C T 0.071587 -5.0456e-06
6:16626066 A G 0.321977 4.9588e-06
6:16632806 G T 0.056797 8.2174e-06
6:16633925 G A 0.111201 1.8881e-05
6:16633968 C A 1.219302 8.2512e-06
6:16645228 G A 0.028508 -1.2536e-05
6:16645643 T C 0.401274 -1.0547e-05
6:16658619 G A 0.056556 3.2466e-05
6:16663101 G A 1.192389 3.4288e-05
6:16669236 A G 0.028110 3.8611e-06
6:16673629 G A 0.349403 2.1344e-05
6:16675228 T C 0.044779 3.7859e-06
6:16682920 G A 0.710862 1.0871e-05
6:16693086 C T 0.434117 -9.1792e-06
6:16694177 C T 0.258726 -4.6768e-05
6:16701334 A G 0.113666 -1.2526e-05
6:16703739 G A 0.780235 -2.1229e-06
6:16705542 G T 1.031839 -6.0769e-05
6:16705651 T G 1.652287 -6.0218e-05
6:16708459 C G 0.182587 1.7855e-05
6:16712608 G A 1.017064 9.0501e-06
6:16716279 T C 0.039380 -4.0495e-07
6:16719673 T C 0.022867 1.4828e-06
6:16724881 C T 0.578364 3.7821e-06
6:16729433 T C 0.106312 1.4175e-05
6:16731227 A G 1.190438 8.7775e-06
6:16737046 A G 0.241098 -2.3577e-05
6:16741316 G A 0.059422 3.2673e-06
6:16742033 T C 0.602649 -8.0229e-06
6:16743770 A G 0.038642 -2.8900e-05
6:16746100 A C 0.054951 -1.9438e-05
6:16752379 C T 1.118331 -1.1242e-05
6:16752793 C T 0.135554 -2.9734e-06
6:16756227 T C 0.028072 4.4677e-05
6:16758112 C T 1.154233 5.7625e-07
6:16759395 A G 0.123342 1.3946e-05
6:16765502 T C 0.116087 5.2678e-06
6:16769728 A G 1.260437 -8.2650e-06
6:16770073 C G 0.581597 -6.5063e-06
6:16771780 A G 1.340791 8.1768e-06
6:16772252 T C 1.357702 4.9936e-06
6:16773382 T C 0.590029 -7.9751e-06
6:16776326 T C 0.476999 -1.8649e-06
6:16776746 T C 0.048413 -1.9562e-05
6:16779633 T C 1.021157 -1.7943e-05
6:16792224 T C 0.146447 -2.0749e-06
6:16793870 A C 0.599820 3.5218e-05
6:16795564 T C 0.810752 -1.8998e-05
6:16797627 G C 0.024424 -3.5687e-06
6:16798261 T C 0.044827 -1.1016e-05
6:16800444 C T 1.917870 -1.6042e-05
6:16800917 C T 0.071434 -2.2058e-05
6:16806220 T G 0.478658 -2.6708e-05
6:16806341 T C 1.684592 1.5077e-05
6:16807092 G A 0.438455 6.0211e-05
6:16808550 G C 0.217269 2.0903e-07
6:16809107 G T 0.226061 2.3021e-05
6:16814304 A C 0.524049 3.7990e-06
6:16814646 G A 0.682555 -1.9269e-06
6:16816622 T C 0.027294 -2.5892e-06
6:16816674 A G 0.074901 -4.5107e-06
6:16823187 T C 0.149993 2.8273e-06
6:16832316 G T 0.154107 -1.1867e-06
6:16832605 C T 0.054557 -5.7922e-08
6:16832649 C T 0.043926 7.8706e-06
6:16833699 C T 0.154896 -1.0051e-05
6:16836322 C T 1.752792 2.1509e-05
6:16838048 A C 0.058987 1.7426e-05
6:16844863 T C 0.023180 7.8708e-06
6:16846256 T C 0.056362 2.6313e-05
6:16850110 G C 0.117627 1.9214e-06
6:16852418 G A 0.068792 -7.4235e-06
6:16856088 G A 0.318968 9.4268e-06
6:16856171 T C 0.045789 2.0415e-05
6:16859852 A G 0.035882 1.1297e-05
6:16869138 G A 0.135680 -1.8757e-06
6:16874250 A G 0.216786 -6.2564e-07
6:16881844 C A 0.051174 4.1647e-06
6:16882702 T G 0.461543 -6.9390e-07
6:16894167 T C 0.071814 5.0103e-06
6:16899120 A G 1.329902 3.3649e-06
6:16899190 G A 0.136516 1.3812e-05
6:16900535 A G 0.052527 -8.3293e-06
6:16900872 A G 0.862790 -7.0301e-06
6:16903712 T C 0.707969 -1.6215e-05
6:16908497 A C 0.037534 8.2703e-06
6:16909994 G A 0.167519 8.2161e-07
6:16912514 G A 0.096205 -2.2975e-05
6:16916380 T C 0.052527 -1.6824e-05
6:16921131 A C 1.550642 1.3259e-05
6:16921147 G A 0.641254 -1.4403e-05
6:16923618 A C 0.096031 2.7233e-05
6:16925960 C T 0.462614 -1.2477e-05
6:16925993 A G 0.063577 -1.6131e-05
6:16932157 A G 0.122941 -4.3740e-06
6:16948451 A G 0.475013 -2.4350e-05
6:16952676 A G 1.464946 -1.2533e-05
6:16954142 A G 0.643654 -1.3996e-05
6:16955561 A C 0.136159 1.7284e-05
6:16960978 A G 0.364308 4.2995e-05
6:16962420 A G 0.032784 2.1102e-05
6:16969777 A G 0.062489 8.0037e-06
6:16978085 C T 0.406058 -4.8926e-05
6:16991655 C T 0.068044 -1.2023e-05
6:16992933 T C 0.092995 1.4221e-05
6:17015485 G T 0.274913 2.2948e-05
6:17015638 A G 0.621488 -9.2201e-06
6:17019751 A G 1.764732 -6.1100e-06
6:17019973 A G 0.034192 1.0357e-05
6:17022123 G A 0.036375 -1.3692e-05
6:17026277 A G 0.122023 -2.3927e-05
6:17030394 A G 0.463229 -8.3325e-05
6:17034315 T C 0.851853 -3.6418e-05
6:17047317 G A 1.701662 -9.8185e-06
6:17048176 A G 0.190931 5.2243e-05
6:17054240 T C 1.438254 1.9918e-05
6:17060744 T C 0.248762 1.0617e-04
6:17067146 A G 0.178596 1.0646e-05
6:17080623 C T 1.790088 -8.5203e-05
6:17080712 A G 0.334366 -1.1425e-05
6:17083865 G A 1.980165 2.9069e-06
6:17091294 C T 0.573258 -2.2437e-05
6:17092537 T C 0.052361 -1.9658e-05
6:17096314 G C 0.032278 1.2979e-05
6:17104432 C A 0.441154 1.0146e-04
6:17107550 G T 1.903095 -2.3808e-05
6:17113320 C A 0.429874 2.7581e-05
6:17132311 T C 0.036198 1.8432e-06
6:17167392 G A 0.024424 9.0387e-07
6:17170329 G A 0.180643 3.5835e-06
6:17173376 A G 1.750688 1.5836e-05
6:17185863 T C 0.392557 7.0836e-08
6:17192800 C T 0.560549 2.0439e-05
6:17201514 T C 0.033777 -6.0691e-06
6:17207917 C T 0.094780 1.8969e-05
6:17208327 C T 0.058283 1.1514e-05
6:17224079 T C 0.086485 2.3017e-05
6:17226085 A G 1.213006 -2.4410e-05
6:17230446 A G 0.068717 1.9620e-05
6:17233891 T G 0.186453 -1.8526e-05
6:17237051 C T 0.355309 -3.0613e-06
6:17237650 T G 0.118854 -3.1180e-05
6:17241154 C T 0.880112 -3.5784e-05
6:17250362 T C 0.193035 7.9397e-06
6:17256093 C G 0.071046 -4.4790e-07
6:17263913 C T 0.183155 -4.1021e-07
6:17266749 G A 0.037894 5.4901e-06
6:17268270 A G 0.166887 -1.2257e-05
6:17277198 G A 0.488799 -8.3690e-06
6:17278010 T C 0.520479 -2.9779e-05
6:17278707 G A 1.199831 -3.8581e-05
6:17278900 A C 0.238168 1.2815e-05
6:17290535 C T 0.863640 1.3400e-05
6:17295417 A G 0.040403 6.7995e-06
6:17299385 A C 0.047785 -1.1235e-05
6:17301368 A C 0.061482 -2.5585e-05
6:17302983 T C 0.377917 -2.6339e-06
6:17310325 A G 0.274029 9.7009e-06
6:17311846 A G 0.573907 6.8895e-06
6:17315954 C T 0.783747 -9.5043e-07
6:17317176 T C 0.859608 1.2299e-05
6:17318351 C T 0.022996 4.8021e-06
6:17319592 A G 0.065311 2.7869e-05
6:17324101 T C 0.065086 -1.6313e-05
6:17325881 A C 0.034189 9.1926e-06
6:17325940 A G 0.353731 5.2043e-06
6:17327182 G A 0.081528 -1.2195e-05
6:17330001 A G 0.448505 1.9277e-07
6:17336209 C T 0.852427 6.1020e-06
6:17337292 T C 0.155134 -4.2682e-06
6:17343655 G A 1.311546 2.6960e-06
6:17346894 A C 0.127065 2.7661e-05
6:17353962 G A 0.251988 -1.8174e-06
6:17357120 C A 0.050984 -1.1148e-05
6:17364146 C A 1.108118 7.2794e-06
6:17373351 A C 0.089878 -2.8908e-06
6:17386944 G C 0.031125 -7.8158e-06
6:17387077 G A 0.317673 -6.2882e-05
6:17388005 C T 1.642169 -2.4021e-06
6:17388729 T C 0.874363 7.3031e-07
6:17393525 G T 0.638939 -2.4988e-06
6:17394768 A G 0.591807 -2.0872e-06
6:17398530 G A 1.605794 -2.9081e-06
6:17405106 C T 0.044728 2.2662e-05
6:17415535 C A 0.042168 1.1863e-05
6:17427865 A G 0.199196 -3.1611e-05
6:17431157 G A 0.056087 -3.0680e-05
6:17431886 C G 0.843540 -3.4041e-05
6:17442059 A G 1.108920 1.4504e-05
6:17458261 G C 0.049070 4.3321e-06
6:17458773 A G 0.073535 -3.2554e-05
6:17466909 C T 1.091258 2.6535e-06
6:17467343 T C 0.113438 7.1033e-05
6:17469321 G A 0.053619 -3.9781e-06
6:17470277 C A 0.055553 -4.8328e-06
6:17477497 C G 0.140069 -2.3085e-05
6:17483875 T C 1.478484 3.1071e-06
6:17491716 C T 0.048675 1.4712e-05
6:17494103 A G 1.095824 1.1043e-05
6:17494565 A G 0.949921 3.8519e-06
6:17504568 C T 0.021551 -1.3459e-05
6:17505389 G T 0.042263 -2.0321e-05
6:17507048 G T 0.050039 9.3476e-06
6:17507670 G A 1.412201 -1.4318e-05
6:17512120 T G 0.164303 4.4635e-06
6:17521983 T C 0.936355 -1.7931e-05
6:17522851 T C 0.433335 -2.1461e-05
6:17523312 T G 0.327148 -4.3467e-07
6:17535019 C T 0.142534 1.0746e-05
6:17541324 G A 0.041848 -1.9847e-05
6:17554013 T C 0.920723 2.7329e-05
6:17554899 A G 0.742885 5.1613e-06
6:17572745 A G 0.084394 -1.4899e-05
6:17572793 A G 0.112993 2.7002e-06
6:17575334 T C 0.024455 -1.3485e-06
6:17589307 A T 0.243781 -3.0797e-05
6:17592757 G A 0.073654 7.5869e-06
6:17611293 C T 0.182999 -1.2653e-05
6:17612391 A G 0.028586 -7.7854e-06
6:17616556 T C 0.758395 -7.5517e-05
6:17619259 C T 0.029915 -2.8931e-05
6:17630306 A G 0.133185 3.8180e-05
6:17633033 C G 0.278136 1.7180e-05
6:17633061 T C 1.546980 1.2822e-05
6:17640216 G T 0.024744 -2.5824e-06
6:17640545 A G 0.046853 6.8016e-06
6:17655305 C T 0.039696 -1.5095e-05
6:17665479 C G 0.621056 1.8587e-05
6:17672479 G A 0.057539 -2.8597e-06
6:17674579 C A 0.163729 -1.5010e-05
6:17675246 C T 0.629266 2.6719e-05
6:17677103 C G 0.044136 8.3315e-06
6:17680115 C G 0.243026 -1.5798e-05
6:17688693 T C 0.180925 -1.3124e-05
6:17691436 C T 0.041733 1.5344e-07
6:17699322 T G 0.616833 2.2505e-05
6:17706524 T C 0.021140 -7.0742e-06
6:17709551 G A 1.542129 1.6918e-05
6:17710052 T C 0.037075 3.1362e-05
6:17710974 A G 0.223481 -1.7821e-05
6:17721741 G A 0.387270 -9.4811e-06
6:17722587 A C 0.020583 -9.4640e-06
6:17724827 C T 0.112021 1.1441e-05
6:17725183 A G 1.439322 -3.9711e-06
6:17731413 T C 0.243584 7.9605e-06
6:17738957 G A 0.021640 -7.5182e-06
6:17743946 G T 0.023360 2.2910e-05
6:17744329 A G 1.691388 7.0454e-07
6:17744849 A G 0.033512 1.2183e-05
6:17744866 C T 0.311550 5.1539e-06
6:17747572 T C 0.441062 -5.5259e-06
6:17754673 G T 0.480511 5.2122e-06
6:17755884 C T 1.227883 -1.2519e-05
6:17756615 G C 0.067388 1.5009e-05
6:17760132 A G 0.634499 -9.2555e-06
6:17764279 C A 0.439906 1.5048e-05
6:17764731 C G 0.153366 -1.3002e-06
6:17766391 A G 1.846913 2.8293e-05
6:17771246 C A 0.137105 -6.4757e-06
6:17773790 C T 0.076136 -1.0011e-06
6:17775070 C T 0.071117 5.7502e-06
6:17780785 C T 0.923419 2.3503e-06
6:17781563 C T 0.037085 -2.1844e-05
6:17791306 G A 0.085366 1.0824e-05
6:17797208 G A 0.185416 -1.2817e-05
6:17799767 A G 0.061224 -5.3414e-06
6:17805912 G A 0.090197 3.8824e-06
6:17813825 T C 0.880204 1.6073e-05
6:17828187 A C 0.425862 -6.4331e-06
6:17829932 T C 0.945780 -6.8501e-07
6:17831193 A G 0.087137 2.9394e-06
6:17845161 G A 0.838308 6.1118e-06
6:17850180 C T 0.146005 -4.0930e-05
6:17872329 T G 0.037833 -3.9925e-06
6:17873560 C A 0.280747 1.1183e-05
6:17906329 C T 1.617255 -1.7174e-05
6:17908149 C T 0.146233 -5.1195e-06
6:17916874 A G 0.096327 7.0476e-06
6:17922411 G A 0.090799 1.3693e-05
6:17944565 G T 0.263296 1.4590e-05
6:17944994 A G 0.035528 -5.6365e-06
6:17961236 G A 0.166941 9.2184e-07
6:17975603 C T 0.052405 -7.8645e-06
6:17975793 G A 0.180473 1.8410e-05
6:17979853 A G 0.222461 -7.6083e-06
6:18006061 A G 0.451364 2.3754e-05
6:18009289 T C 0.110814 1.8688e-05
6:18011991 C A 0.358440 -3.0472e-05
6:18021075 G A 0.662948 6.1332e-06
6:18023100 C T 0.513013 -1.5235e-06
6:18025124 C A 0.146985 -2.4667e-05
6:18025551 C G 0.028351 -8.5856e-06
6:18027907 G A 0.083282 7.3311e-06
6:18029889 C T 0.113024 -9.3388e-06
6:18033233 G A 0.081093 -8.5847e-06
6:18040644 A G 0.802837 4.1582e-06
6:18043351 A G 0.043151 -4.7385e-06
6:18047503 A G 0.036307 -1.8504e-05
6:18049107 C A 0.484825 -8.6171e-06
6:18058608 A G 0.179942 7.4122e-06
6:18070650 T C 0.032536 -9.0998e-07
6:18072184 A G 0.770420 1.4932e-06
6:18077834 T C 0.125637 6.2231e-06
6:18088963 T G 0.069594 -1.0949e-05
6:18089043 C T 0.291773 1.3628e-05
6:18093173 A G 0.033223 -1.1040e-05
6:18098938 G C 0.296247 -2.4057e-06
6:18099594 A G 1.706945 1.8664e-05
6:18100865 A G 1.511697 1.5787e-05
6:18103661 G A 0.996988 -1.3422e-05
6:18106076 G T 0.796470 -1.3120e-06
6:18115990 A G 0.054261 -9.0403e-06
6:18117368 G T 0.199940 -1.6467e-05
6:18118894 T C 0.076540 1.3193e-05
6:18127067 T C 0.097429 -1.0366e-05
6:18135520 C T 0.100992 -1.5557e-05
6:18139214 A G 1.591080 -9.0161e-06
6:18141308 G T 0.267015 -2.3381e-05
6:18152421 A G 0.131359 -8.8157e-06
6:18156661 A C 0.045921 -7.7169e-06
6:18157866 C T 0.103885 -1.0982e-05
6:18161330 G T 0.699405 -2.0007e-05
6:18162229 C A 1.810579 -3.1085e-05
6:18180584 G T 0.293660 -1.6742e-05
6:18187584 G T 0.066320 3.2345e-06
6:18188091 C T 0.489279 7.8216e-06
6:18190435 A G 0.057035 7.5832e-08
6:18191828 G T 0.023166 -8.4305e-06
6:18191921 G A 0.107071 4.9279e-06
6:18204945 C A 0.055213 1.9093e-05
6:18206807 G T 1.593640 -5.0300e-06
6:18207333 C T 0.722904 -1.3755e-05
6:18208415 A G 0.055118 3.3752e-06
6:18209525 C T 0.038027 -1.5505e-05
6:18209582 T C 0.835061 4.3720e-05
6:18212578 C T 0.058079 4.1307e-05
6:18212794 T A 0.058066 4.9223e-05
6:18243029 T C 0.034617 -1.3889e-05
6:18258085 G A 0.453319 2.8322e-07
6:18262119 C T 0.809114 8.4079e-05
6:18264210 A G 0.416271 1.2370e-05
6:18265698 T C 1.265373 1.2979e-05
6:18267893 T C 0.033760 -2.0954e-05
6:18269171 G T 0.020763 1.4420e-05
6:18270644 C T 0.234040 4.7036e-05
6:18270760 G A 0.393030 8.5757e-05
6:18271083 T C 0.122829 7.0667e-07
6:18272400 G A 0.147532 1.9863e-05
6:18278577 A G 0.548578 5.0490e-06
6:18291757 T C 0.146495 -1.3921e-05
6:18293832 A G 1.846733 -2.1585e-05
6:18300782 A G 1.755791 -2.4115e-05
6:18301503 G A 0.900555 -2.5465e-05
6:18308817 A G 1.807716 -8.5001e-06
6:18313375 T C 0.100849 -1.0598e-05
6:18315771 A C 0.747862 -1.0255e-05
6:18315828 T C 1.866571 -1.5882e-05
6:18317967 A G 0.061061 -2.4791e-05
6:18323876 A C 1.122900 -9.8932e-06
6:18323909 G A 0.055529 2.8653e-05
6:18326873 G A 0.108845 3.9790e-05
6:18327214 C A 0.586881 -1.2375e-05
6:18327489 T C 0.046377 -8.5773e-06
6:18334298 C T 1.764192 -1.5141e-05
6:18338338 C T 0.333659 -4.3949e-06
6:18340298 T C 0.199961 -3.1568e-05
6:18340961 C T 0.668273 3.9483e-05
6:18351530 C T 0.379549 -4.3014e-06
6:18351756 G A 1.549751 1.2534e-05
6:18352263 C T 0.055179 3.5952e-05
6:18362830 C A 0.448426 -4.1097e-05
6:18370329 T C 0.828187 -3.6457e-05
6:18373559 C A 0.262392 -3.4430e-05
6:18375516 T C 0.066895 -9.2196e-06
6:18385352 T C 0.509491 1.0023e-05
6:18387176 C T 0.104895 4.3229e-05
6:18387752 A G 0.036742 2.6894e-05
6:18387815 C A 0.262344 -3.1851e-05
6:18390099 C T 0.572340 9.4917e-06
6:18399394 T C 1.328946 -1.9325e-05
6:18399750 C T 1.503262 2.1386e-06
6:18399837 A G 0.041410 -1.9625e-05
6:18403259 G A 0.329956 8.2628e-06
6:18404450 T C 0.220767 -3.6083e-05
6:18405044 T C 0.993438 1.8872e-05
6:18405771 A G 1.800039 2.4724e-05
6:18406387 A G 1.409271 3.2242e-05
6:18409003 G T 1.015779 1.0375e-05
6:18416877 A G 0.117018 2.3599e-05
6:18423748 G A 0.025142 2.7509e-05
6:18426737 C T 0.161825 -2.2151e-05
6:18428055 T G 0.385465 -7.3780e-06
6:18434090 A G 0.330130 2.2617e-05
6:18436525 G T 0.817188 1.5777e-05
6:18437834 C T 0.309411 -4.0039e-06
6:18452235 C A 0.118593 8.0589e-06
6:18454163 G A 0.253695 5.3131e-05
6:18469972 T C 0.088950 2.0129e-05
6:18474106 G T 0.023819 2.6977e-06
6:18475465 A G 0.072049 2.0508e-05
6:18480400 G A 1.896948 -1.9281e-05
6:18483256 C A 0.094206 2.8740e-06
6:18486862 T C 1.459721 -1.3674e-05
6:18492233 G A 0.058824 7.8216e-06
6:18498474 T C 0.030133 1.1180e-05
6:18501345 C A 1.117015 -7.7988e-06
6:18505092 T G 0.058742 1.0893e-05
6:18511090 A G 0.023326 1.2242e-06
6:18525852 A G 0.088844 -4.9635e-06
6:18528399 T C 0.027906 9.3123e-06
6:18529497 C T 0.705688 3.6034e-06
6:18537800 G A 1.626377 -2.7940e-06
6:18539284 T G 0.030779 3.6778e-07
6:18539668 T C 0.188493 -1.9661e-05
6:18539869 T C 0.611849 -4.4883e-06
6:18542918 A G 0.028212 -4.1572e-06
6:18556711 C G 0.883182 -7.6091e-06
6:18558912 T C 1.313508 -2.0170e-06
6:18561264 C T 0.647476 -5.9347e-06
6:18561688 G C 0.069778 9.8469e-06
6:18561884 T C 0.069955 4.6658e-06
6:18568859 T G 1.339550 -1.4974e-06
6:18570744 G A 0.083364 1.1715e-05
6:18581172 A G 0.311349 -7.2450e-06
6:18584976 A G 0.059827 -1.5875e-05
6:18592709 T C 0.105612 2.4198e-05
6:18593042 T C 0.032645 -1.3232e-05
6:18596034 A G 0.226537 6.0612e-06
6:18611754 G A 0.059820 -4.9466e-06
6:18617129 A G 0.024798 8.2532e-07
6:18618735 A C 0.644889 -3.3051e-05
6:18637174 A G 0.030320 2.3461e-05
6:18637193 G A 0.098639 -8.8369e-06
6:18640315 C T 0.071642 -3.0448e-05
6:18642745 A G 0.046295 8.7306e-06
6:18663756 G T 0.125056 -2.3125e-06
6:18665956 T G 0.089215 -3.7890e-06
6:18673651 T C 0.072039 8.1906e-06
6:18673711 T C 0.636562 -2.8079e-05
6:18675340 A C 0.112932 -1.0329e-05
6:18676091 G A 0.038782 -2.0220e-05
6:18676595 T C 0.075014 -1.3517e-06
6:18682674 C T 0.023374 -1.8382e-07
6:18691367 A G 0.055196 8.3936e-06
6:18693694 G A 0.022395 2.6317e-06
6:18696714 T C 0.062642 3.3848e-06
6:18697259 T G 1.490506 -1.2244e-05
6:18699885 T C 0.165956 5.4665e-06
6:18701781 G A 0.085795 -4.4370e-07
6:18711553 C T 0.066548 2.2815e-06
6:18711848 A G 0.045799 -9.3917e-07
6:18711925 T C 1.416645 -1.3937e-05
6:18715879 G A 0.059215 1.6923e-05
6:18716933 A G 0.127456 1.0610e-05
6:18727242 T C 0.061642 -6.8949e-06
6:18742062 G C 0.061741 1.1724e-05
6:18744916 G A 0.999412 -4.7369e-05
6:18747432 A G 0.063308 4.5200e-06
6:18748165 C T 0.079658 -1.0442e-06
6:18750655 A G 0.105364 2.5142e-05
6:18753382 A G 0.107955 -3.4704e-05
6:18767825 T C 0.103385 6.3160e-06
6:18778753 T C 1.123998 -1.5113e-05
6:18780110 T G 1.158017 -1.2698e-05
6:18783640 A G 0.053058 5.5615e-06
6:18789683 A C 0.144275 1.8131e-05
6:18791723 T C 0.359171 1.7517e-05
6:18795461 G A 0.030337 9.5915e-06
6:18804323 G A 0.116716 -4.6828e-05
6:18804959 T C 0.038823 1.7722e-05
6:18806284 C T 0.141562 2.1347e-05
6:18830485 C G 0.041726 -1.1254e-05
6:18834656 T C 0.126898 1.2980e-05
6:18837098 G A 0.249112 -9.9192e-06
6:18837934 T C 0.057899 1.3639e-05
6:18840663 T C 1.164687 -2.4971e-05
6:18851537 G A 0.093985 8.7935e-06
6:18852674 C T 1.118754 -1.8910e-05
6:18854293 A G 0.126327 5.0955e-06
6:18862265 G A 0.022065 -6.2648e-07
6:18863538 C T 0.054934 -5.9548e-06
6:18877733 C T 1.706544 -1.4681e-05
6:18894537 C T 0.095141 -2.7256e-06
6:18895250 A C 1.708071 -1.3480e-05
6:18898049 A G 0.027981 7.0593e-06
6:18901207 A G 0.616983 1.5854e-06
6:18915092 T G 0.985887 -1.8280e-05
6:18919637 G A 0.747539 -1.4213e-05
6:18935714 T C 0.217867 4.9352e-06
6:18938507 G A 0.063403 2.2098e-06
6:18944448 C T 1.003138 -1.9853e-05
6:19006713 C T 0.932099 5.1728e-06
6:19012044 G A 0.046550 2.3047e-05
6:19013071 T C 0.221267 -5.5581e-06
6:19025125 A G 0.023401 3.8730e-06
6:19030279 A G 0.121605 6.0339e-06
6:19036227 C T 0.024278 1.4937e-06
6:19051664 A G 0.089334 1.5071e-05
6:19059402 G A 0.034869 -5.7305e-06
6:19071311 A G 1.700170 2.3257e-05
6:19073370 T C 0.133756 -5.7312e-07
6:19083385 A G 0.076115 9.0842e-06
6:19088617 A G 0.621161 1.1511e-05
6:19103094 A G 0.038693 -1.2456e-05
6:19106781 T C 0.025458 -5.3782e-06
6:19112654 C G 0.215131 -3.1457e-05
6:19123176 G A 1.891529 1.9478e-05
6:19138483 C G 0.124192 1.2444e-05
6:19142909 T C 0.056655 2.1487e-05
6:19146978 G A 0.134657 -5.7361e-06
6:19150969 C T 0.041658 -2.2324e-05
6:19164436 T C 0.042474 -6.5287e-06
6:19167150 A G 0.217976 1.2354e-05
6:19168445 A C 0.218207 -1.2031e-05
6:19171097 A C 0.275753 -1.9849e-05
6:19171741 C T 0.353769 -1.4283e-05
6:19172951 G A 0.130285 1.5728e-06
6:19175873 A G 0.056410 1.9910e-05
6:19177227 T G 0.022483 -2.6240e-06
6:19178727 T G 0.288778 -1.4396e-05
6:19187440 A G 1.457902 2.0302e-05
6:19194185 G A 0.043956 -1.8372e-05
6:19206425 C T 0.051283 -1.7740e-05
6:19212088 G A 0.030881 1.0481e-05
6:19220652 G A 0.426967 -1.3105e-06
6:19232296 T C 0.027372 8.9786e-06
6:19233910 C G 0.082269 -9.7277e-06
6:19237406 A C 0.087083 -5.5572e-06
6:19245366 C T 0.075959 -4.2496e-06
6:19253687 C T 1.328028 -1.6186e-05
6:19254718 G A 0.079705 6.5143e-06
6:19256851 A G 0.595792 2.0119e-05
6:19266181 G A 0.157021 -9.5372e-06
6:19270573 T C 0.143418 9.6656e-06
6:19284483 C T 0.071267 2.7381e-05
6:19293315 A G 0.060830 -8.1564e-06
6:19299370 A G 0.297063 -3.3545e-05
6:19303164 C T 0.028385 -5.0676e-09
6:19304147 G A 0.068418 -1.3219e-05
6:19304833 T C 0.040862 -1.4499e-05
6:19305354 C T 0.029881 -4.4913e-06
6:19308062 C A 0.272421 -7.2909e-06
6:19334386 C T 0.407564 2.6052e-05
6:19336717 A G 0.030422 1.9138e-05
6:19338723 G A 0.030653 -2.6588e-06
6:19339306 T A 0.054877 4.1304e-06
6:19353117 A G 0.177063 -6.6036e-06
6:19361907 G C 0.039435 3.3217e-06
6:19368281 G A 0.141898 -1.0102e-05
6:19368837 G A 0.031540 -4.1028e-06
6:19372268 A G 0.024910 4.6478e-06
6:19373653 T C 0.171014 3.6385e-05
6:19375144 A G 0.061731 -9.2873e-07
6:19377015 A G 0.589900 -2.8297e-05
6:19381386 C T 0.738819 -2.8892e-06
6:19389651 T C 0.247500 1.9168e-05
6:19398138 C T 0.169468 -2.9712e-05
6:19398446 G A 1.240799 6.3150e-06
6:19400053 C T 0.520302 2.4716e-05
6:19408035 C T 0.403175 1.1558e-05
6:19427187 C A 0.244600 -1.6854e-05
6:19432363 A C 0.455947 2.3445e-05
6:19438843 G A 0.044606 1.0913e-05
6:19441130 A G 0.117137 2.9751e-05
6:19448722 T C 0.262174 -8.7158e-05
6:19449616 T C 0.044177 8.9550e-06
6:19449968 T C 1.424101 4.6884e-06
6:19450674 C T 0.043735 -1.4268e-05
6:19452627 T C 0.056604 1.4941e-05
6:19452769 T C 0.037316 6.9962e-06
6:19453276 G A 0.085570 1.0941e-05
6:19455905 C T 1.119698 4.7285e-06
6:19456474 G A 1.829920 4.0965e-05
6:19456769 G T 0.062128 1.1817e-05
6:19457709 C T 0.215256 -3.0443e-05
6:19457944 C T 0.136544 1.4460e-05
6:19462946 A G 0.074861 -9.3960e-06
6:19468243 T C 1.085359 2.3005e-05
6:19472030 A G 0.026821 -9.1259e-06
6:19477791 A C 0.225816 -5.4584e-05
6:19491726 A G 0.306848 -3.5149e-05
6:19511450 A G 0.114662 -1.3816e-05
6:19511780 A G 0.034896 1.6808e-05
6:19520425 T C 0.094049 2.3333e-05
6:19520904 T C 0.312977 -4.0911e-05
6:19522222 T C 0.272367 3.9983e-06
6:19534362 T C 1.693108 -9.8592e-06
6:19534924 A G 1.076051 1.8959e-05
6:19538436 T C 0.065889 5.8912e-06
6:19547712 A G 0.276691 -3.0860e-05
6:19552949 T C 1.063624 2.1408e-05
6:19556168 A G 0.763029 -2.7363e-05
6:19559488 C T 0.131658 -5.8783e-06
6:19559996 C T 1.947350 1.5784e-05
6:19561987 C T 1.449378 1.2058e-05
6:19569186 A G 0.135272 9.7797e-06
6:19571542 G A 0.134031 1.8347e-05
6:19580116 A C 0.036388 -8.5217e-06
6:19586951 T C 0.141640 4.4962e-05
6:19587285 A G 0.220954 1.0611e-05
6:19589595 C T 0.159921 -1.5161e-06
6:19595760 A G 0.078012 -7.0502e-06
6:19596431 C A 0.089364 1.1107e-05
6:19599033 T C 0.090513 -3.1587e-07
6:19609364 A G 0.046703 -1.4521e-05
6:19610388 T C 0.032220 7.2063e-06
6:19610766 G T 0.173187 -1.2184e-05
6:19610835 C A 0.993316 4.4592e-05
6:19611851 C A 0.057270 4.0227e-06
6:19632865 A T 0.033604 -5.7751e-06
6:19633015 T C 0.057559 -2.0850e-05
6:19634533 T G 0.654782 4.9043e-05
6:19635232 C T 0.322364 3.7728e-06
6:19636344 C T 0.040217 -2.1104e-05
6:19644906 C T 0.207620 2.4792e-06
6:19650665 A G 1.436935 -2.2595e-05
6:19651377 T C 0.028960 1.7541e-08
6:19660584 C T 0.045918 -3.2587e-06
6:19660872 T C 1.249224 -3.4570e-05
6:19665957 A C 0.126524 3.3977e-05
6:19667419 G A 1.264374 1.9128e-05
6:19668969 C T 0.277599 -1.4140e-05
6:19669083 C T 1.371227 -1.6882e-05
6:19670343 T C 0.149715 1.9055e-05
6:19670701 A G 0.023768 -1.2773e-05
6:19671292 A G 1.620474 -2.2659e-05
6:19672376 C T 0.032101 -3.4991e-05
6:19673257 C T 0.588363 1.6782e-05
6:19673412 A G 1.509834 8.4734e-06
6:19673765 A G 0.526503 -5.2751e-06
6:19676003 T G 0.922249 -1.3607e-06
6:19680802 A G 0.241717 -1.8312e-06
6:19687502 A G 0.149283 2.1223e-05
6:19688331 G A 0.336905 1.6089e-06
6:19691268 T G 0.071427 2.2526e-06
6:19693784 A C 0.273791 6.1603e-06
6:19698464 T G 1.788024 -1.2677e-05
6:19705389 G T 0.233082 -2.9089e-07
6:19708229 G A 0.328375 -2.0220e-05
6:19718698 T C 0.045306 -4.8961e-06
6:19719752 T C 0.034903 4.8546e-06
6:19729381 C T 0.254562 -2.2381e-05
6:19736085 T C 0.045571 3.5348e-05
6:19736727 T C 1.035719 -1.1025e-04
6:19742243 C T 1.916303 -6.8628e-06
6:19752736 C T 0.071675 9.7425e-06
6:19759362 T C 1.716173 -4.4004e-05
6:19761215 C T 0.853274 -7.4078e-05
6:19764251 G A 0.076333 -4.2526e-06
6:19781834 G A 0.147732 -2.7292e-05
6:19783093 C T 0.025182 -2.0618e-05
6:19785588 T C 1.039224 -6.1904e-05
6:19793162 T C 0.521961 -8.3741e-06
6:19796332 T G 0.048036 8.6779e-06
6:19804839 T C 0.218517 -2.1876e-05
6:19805702 G T 0.081990 -2.3458e-06
6:19813120 A C 0.295931 -2.3346e-05
6:19818707 G A 0.608364 1.6999e-05
6:19823252 T C 1.160183 -4.9496e-05
6:19827421 C T 0.084350 -2.6333e-05
6:19828213 C T 1.076102 4.4541e-06
6:19831020 G T 0.042171 2.0270e-05
6:19831177 A G 0.313974 -5.5576e-05
6:19831818 G T 0.544726 5.7846e-05
6:19835389 A G 0.638327 -3.2633e-05
6:19835631 C T 0.023132 7.9831e-06
6:19835915 C A 0.068891 -3.3977e-06
6:19836015 A G 0.927183 2.0415e-05
6:19838957 A T 0.047523 5.7763e-06
6:19839415 T C 0.103270 3.5357e-05
6:19840492 G A 0.657165 7.3685e-06
6:19841388 C T 0.734644 9.6776e-06
6:19841966 T C 0.368296 -2.5238e-05
6:19842661 T C 1.692989 1.9906e-05
6:19843400 G A 0.056695 -1.2492e-05
6:19845911 C G 0.441079 -5.9638e-05
6:19851608 T C 0.064352 7.8427e-06
6:19855461 G A 0.380654 2.0659e-05
6:19856058 G A 0.332132 2.4526e-05
6:19858176 G A 0.211649 7.5354e-06
6:19860298 T C 0.431369 -1.0633e-05
6:19864165 T G 1.306372 2.7166e-05
6:19867244 C A 0.056678 -8.1508e-06
6:19869396 A G 0.319709 -2.6946e-05
6:19873870 C T 0.350586 7.1317e-06
6:19883664 A G 0.100414 1.3651e-05
6:19887256 T C 0.067670 1.9649e-05
6:19891315 A G 0.194759 -2.9212e-05
6:19893852 C A 0.609102 -1.9267e-05
6:19905168 A G 1.581917 -2.3341e-06
6:19912331 A G 0.120194 2.2568e-05
6:19914365 T C 0.020052 4.0271e-06
6:19923212 T C 0.360453 4.9338e-07
6:19928775 C T 1.766085 -7.2709e-06
6:19929121 G A 1.371706 5.0663e-06
6:19930830 A G 0.040006 -1.0546e-05
6:19933273 G A 0.173037 -3.7529e-06
6:19942797 G A 0.091078 3.0421e-05
6:19944399 G T 0.031357 6.2848e-06
6:19965722 A G 0.133922 -2.3499e-05
6:19969638 C T 0.077227 2.3980e-05
6:19972602 A G 1.458864 9.1733e-06
6:19977207 G A 0.042586 -2.0533e-05
6:19978200 A G 0.038350 1.8098e-06
6:19979602 C G 0.584732 -1.6385e-05
6:19983114 A G 0.041607 -1.3552e-06
6:19988704 T C 0.067024 -2.0392e-05
6:19990972 T G 1.205166 1.4755e-05
6:19992691 T G 0.175754 -3.4607e-06
6:19993751 A C 0.079124 -1.5572e-05
6:19996020 G A 0.039509 6.9244e-06
6:19996377 A G 0.028443 5.9417e-06
6:20003304 A G 0.386584 4.9554e-07
6:20003785 T C 0.068081 1.0286e-05
6:20005664 C T 0.176223 4.9124e-05
6:20007570 T C 0.110273 -4.5005e-06
6:20009085 C T 0.063498 -2.4608e-05
6:20012160 C T 0.063281 3.8655e-06
6:20014225 T G 1.966947 -3.3139e-07
6:20015683 C T 0.787025 1.3717e-05
6:20017642 T G 0.842452 1.4281e-05
6:20024021 C T 0.048206 -1.2095e-05
6:20036142 A G 0.044776 6.9559e-06
6:20041024 C T 0.055567 1.1547e-05
6:20042320 G A 0.036728 -1.4354e-05
6:20042852 T C 0.102552 -2.6441e-05
6:20044587 G A 0.795759 1.4266e-05
6:20044954 G A 0.457888 1.0763e-05
6:20050161 C T 0.498526 -2.9734e-05
6:20050634 T C 0.137152 -1.1286e-05
6:20053560 T C 0.622049 5.7694e-05
6:20066608 T C 1.560828 -3.1136e-05
6:20068671 G C 0.031894 2.6884e-06
6:20084107 G A 0.057481 -5.5134e-07
6:20084630 T C 1.192838 -2.2561e-05
6:20089434 C T 0.090942 -2.2588e-06
6:20090000 G A 1.533160 -6.2571e-05
6:20093810 C T 0.123176 -1.5876e-05
6:20095204 C T 0.186694 1.2993e-05
6:20097963 T C 1.066691 -9.9910e-06
6:20099913 C T 0.137513 -2.3719e-06
6:20109956 G A 0.045840 -1.8467e-05
6:20110043 G C 0.169740 1.9498e-05
6:20115512 C T 0.128819 -1.2183e-06
6:20115611 C T 0.322796 2.9463e-05
6:20116178 T C 0.721422 3.3576e-05
6:20117431 A G 0.758745 -2.3576e-05
6:20120980 A G 0.367055 -1.9277e-05
6:20126405 G A 0.245396 2.0849e-05
6:20126496 C T 0.060745 3.5484e-06
6:20128852 C T 0.155229 1.0360e-05
6:20129410 G T 0.076938 2.6427e-05
6:20135427 C T 0.085801 3.3626e-06
6:20135825 A G 1.391051 1.0325e-05
6:20136950 T C 1.881254 -1.3928e-05
6:20142972 T C 0.307800 1.1376e-06
6:20146181 A G 0.539987 -1.3059e-05
6:20148118 G A 0.088083 -6.9408e-06
6:20150406 G T 0.064559 -8.4022e-06
6:20156174 C T 1.820578 -2.5650e-07
6:20160671 A G 0.162722 9.0186e-06
6:20162878 A G 0.615776 -3.0984e-05
6:20163682 A G 0.323218 -3.0367e-05
6:20164098 A G 0.105853 1.7862e-05
6:20164940 A C 0.726352 4.0931e-05
6:20170971 A G 0.086468 1.5510e-05
6:20172781 A C 0.201150 1.1606e-05
6:20174416 C T 0.856918 1.7163e-05
6:20177424 T C 0.806870 -4.0107e-05
6:20178930 C T 0.079294 8.2033e-06
6:20182669 T C 1.004488 -3.5251e-05
6:20183921 T C 0.159414 3.0611e-05
6:20184735 C T 1.341553 -1.2293e-05
6:20187207 A G 0.061214 1.3940e-05
6:20187933 C A 0.907987 -5.4802e-05
6:20191644 G C 1.143945 -6.0119e-05
6:20192373 C T 0.041277 -1.4793e-05
6:20192677 T C 0.031795 -5.4352e-06
6:20196423 C T 1.126725 -3.8351e-05
6:20197753 G A 0.071019 3.2931e-05
6:20198845 A G 1.224936 -2.2352e-05
6:20200409 G A 0.332479 1.4643e-05
6:20202690 C G 1.345793 -9.6945e-06
6:20202967 G C 0.043861 3.8214e-06
6:20203455 A G 0.213376 -4.2548e-06
6:20204644 A G 0.119082 2.3648e-05
6:20204711 A G 0.618336 -2.2455e-05
6:20205616 C T 0.503062 -2.9856e-05
6:20207013 A C 0.318608 -1.3827e-05
6:20208124 C T 0.182523 5.2081e-06
6:20209344 G T 1.595924 3.1911e-05
6:20210836 A C 0.139400 -1.8416e-05
6:20210922 C T 0.077101 2.8287e-06
6:20212966 A C 1.694322 1.3776e-05
6:20213608 A C 0.036212 1.6772e-05
6:20226098 C G 0.098863 -1.3530e-05
6:20231516 C G 0.702074 -3.0252e-06
6:20234578 G A 0.069662 -8.0702e-06
6:20235814 G A 0.730826 -9.0499e-06
6:20236756 C A 1.041566 4.7557e-05
6:20237014 C T 0.714211 -2.2440e-05
6:20237388 C T 0.173330 6.5088e-05
6:20238407 C G 0.193436 4.6137e-05
6:20240172 A G 0.922783 4.4865e-06
6:20240272 C T 0.253610 6.9290e-05
6:20250913 G C 0.224446 1.2000e-05
6:20258514 A C 1.343984 -3.1908e-05
6:20261048 C A 1.458269 -1.9365e-05
6:20264528 T C 0.034828 1.9400e-05
6:20264569 C G 0.153009 -1.9905e-05
6:20271014 C T 0.029629 -3.2492e-07
6:20274662 G A 1.870440 -3.3047e-05
6:20274815 C T 0.101233 -7.2981e-06
6:20277241 A G 0.577246 8.8917e-06
6:20278116 C T 0.035593 1.7404e-06
6:20280973 A G 1.441052 -1.6617e-05
6:20288450 G T 0.123546 2.1273e-05
6:20290963 T C 0.052354 -1.8662e-05
6:20295707 A G 0.061748 8.9219e-06
6:20297823 T C 0.141137 2.2384e-05
6:20303294 G T 1.374082 -1.3284e-05
6:20307040 C A 0.092737 6.6149e-06
6:20312278 C T 0.035161 -9.6652e-06
6:20316420 A G 0.064736 5.1671e-05
6:20317875 G A 0.093431 -2.5759e-06
6:20325205 A G 0.492937 2.5691e-05
6:20335438 T C 0.029884 4.8668e-06
6:20337626 C T 0.034219 2.8428e-06
6:20339927 T C 1.210588 2.2980e-05
6:20350364 G A 0.590576 -1.3977e-07
6:20357195 T C 0.545226 -2.8702e-06
6:20366580 A G 0.442766 -8.1259e-06
6:20368246 G T 0.223215 4.2433e-05
6:20370420 A G 0.042134 3.8026e-05
6:20374040 T C 0.382109 -3.1105e-05
6:20374128 G A 0.824413 4.5090e-05
6:20377910 C A 0.070455 -2.5020e-06
6:20382600 A G 1.155273 1.0344e-05
6:20382715 G A 0.061258 -1.2666e-06
6:20396149 T G 0.205132 -7.0217e-06
6:20397255 C T 0.035379 1.1821e-06
6:20398567 C T 0.083612 1.7389e-05
6:20399684 G A 0.053319 -1.1025e-05
6:20401909 G A 0.325343 -3.9259e-05
6:20409775 C A 1.331955 4.3368e-05
6:20413370 G A 0.041852 2.7302e-06
6:20414686 G A 0.766024 3.9799e-05
6:20415223 G A 0.097150 6.4151e-07
6:20416350 T C 0.264268 -1.5744e-05
6:20418329 T C 0.539307 1.9770e-05
6:20419501 G A 0.269113 -1.7833e-05
6:20422869 T C 0.221257 1.7460e-06
6:20428781 A G 1.844037 5.3940e-06
6:20443682 C T 0.037316 3.1955e-06
6:20447863 A G 1.833711 1.5163e-05
6:20454464 C T 0.042097 1.5117e-05
6:20458179 T C 0.046329 -2.2716e-05
6:20463674 G C 1.845141 1.1887e-05
6:20463964 G A 0.066259 1.4303e-06
6:20467363 G A 1.584341 2.4734e-05
6:20469245 A G 0.056196 1.5486e-05
6:20469762 A G 1.938745 2.0927e-05
6:20473543 G A 0.081467 -4.6446e-06
6:20483230 G A 0.083479 1.3030e-05
6:20483407 T C 0.405898 8.0647e-06
6:20483603 T C 0.270248 1.1107e-05
6:20483770 G A 0.056542 1.7061e-06
6:20486408 T C 0.025427 -1.3272e-05
6:20490428 A G 0.027345 3.8421e-06
6:20502545 A G 0.373936 -1.4207e-06
6:20502706 C A 0.387726 -8.4838e-07
6:20511951 G A 0.029687 1.4672e-05
6:20513072 C A 0.398809 -3.7200e-06
6:20524382 G A 1.057365 7.6864e-06
6:20526361 C T 0.416247 -3.5461e-05
6:20529653 A C 0.158445 -2.2032e-06
6:20535710 G T 0.043161 -3.9771e-06
6:20535774 C T 0.082616 -1.0061e-05
6:20536879 A G 0.087732 5.1615e-06
6:20553878 A G 0.037520 8.2988e-06
6:20562210 G A 0.064981 9.7779e-06
6:20577781 A G 0.037306 1.7896e-05
6:20599031 A G 0.026032 8.4493e-08
6:20605157 A G 0.021827 -7.9309e-07
6:20608278 A G 1.507509 1.4563e-05
6:20620003 G A 0.576447 -1.0011e-05
6:20625941 C T 0.042875 -6.1759e-06
6:20631047 G A 0.022830 -9.2919e-06
6:20641900 A G 1.345170 1.3142e-06
6:20644494 A G 0.454407 -2.8456e-06
6:20652717 G C 0.626292 4.6023e-06
6:20658587 C T 0.124960 -2.1710e-05
6:20661250 C G 0.623126 8.0874e-06
6:20663335 A G 1.598049 -1.5941e-06
6:20667724 T C 0.071580 1.8309e-05
6:20679709 G A 0.531436 3.5675e-06
6:20685486 C T 0.615558 -2.8101e-06
6:20686996 A C 0.525065 8.8013e-06
6:20690311 G A 1.925112 -3.7545e-07
6:20694884 T C 0.350766 6.7836e-06
6:20698008 T C 0.027233 1.1903e-06
6:20706418 T C 0.240697 1.7867e-05
6:20717255 C T 0.353582 3.5848e-06
6:20725423 C G 0.443252 1.8801e-06
6:20728731 C T 1.565907 -3.3296e-06
6:20730082 T C 0.024921 -1.5062e-05
6:20731524 C A 0.270306 6.3354e-06
6:20732910 T C 0.069183 -5.9841e-06
6:20736237 A C 1.687930 -2.7156e-05
6:20739907 T C 0.424668 -2.0563e-05
6:20739958 A G 0.100186 -3.9529e-06
6:20740296 T C 0.790721 -1.3028e-05
6:20765206 G A 0.214794 7.7125e-06
6:20771960 C T 0.846474 4.3421e-06
6:20772317 A G 0.037371 -1.3849e-06
6:20819821 A G 0.052901 -1.0904e-05
6:20822505 T C 0.035824 -5.4769e-07
6:20823506 G A 0.654286 -1.1821e-05
6:20831911 C T 0.109882 1.6518e-05
6:20833602 T C 0.072967 1.1112e-05
6:20836967 C T 0.165429 3.9626e-06
6:20844330 G A 0.029221 -7.8303e-06
6:20844741 G A 0.196646 3.6004e-06
6:20848759 T G 0.037755 -1.3753e-05
6:20878679 T C 1.900042 4.3729e-06
6:20894610 G A 0.108043 1.4500e-05
6:20899772 C T 0.163334 1.7520e-05
6:20909533 C G 0.037996 -2.9021e-06
6:20916437 G A 0.132270 1.5293e-05
6:20933677 T C 0.028878 2.9534e-06
6:20937046 G A 0.067439 2.1677e-05
6:20984212 A G 0.023523 -1.1305e-05
6:20985338 A G 0.218894 -1.2930e-06
6:20985390 A G 1.850979 -2.4281e-05
6:20992197 C T 0.053690 2.5435e-05
6:20997837 C T 0.114839 2.3906e-06
6:20999387 G A 0.539967 -2.5172e-05
6:21004290 C T 1.055461 -3.5542e-05
6:21008872 C T 0.999201 3.8592e-06
6:21013385 G A 0.244961 -6.5142e-06
6:21013682 T C 0.044810 -1.3259e-05
6:21017869 A G 0.294183 2.9282e-05
6:21019174 T C 0.042090 -8.5499e-06
6:21031903 A G 0.227533 3.0288e-05
6:21043139 C T 0.541065 -1.7694e-05
6:21045170 T C 0.053646 -3.1316e-05
6:21048124 G A 0.380433 1.1242e-05
6:21065449 T C 0.082711 4.0022e-06
6:21073192 A C 0.350508 2.8958e-05
6:21076048 T C 0.043593 2.0556e-05
6:21085832 C T 0.455226 -1.8291e-05
6:21090622 A C 0.731349 -4.1745e-05
6:21102361 G C 0.076788 -1.4907e-06
6:21111641 C T 0.108376 -2.9269e-05
6:21130870 G A 0.397738 2.9348e-05
6:21136120 A G 0.730792 -3.7565e-05
6:21140532 T C 0.045265 -2.6474e-05
6:21153045 T C 0.038068 1.5069e-05
6:21153155 A G 0.033043 -1.4776e-06
6:21160382 A G 0.640887 1.4241e-05
6:21160447 T C 0.974423 -3.0342e-05
6:21166291 G A 0.122560 -3.5007e-06
6:21179278 T C 0.059527 -1.7589e-05
6:21183668 C T 0.416111 2.0103e-05
6:21183876 G A 0.366691 -7.6683e-05
6:21184810 G A 0.400740 1.8264e-05
6:21185705 C G 0.026961 -2.2126e-06
6:21189286 A G 0.087307 1.0427e-05
6:21194299 G A 0.061564 -1.8429e-05
6:21200390 C T 0.135554 1.4790e-05
6:21202154 G T 0.161587 -1.9993e-05
6:21204796 A G 0.380736 1.4357e-05
6:21208899 A G 0.027783 -1.1076e-05
6:21209561 A C 0.033804 -1.1869e-05
6:21209999 G A 0.305824 -2.8602e-05
6:21213754 A C 0.037293 -1.1855e-05
6:21224293 T C 0.395879 -1.9021e-05
6:21231007 A G 0.457514 1.0588e-05
6:21231034 G C 0.389980 1.5068e-05
6:21233144 G A 0.104898 -1.4907e-05
6:21233345 C T 0.544771 3.0957e-06
6:21233431 G C 0.515393 -8.8885e-06
6:21234034 T G 0.364682 2.0972e-05
6:21235381 G T 1.733325 1.0109e-05
6:21237911 A C 0.031693 -1.2914e-06
6:21239703 T C 0.574437 8.5230e-06
6:21243947 A G 0.028038 -6.0211e-06
6:21256372 G A 1.014198 -5.2748e-06
6:21263321 C T 0.374344 -3.8957e-06
6:21263371 T G 0.286530 3.0029e-05
6:21268028 C T 0.143687 6.3086e-06
6:21269125 G A 0.402114 -1.5502e-05
6:21271853 G C 0.070495 -1.2690e-05
6:21274355 G A 0.215651 1.0898e-05
6:21278388 G T 0.108284 4.3972e-05
6:21279280 T C 1.098163 7.5047e-06
6:21280820 A G 0.025975 -9.7604e-06
6:21284303 C G 0.020596 -4.0843e-06
6:21285567 G A 0.058640 9.9065e-06
6:21287305 G A 0.545454 -1.5600e-05
6:21287993 T C 0.279244 -3.2274e-06
6:21289344 T G 0.049593 -1.2912e-05
6:21292420 A G 0.069047 3.3444e-06
6:21293420 C T 0.285952 4.9753e-06
6:21293470 G A 0.048543 -2.3997e-05
6:21296968 C T 0.045258 -6.7851e-06
6:21298254 A C 0.953932 3.2438e-06
6:21299532 T C 0.046292 2.1259e-05
6:21300106 T C 0.091734 5.2142e-06
6:21304468 C T 1.189486 1.7018e-05
6:21304987 A C 0.079695 5.9005e-06
6:21305746 C G 0.043620 -1.3241e-05
6:21311711 T C 0.056488 1.0214e-05
6:21312467 A G 0.299511 9.7424e-06
6:21315378 A G 0.655258 3.1230e-05
6:21316411 T C 0.079685 2.6898e-06
6:21327621 T C 1.492220 -2.4106e-05
6:21330808 C A 0.387784 5.8854e-05
6:21331247 T C 1.583760 2.2789e-05
6:21331475 G A 1.196330 -1.7433e-05
6:21331640 T C 1.840973 2.9682e-05
6:21335818 G A 0.054951 1.3989e-05
6:21338339 A G 1.235859 -5.0052e-06
6:21340086 A C 1.341760 -2.7099e-05
6:21340311 G A 1.195565 -1.1757e-05
6:21340991 C T 0.150269 -1.9724e-05
6:21342509 T C 1.908266 1.3265e-05
6:21349982 A G 0.032754 1.6843e-05
6:21350640 C T 1.917327 7.8513e-06
6:21353299 G A 0.349138 3.8187e-05
6:21357289 A C 0.253362 1.1853e-06
6:21369834 A G 0.314208 3.8192e-05
6:21371238 C T 0.377968 -6.0916e-06
6:21375136 G A 0.039533 1.2496e-06
6:21379785 C T 0.071355 3.4992e-07
6:21383636 A G 0.075649 1.0785e-05
6:21384613 G A 1.243791 1.0540e-05
6:21385989 T G 0.712742 2.4401e-05
6:21387852 C A 0.529533 -1.2898e-05
6:21388894 A G 0.042029 -6.6574e-06
6:21392864 G A 0.729473 -1.4974e-06
6:21393734 G A 0.721905 -2.8623e-06
6:21395408 A G 0.064515 -1.0726e-05
6:21396792 G A 0.060942 -9.8204e-06
6:21397715 A G 1.626230 1.2301e-05
6:21402434 G A 1.698188 2.7260e-06
6:21412023 T G 0.088208 6.2049e-06
6:21414883 T C 0.051844 8.9104e-06
6:21416549 T C 0.039594 1.8956e-05
6:21420198 G T 1.225306 -1.4384e-05
6:21425504 A G 0.049535 1.0603e-05
6:21427935 T G 0.077047 -1.8400e-05
6:21432809 T C 1.060255 1.5031e-05
6:21436714 A G 0.092601 6.7916e-06
6:21441873 T C 0.063713 -1.7558e-06
6:21451301 T C 0.692319 -1.5299e-05
6:21461650 G A 0.037588 -9.9256e-06
6:21463617 G A 0.041852 -2.8963e-05
6:21467741 A G 0.020695 -3.4239e-05
6:21468077 T G 0.640248 -2.9170e-05
6:21471086 C T 0.197754 -2.6049e-05
6:21474854 A G 0.050732 1.7128e-05
6:21474925 G A 0.025213 2.8462e-07
6:21478086 A C 0.189601 -3.7032e-05
6:21478427 C T 0.143071 2.0657e-05
6:21479200 G C 0.836703 -4.1376e-05
6:21487456 A G 0.760540 4.1898e-05
6:21489809 A G 0.048692 1.6957e-05
6:21490911 T C 0.062717 1.5117e-05
6:21508761 C T 0.641822 3.0058e-05
6:21522433 C A 0.297804 5.5678e-05
6:21527362 A G 1.264255 7.3940e-06
6:21539166 C T 0.401332 3.5761e-05
6:21544690 T C 0.056202 1.6182e-05
6:21546906 C T 0.070111 4.3081e-06
6:21566498 A G 0.022867 -3.6122e-07
6:21570038 A G 0.076618 -2.2489e-05
6:21594637 T C 0.060955 -7.7410e-07
6:21595712 T C 0.022605 5.5993e-06
6:21601917 C T 0.061632 -1.3271e-05
6:21614978 G T 0.344664 3.1046e-05
6:21615188 C T 0.052289 9.0730e-06
6:21616300 T C 0.083969 5.2468e-06
6:21621130 T C 0.028528 3.2248e-06
6:21623181 G A 1.439957 -1.8055e-05
6:21631790 G A 0.031183 1.0867e-05
6:21632961 A G 0.086005 -4.5144e-06
6:21633883 C T 0.049688 -9.5063e-06
6:21637725 G A 1.586007 -2.8382e-06
6:21644884 T G 0.033937 7.6940e-06
6:21649085 A G 0.957546 5.4657e-06
6:21651003 T C 1.639500 -4.5824e-06
6:21654790 C A 0.121132 7.9696e-06
6:21658115 C T 0.077662 1.0983e-05
6:21658881 A G 1.545389 -1.0837e-06
6:21668435 C T 0.073093 2.6803e-07
6:21674378 T G 0.060697 2.3712e-06
6:21677060 A C 1.124284 3.3140e-07
6:21678178 G A 0.059983 -1.1429e-05
6:21681681 A G 0.026209 2.4940e-06
6:21681885 A G 1.034325 8.6796e-06
6:21684733 G A 0.025720 -1.2482e-06
6:21685357 A G 0.227186 9.6154e-06
6:21687331 A G 0.256112 1.8744e-05
6:21688199 C T 0.036218 1.3660e-05
6:21690172 G A 0.388777 -5.6442e-06
6:21691009 C T 1.156847 8.7788e-06
6:21691704 G A 0.487215 5.4067e-06
6:21700242 A T 0.049325 1.2406e-05
6:21701892 T C 0.742327 -5.7759e-06
6:21718604 A G 0.436207 -1.5232e-05
6:21721025 G A 0.058582 -1.0817e-05
6:21724660 T C 0.064869 1.8534e-05
6:21727465 T C 0.232606 3.0444e-06
6:21727822 G C 0.730992 7.7442e-06
6:21729956 T C 0.084826 -1.3069e-05
6:21731736 A G 0.098010 1.3705e-05
6:21732207 T C 0.058358 -2.0059e-05
6:21733192 A G 0.050946 -2.8264e-06
6:21736531 A G 0.175737 -3.4374e-05
6:21740321 T C 0.792444 -1.2416e-06
6:21746181 G A 0.320484 -3.9378e-05
6:21754497 C G 0.060683 -2.2093e-05
6:21755718 G A 0.060425 4.1925e-05
6:21759123 C A 0.200287 1.3855e-05
6:21769544 C T 0.383024 -1.4954e-05
6:21771466 A G 0.064828 -1.4119e-05
6:21771687 C A 0.728133 4.0641e-05
6:21772032 A G 1.110671 2.4799e-05
6:21777952 T C 0.791985 5.7310e-05
6:21780499 A G 0.176417 -9.2245e-07
6:21781724 A G 0.725774 3.1036e-05
6:21795787 G A 0.049892 -1.0154e-05
6:21803094 C T 0.029504 2.5293e-06
6:21805168 G A 0.759616 1.7414e-05
6:21805620 G A 0.311339 3.2146e-06
6:21805714 G A 0.340751 1.5733e-06
6:21807967 G C 0.099428 -2.1649e-05
6:21808894 G A 0.074789 -5.3615e-06
6:21809195 T C 0.317044 1.8542e-05
6:21813518 C G 0.021218 1.4001e-06
6:21813672 C T 0.092421 3.0920e-05
6:21815916 G A 0.746434 -3.9398e-06
6:21816351 A G 0.274981 9.0818e-06
6:21817932 T C 0.307194 1.2758e-05
6:21822656 C A 0.064896 -2.7728e-05
6:21824481 G A 0.370693 -2.6814e-05
6:21831292 G A 0.400217 -3.0428e-06
6:21836272 A G 1.588594 -1.7920e-05
6:21842955 G A 0.726919 1.3856e-05
6:21853601 A G 0.329154 -3.6415e-06
6:21855863 T C 0.870501 -1.7332e-05
6:21857511 G A 0.481510 8.7725e-06
6:21857715 T C 0.056505 4.1614e-06
6:21870475 C A 0.028623 1.0805e-05
6:21871509 C T 0.040512 -1.2105e-05
6:21885537 G A 0.299966 -1.6589e-05
6:21886489 C T 0.289226 1.3602e-05
6:21887319 A G 0.673226 4.1078e-06
6:21891576 T C 0.225238 -8.4155e-06
6:21893877 A G 0.036184 -1.2019e-06
6:21895824 T C 1.336732 -1.1077e-05
6:21904934 C A 1.058188 -1.2499e-05
6:21911578 T C 1.796527 2.6412e-06
6:21912632 C T 0.376983 7.7285e-06
6:21914212 G A 1.966916 1.8118e-06
6:21922559 A G 0.564112 1.4916e-05
6:21924326 G T 0.588438 1.7535e-05
6:21924877 T G 0.286989 -2.0573e-05
6:21926318 A G 0.046588 -1.4695e-05
6:21929578 C T 0.035746 -1.2560e-05
6:21936486 A G 0.201463 -1.4094e-05
6:21936868 G A 0.558054 1.8176e-05
6:21946455 A G 0.045051 2.3051e-05
6:21950971 C T 0.888132 -1.1361e-05
6:21956404 G A 0.582492 1.6104e-05
6:21957695 G A 0.484417 -1.0234e-05
6:21959476 A G 0.068166 -7.4849e-06
6:21959574 C A 0.505353 7.3419e-06
6:21960455 T C 0.762886 -4.5999e-06
6:21967241 G C 0.127334 -3.9565e-07
6:21968064 A G 0.078699 5.4140e-07
6:21970113 G A 1.945140 6.8282e-09
6:21971023 A G 1.868903 5.8245e-07
6:21971844 T A 0.107744 -1.2860e-05
6:21973698 A C 1.114860 -1.0891e-05
6:21973949 T C 0.167499 2.9238e-05
6:21985247 A G 0.658515 -3.2981e-05
6:21986376 A C 0.996287 3.0431e-05
6:21996860 G A 1.412123 7.3294e-06
6:21996894 G A 0.073021 -9.8156e-06
6:21999300 C T 0.711345 -3.7541e-06
6:22000830 G A 0.070856 4.0470e-05
6:22001569 T C 0.072117 -3.5223e-05
6:22003452 T G 0.587778 -6.7285e-06
6:22003651 T C 0.168084 -7.7745e-06
6:22006676 A G 1.041896 1.6032e-06
6:22014905 G A 0.037075 3.8105e-06
6:22017738 C T 1.035746 -2.4999e-06
6:22021230 G T 0.089167 1.6961e-05
6:22027275 A C 0.122785 1.8507e-05
6:22030724 T C 0.123036 2.0011e-05
6:22033010 G A 0.697450 -7.4207e-06
6:22034416 C T 0.772259 1.9206e-05
6:22034957 T C 0.678877 7.2556e-06
6:22036867 T C 0.862712 1.9303e-05
6:22038526 G A 0.218853 1.4968e-05
6:22038579 G T 1.033471 2.4867e-06
6:22039241 T C 0.190186 -1.2772e-05
6:22041326 T C 0.140739 -7.1626e-06
6:22043393 G A 0.442266 -1.9542e-05
6:22043658 G T 0.853403 1.8718e-05
6:22044638 T C 0.415910 -1.3077e-05
6:22045016 C T 0.244083 -1.3309e-05
6:22045335 T G 0.067126 -3.2146e-06
6:22050309 C T 1.882196 -1.2123e-05
6:22056131 G A 0.767850 -3.1718e-05
6:22056923 C A 0.629209 -1.6835e-05
6:22058817 C T 0.198703 2.2481e-06
6:22059569 A G 0.088208 -1.9950e-05
6:22061040 A G 1.241177 -3.1747e-06
6:22070076 A G 0.031258 -1.8291e-06
6:22076031 T C 1.257550 3.3484e-06
6:22078097 A G 0.025335 4.4919e-05
6:22079782 A G 0.046275 -7.8135e-06
6:22082755 A G 0.095212 2.1047e-05
6:22086292 G A 1.142463 1.1820e-05
6:22087557 T C 0.129095 -1.4406e-05
6:22100075 A G 1.090843 -5.8821e-07
6:22103237 T G 0.944573 2.3708e-06
6:22106979 T C 0.368483 -1.9126e-05
6:22110797 G A 0.128000 -1.4932e-05
6:22112043 A G 0.823029 4.8597e-06
6:22112950 T G 0.085271 -1.3441e-05
6:22115625 G A 0.029864 -2.1550e-07
6:22122389 G A 0.796779 9.3135e-06
6:22125964 C T 0.915892 4.7174e-06
6:22129330 G A 0.147967 -1.0444e-05
6:22131929 A C 0.860886 -4.9906e-06
6:22132953 A C 0.060932 -2.3572e-06
6:22137648 G C 0.752156 2.4976e-05
6:22139729 A G 0.845090 6.8788e-06
6:22140004 G A 0.953841 6.7015e-06
6:22141745 T C 0.032193 -1.7699e-05
6:22150358 A G 0.308717 -6.9955e-06
6:22152085 G A 1.946171 -2.6645e-06
6:22153416 C T 0.115142 1.0875e-05
6:22154789 A G 0.060326 5.3550e-06
6:22155622 A G 1.204336 8.9598e-06
6:22155884 A G 0.031676 -7.5307e-06
6:22160102 A G 1.619216 -2.5754e-05
6:22160173 G T 0.038146 -7.0226e-06
6:22161904 T C 1.498285 -2.1407e-05
6:22162503 C A 1.680440 -1.9005e-05
6:22186317 T C 1.557931 -2.5758e-05
6:22190338 G A 0.115686 9.3879e-06
6:22191966 T C 1.830114 -5.2957e-06
6:22193404 C T 0.370727 3.4515e-06
6:22196427 A G 1.414775 -5.5669e-07
6:22197042 C T 0.076761 1.6715e-05
6:22197954 C T 0.046652 -3.9680e-06
6:22198366 T C 1.841878 -8.0516e-07
6:22203977 C A 0.302866 -5.8388e-06
6:22206045 G A 0.020664 -2.7571e-06
6:22207494 T C 0.739373 -1.2878e-05
6:22208975 G C 0.240983 -5.7343e-06
6:22209151 G A 0.346969 2.3031e-05
6:22213397 G C 0.638599 3.4363e-06
6:22217972 G A 0.123043 1.3637e-05
6:22219463 A G 0.257520 1.9275e-05
6:22219652 G A 0.076255 -8.8212e-06
6:22220860 T C 0.183808 -1.2760e-05
6:22223717 C T 0.062839 -3.4404e-06
6:22224327 G T 0.044691 -2.0912e-06
6:22231491 A G 0.106571 7.9931e-06
6:22231659 G A 0.347890 5.8291e-06
6:22232163 A G 0.052939 1.7335e-05
6:22235073 T C 0.056077 -1.9692e-05
6:22238362 A G 0.239314 2.8998e-05
6:22247294 A G 0.056148 3.2473e-05
6:22249562 T C 0.238280 -1.9237e-04
6:22249659 G A 0.133861 1.8171e-06
6:22252831 A G 0.028032 -2.1688e-05
6:22255611 T C 1.590111 -3.7011e-05
6:22256845 C A 0.403909 9.1277e-06
6:22263249 T C 0.207287 4.9858e-05
6:22268346 G A 1.973968 -3.7499e-05
6:22273944 G C 0.539361 9.8473e-06
6:22274556 G A 0.742664 2.6595e-05
6:22276795 G C 0.345300 5.4749e-05
6:22280214 G T 0.142602 3.2024e-05
6:22281828 G A 0.028766 -1.1955e-05
6:22282731 G A 0.215732 -3.0158e-06
6:22283272 G C 0.204401 1.8118e-05
6:22283885 T C 0.257377 3.6695e-05
6:22286074 A G 0.115591 1.4300e-05
6:22291109 T C 0.251427 5.0917e-06
6:22291538 A G 1.027576 -1.2928e-05
6:22292358 G A 0.042134 -7.9427e-06
6:22292590 G A 0.033716 -5.2017e-06
6:22292701 G A 0.053272 7.0158e-06
6:22294540 C A 0.026270 4.2215e-06
6:22304204 C A 1.233779 -1.9394e-05
6:22309407 T C 0.054061 -1.4797e-05
6:22319447 C T 0.035171 -1.9335e-05
6:22319917 G A 1.844785 -2.1453e-05
6:22321910 A G 0.021038 1.1446e-05
6:22327130 A G 0.838328 -3.3272e-05
6:22332474 C T 0.025091 -2.9842e-06
6:22334089 C T 1.783792 -3.2688e-05
6:22340901 T C 0.021983 1.0914e-05
6:22341469 A G 1.012195 -2.7921e-05
6:22344053 T C 0.026389 -1.4786e-05
6:22353910 G A 0.180469 -3.4904e-05
6:22358196 A G 1.105510 -1.9680e-05
6:22359515 A G 0.171222 -1.1968e-05
6:22365762 G A 0.142667 -2.2135e-06
6:22368558 A G 0.138308 3.2894e-05
6:22390580 T C 0.160274 2.6772e-05
6:22390829 G A 0.079552 3.6895e-05
6:22391406 C T 1.353718 2.4337e-05
6:22393300 A G 0.048866 2.0108e-05
6:22396382 G A 0.099112 -9.3034e-07
6:22403592 G A 0.080569 3.3582e-05
6:22405078 G A 0.157286 2.0188e-05
6:22406519 A G 0.899800 -4.8845e-05
6:22410386 A G 0.024336 3.8515e-05
6:22410565 A G 0.398779 -6.0905e-06
6:22413783 A G 1.876950 -2.3582e-05
6:22418385 G A 0.399544 -1.9579e-05
6:22420000 T C 0.194361 2.7727e-05
6:22433303 C A 1.959223 -5.7787e-06
6:22446841 G A 0.022048 6.5912e-06
6:22447661 T G 0.035498 4.3119e-05
6:22453994 A G 0.382789 5.2032e-06
6:22454221 G A 0.342376 -6.4301e-06
6:22466978 T C 0.060942 7.7163e-06
6:22467601 C T 0.186521 -9.3942e-05
6:22469034 A G 0.063108 1.5679e-05
6:22475939 G A 0.027855 -7.3540e-06
6:22476568 T C 0.042352 1.9844e-05
6:22480095 C A 0.695933 -2.8786e-05
6:22484822 G A 0.027984 1.3213e-07
6:22495180 C T 0.469057 5.7292e-07
6:22500458 G A 0.059354 -1.7025e-06
6:22511958 A G 0.396083 1.1998e-05
6:22523176 A G 1.501175 5.1024e-05
6:22527784 G A 0.166071 1.0585e-05
6:22531040 G A 0.024856 8.4520e-06
6:22536534 G A 0.240327 1.4837e-05
6:22542906 A G 0.519656 -6.3395e-07
6:22546686 G A 0.037527 1.6999e-05
6:22557667 C T 0.068962 2.2651e-05
6:22570064 T C 0.148453 -5.5918e-06
6:22570245 A G 0.576001 2.2295e-05
6:22573587 A G 0.158377 5.0545e-06
6:22579329 G A 0.047791 -7.4017e-06
6:22585607 C T 0.046601 1.7722e-05
6:22585924 A G 0.140855 6.0705e-06
6:22586250 T C 0.037510 -1.4767e-05
6:22586911 A G 0.034002 -7.6514e-06
6:22599103 C G 0.108101 5.5563e-06
6:22608225 A G 0.145291 1.5822e-06
6:22611753 G A 0.037738 -2.2294e-05
6:22624807 G A 0.730557 -2.5863e-05
6:22643765 A C 0.125987 1.9408e-05
6:22647278 T C 0.077995 -1.7005e-05
6:22647683 A G 0.146699 -4.4999e-07
6:22652986 C T 0.254188 1.5210e-05
6:22664716 A G 0.098115 2.5676e-05
6:22668994 G T 0.211381 9.9887e-06
6:22669732 C G 0.047417 -2.8060e-05
6:22673712 C T 1.522730 4.9543e-06
6:22692553 C T 0.023955 4.5074e-06
6:22693329 T C 0.269392 -6.3333e-06
6:22696773 T C 0.061901 9.3934e-06
6:22706004 G A 0.512506 7.7496e-06
6:22708920 T C 1.097361 -2.4193e-05
6:22713925 G C 0.091278 5.0347e-05
6:22722969 T C 0.604539 -4.5219e-05
6:22723147 A G 0.044215 1.0066e-05
6:22723275 A G 0.066140 2.1082e-05
6:22729300 T G 0.298141 1.7624e-05
6:22743403 G A 0.596285 -3.3787e-05
6:22747334 A G 0.619213 5.0270e-05
6:22749157 C T 0.672138 2.4977e-05
6:22755579 A G 0.089137 -3.3111e-05
6:22759710 T G 0.308344 -2.9014e-06
6:22760177 G T 1.028688 -2.5908e-06
6:22781161 T C 0.052599 5.8061e-06
6:22786677 G T 0.240463 -1.8908e-05
6:22787601 G A 0.040842 -1.4422e-07
6:22802956 C T 0.817770 2.9237e-05
6:22803097 C T 0.039809 1.7390e-05
6:22803500 A G 0.452605 3.5945e-05
6:22807824 A G 0.254976 -1.7555e-05
6:22834829 A G 0.086145 -6.9455e-06
6:22839615 C T 1.728745 -2.4283e-05
6:22841883 G A 0.389963 9.9769e-05
6:22843332 C T 0.655156 -2.4727e-04
6:22854750 C T 1.430071 -4.0246e-07
6:22863235 T C 0.372719 8.4769e-05
6:22864366 G A 0.374412 1.1263e-05
6:22877032 T C 0.045751 2.4292e-05
6:22879454 C T 0.188415 -4.3535e-05
6:22890428 A G 0.028273 1.1083e-05
6:22890460 C T 0.121091 1.7422e-05
6:22893148 C A 0.029272 5.1824e-06
6:22896413 C T 0.587496 1.1588e-05
6:22901378 C T 1.332758 3.2331e-05
6:22905459 T C 0.117168 1.3389e-05
6:22905803 C T 0.541891 -9.9956e-06
6:22907994 A G 0.271319 2.0372e-05
6:22912127 G T 1.398894 -2.1689e-06
6:22913065 T C 1.889492 -3.7888e-05
6:22913467 T C 0.157796 -1.4090e-05
6:22915405 C A 0.043188 2.8440e-05
6:22917499 C T 0.245341 -1.5097e-05
6:22927332 A G 0.121642 -1.2291e-05
6:22947194 T C 1.979615 1.0461e-05
6:22957737 T C 0.454342 2.4546e-05
6:22961354 T C 0.036864 -1.1696e-06
6:22964254 G C 0.061027 1.2545e-05
6:22964439 G A 0.020583 -8.0915e-06
6:22994295 G A 0.983409 -8.6646e-06
6:23009496 A C 0.517450 -5.5082e-05
6:23011580 C T 0.440607 -2.9991e-05
6:23013536 C A 0.037452 8.4366e-06
6:23014446 C A 0.407312 2.5743e-05
6:23020222 C T 0.043705 -3.6296e-05
6:23032479 G C 0.021198 -4.8372e-06
6:23032865 T C 0.023156 2.9176e-05
6:23035272 A G 0.021218 -2.3014e-05
6:23037354 G T 0.164055 9.0239e-06
6:23041741 T C 0.053911 -1.5146e-05
6:23043974 G A 0.661619 -2.0964e-05
6:23048325 A C 0.037792 8.5734e-06
6:23048660 T C 0.438577 -1.7477e-05
6:23050735 A C 0.667402 -1.5311e-05
6:23051698 C T 0.190444 5.8398e-07
6:23057637 C T 0.228726 3.7529e-06
6:23077311 A G 0.620226 -1.5066e-05
6:23088224 G A 0.059789 -1.7307e-06
6:23093139 G C 0.131648 2.4348e-05
6:23108171 T C 0.084843 -4.2734e-05
6:23108417 T C 0.025845 1.8622e-05
6:23120063 A G 0.766109 5.9569e-06
6:23126597 T C 0.443323 -1.3379e-05
6:23141221 C T 1.975810 -1.8503e-05
6:23145347 C A 0.139882 1.1062e-05
6:23147307 C A 0.062139 9.7933e-07
6:23180055 A G 0.029228 -7.9008e-06
6:23184419 A G 0.921060 2.7547e-06
6:23188059 G A 0.200284 6.8422e-06
6:23188714 C T 0.496942 -1.1782e-05
6:23189857 A G 0.038479 -3.9114e-06
6:23193131 C T 0.422846 1.1485e-05
6:23193391 C T 0.578211 -7.2963e-07
6:23193451 T C 0.115407 5.9474e-06
6:23193476 C T 1.975276 -2.2239e-05
6:23194461 G C 0.488045 -3.5913e-07
6:23199521 T C 1.032798 1.8033e-05
6:23199879 C T 0.025499 1.7833e-06
6:23200749 C T 0.458874 -4.1663e-05
6:23200888 T C 0.591212 3.0649e-05
6:23202058 C T 0.074415 -2.5985e-06
6:23202774 T C 0.843006 -1.1019e-05
6:23207033 G A 0.250203 3.1399e-06
6:23208904 G A 1.267569 1.1699e-05
6:23214230 G A 0.537651 -1.6502e-05
6:23214548 A G 0.276980 -5.4686e-07
6:23221700 A G 0.146019 -6.2765e-05
6:23230060 T C 0.025074 3.3571e-06
6:23231316 A C 0.263959 -2.1617e-05
6:23238676 A G 1.191668 -4.9379e-06
6:23242780 G A 0.708669 -4.2533e-07
6:23245298 T C 0.183237 1.4793e-05
6:23250115 T C 0.523634 -7.7356e-07
6:23250977 T C 0.058497 -1.1759e-05
6:23260501 T G 0.027175 2.5357e-05
6:23261366 C A 0.254473 1.8602e-06
6:23262701 T C 0.286608 2.6387e-05
6:23263675 G A 0.579269 4.1434e-05
6:23269862 C T 0.053102 1.5019e-05
6:23270861 C G 0.044929 6.4810e-06
6:23271698 G A 0.828394 -2.6210e-05
6:23274863 T C 0.026413 1.4484e-05
6:23277975 T C 0.174513 -1.4140e-05
6:23279094 C A 1.806336 1.0505e-05
6:23281210 A G 0.050929 6.0510e-06
6:23289200 G C 1.620114 1.3377e-05
6:23289582 T G 0.325723 1.3372e-05
6:23304236 A G 0.024676 -5.0977e-06
6:23315791 C T 0.203241 -7.2417e-06
6:23319192 C A 0.077904 1.5163e-05
6:23319736 G A 0.069458 -3.0063e-05
6:23320121 T G 1.247959 6.0244e-05
6:23320162 C T 0.332431 -4.0177e-05
6:23334144 G A 0.029249 2.8919e-05
6:23334930 T G 0.020083 7.7541e-06
6:23335201 C G 0.026797 2.5372e-05
6:23335737 T C 0.131998 1.0196e-05
6:23336128 G A 0.050025 -1.0827e-07
6:23337187 C G 0.163208 2.0741e-07
6:23337813 G A 0.397490 1.0447e-05
6:23337844 A G 0.206237 -1.2617e-05
6:23346624 A G 0.439376 -3.4346e-05
6:23347907 T C 0.072124 -2.2168e-05
6:23357902 T C 0.744850 -5.8393e-05
6:23358604 A G 0.047111 8.1712e-06
6:23365820 A G 0.986622 -5.8702e-05
6:23376983 A G 0.688583 -9.2634e-06
6:23379359 G A 1.206019 -4.5820e-05
6:23380648 C A 0.122292 2.1124e-05
6:23380768 G A 1.178695 -4.4564e-05
6:23382085 C A 0.232024 -2.1731e-06
6:23382322 A G 0.034396 -1.2575e-05
6:23382405 C T 0.039826 -1.3354e-06
6:23388220 A G 1.642318 -2.0663e-05
6:23389760 G A 0.173677 -8.7735e-06
6:23392310 T C 0.060619 1.6271e-05
6:23395165 A G 0.629916 -2.4717e-05
6:23396134 G T 0.051881 5.9211e-06
6:23399315 A G 0.038867 2.6539e-06
6:23401282 T C 0.798146 9.8266e-06
6:23401866 G A 0.078475 -2.0901e-05
6:23404276 C T 0.180313 -1.9823e-05
6:23408332 G T 0.518453 2.3718e-05
6:23408417 T G 0.216110 1.4802e-07
6:23408624 A G 0.072994 -1.0212e-06
6:23408818 T C 0.169862 1.5057e-05
6:23408998 C T 0.030945 1.3841e-05
6:23409431 G A 0.052690 9.2123e-07
6:23410019 G A 0.137200 -3.4558e-06
6:23411624 A G 0.890125 -7.8073e-07
6:23417123 T C 0.221580 1.0038e-05
6:23421034 G A 0.807118 -3.7588e-07
6:23424485 G A 0.404796 8.6368e-06
6:23434736 A G 0.581472 1.7612e-06
6:23436237 C T 0.032400 1.5847e-07
6:23437676 A C 0.026893 6.4347e-06
6:23438085 G A 0.162556 -3.3104e-06
6:23439477 C G 1.629698 -5.0543e-06
6:23439826 G T 0.106394 -1.0633e-05
6:23440395 A G 0.025539 -4.6586e-08
6:23440413 C T 0.143727 -4.1665e-06
6:23440875 A G 0.077050 -8.1764e-06
6:23441984 C T 0.023166 9.5309e-06
6:23442265 C G 1.185946 2.0354e-05
6:23443347 G A 0.558978 2.2108e-07
6:23450040 T G 0.067293 -1.4298e-05
6:23454783 C A 0.824862 1.3050e-05
6:23456294 A C 0.323554 4.9966e-06
6:23458098 C T 0.098241 1.0013e-05
6:23460191 G T 0.030292 -1.2594e-05
6:23460906 C T 0.496952 -1.6417e-05
6:23469561 G A 0.617109 5.5898e-06
6:23474351 G T 0.296869 -5.9690e-06
6:23475473 G A 1.377737 6.8357e-06
6:23482249 C T 0.081953 2.3010e-06
6:23489487 T C 0.039632 -8.1484e-06
6:23489777 A G 0.043735 -1.4415e-05
6:23490117 G A 0.030418 1.3472e-05
6:23492750 T C 0.062288 6.7383e-06
6:23492797 T C 0.872061 1.2667e-05
6:23496806 A G 0.030656 -7.4973e-06
6:23496957 C T 0.078094 -4.7196e-06
6:23497282 G A 0.168125 3.3683e-06
6:23497530 T C 0.519792 -3.2124e-05
6:23501339 A G 0.024122 -1.3977e-05
6:23504700 C A 0.110372 2.1733e-05
6:23505667 A G 0.082558 2.2519e-05
6:23507631 G A 0.676996 6.6692e-05
6:23509758 A G 0.087552 2.2890e-05
6:23513468 T G 0.190210 3.1393e-05
6:23514346 C T 0.035022 -1.0527e-05
6:23523148 A C 0.476254 3.6968e-05
6:23526341 G A 0.573693 -2.0209e-05
6:23529318 A C 1.917480 -1.0023e-05
6:23546307 T C 0.038126 -9.5043e-06
6:23548350 A G 0.495262 3.1621e-05
6:23559146 T C 0.039339 9.1501e-06
6:23570894 G A 0.138138 1.6660e-05
6:23582419 A G 0.034522 9.5408e-06
6:23587575 C T 0.529380 -1.1818e-05
6:23588957 G A 0.875689 -2.9959e-06
6:23590536 C T 0.212961 1.0293e-06
6:23593195 A G 1.010842 -3.9310e-08
6:23594993 A C 0.047802 1.5383e-05
6:23595187 A G 0.064338 1.1937e-05
6:23595915 C T 0.056189 1.2588e-05
6:23597831 G T 0.797218 -3.3118e-05
6:23597967 G A 0.021079 2.0572e-05
6:23599392 A C 0.385176 -2.9022e-05
6:23599866 C G 0.073375 2.3823e-05
6:23605889 G T 0.087488 6.5981e-06
6:23609434 A G 0.081783 -3.7110e-05
6:23615428 G A 0.041386 1.8053e-05
6:23615974 T G 0.124926 -6.3740e-06
6:23617867 A G 0.189115 1.6530e-05
6:23621288 A C 1.185460 -7.4047e-06
6:23627683 C T 0.103378 1.2909e-05
6:23628611 T G 0.616316 -3.1388e-05
6:23631252 G A 0.035440 -7.9822e-06
6:23631684 C T 0.046931 1.1543e-05
6:23639152 T C 0.106928 -2.4679e-05
6:23640810 T C 0.113870 1.2105e-05
6:23641880 A G 0.101213 1.9109e-05
6:23644013 A G 1.978160 -1.5150e-05
6:23648084 A G 0.374847 5.5575e-06
6:23651177 T C 0.024768 7.1413e-06
6:23651526 C T 0.873503 2.0545e-05
6:23652193 C T 0.324785 -3.6181e-05
6:23653160 A G 0.136836 2.0209e-06
6:23655053 C T 0.599756 -3.4352e-05
6:23655149 A G 0.037646 -5.3413e-06
6:23655161 C T 0.049450 1.4456e-05
6:23656325 C A 0.993812 -4.9117e-06
6:23656647 G A 0.372427 -1.6767e-05
6:23657168 C T 1.100077 4.1239e-06
6:23657251 C T 0.339248 4.1574e-05
6:23657723 A G 0.080858 4.0589e-07
6:23658361 G A 0.574057 1.8988e-05
6:23659229 A G 0.078057 4.1679e-06
6:23661945 A G 0.914817 5.5342e-06
6:23662489 A C 0.401968 -1.0008e-05
6:23663783 T C 0.082534 -5.7087e-06
6:23663865 G C 0.932038 -1.1828e-05
6:23664761 A G 1.432400 -7.7114e-06
6:23674149 G A 0.729588 2.2751e-06
6:23675439 A G 0.351698 1.9485e-05
6:23681807 C T 0.536261 -1.4516e-05
6:23688389 C T 1.358069 1.8711e-05
6:23689068 T C 0.106693 -6.0665e-06
6:23704605 G T 0.037303 8.6824e-06
6:23707756 C T 0.650852 2.9436e-05
6:23713003 G A 0.032513 3.8266e-06
6:23724469 G T 0.093376 -1.2112e-05
6:23730124 T C 0.131012 -1.0666e-05
6:23732751 C A 0.430224 -8.9550e-07
6:23735394 A G 1.243281 2.1652e-05
6:23736981 A C 0.429693 -2.1747e-08
6:23753025 C T 0.894786 1.4669e-05
6:23756324 G A 0.211333 7.4736e-06
6:23761746 C T 0.173129 -8.8626e-07
6:23764992 A G 1.317972 1.6106e-05
6:23767170 A C 0.142544 1.4498e-05
6:23772824 A G 0.052469 -1.0429e-05
6:23780748 G A 0.234741 -5.4111e-06
6:23781824 C T 0.424917 4.2329e-06
6:23788611 C T 0.046829 -6.4508e-06
6:23789821 C T 0.041043 -1.1179e-07
6:23790159 C T 0.033458 1.1815e-05
6:23792009 A C 0.024877 -8.7003e-06
6:23796356 T G 0.573377 1.8842e-05
6:23812225 A C 1.181051 2.6271e-05
6:23825502 T C 0.164517 5.9700e-06
6:23829875 G A 0.020515 8.6549e-06
6:23840952 A G 0.042195 -1.2465e-06
6:23841132 G C 1.561974 7.0246e-06
6:23850548 G A 0.643437 1.8574e-05
6:23858795 T C 0.025046 8.5700e-06
6:23864345 C T 0.049104 8.2655e-06
6:23869360 G A 0.021018 3.5026e-06
6:23873969 T C 0.084924 -9.2319e-06
6:23880317 A G 0.636260 -2.9768e-05
6:23885295 C T 0.213832 1.6685e-05
6:23889715 T C 1.085431 -1.7492e-05
6:23896919 A C 0.050715 -2.0161e-06
6:23899452 T C 0.033920 6.1919e-07
6:23899574 C G 0.045398 -6.9699e-06
6:23901984 A G 0.999779 -1.6271e-05
6:23904904 T C 0.085669 -1.1401e-06
6:23905654 T C 0.975878 -1.8871e-05
6:23909381 G A 1.644783 2.4925e-06
6:23909388 T G 0.087828 -1.0627e-05
6:23910223 C G 0.078896 1.4557e-05
6:23911715 C A 0.592188 9.7942e-06
6:23912350 T C 1.908912 1.4411e-05
6:23915644 A G 0.026746 -5.7874e-06
6:23915870 G A 1.154770 -9.0556e-06
6:23916638 T C 0.069115 3.3295e-05
6:23918399 C T 0.170627 2.2367e-05
6:23920050 T C 0.342977 -1.8555e-05
6:23924231 T C 0.090075 2.0688e-05
6:23926076 T C 0.199015 -1.5384e-05
6:23927186 G A 0.086097 -2.3353e-06
6:23937382 T C 0.067548 1.2325e-06
6:23939839 A G 0.037789 5.0853e-06
6:23941870 A G 0.025624 -8.8375e-06
6:23942886 A G 0.039679 6.7132e-07
6:23944129 C T 1.797758 3.8376e-07
6:23944353 C T 1.365403 -2.9337e-06
6:23944579 C T 0.021650 1.6375e-05
6:23945271 A C 0.636114 8.8689e-06
6:23947702 A G 0.113245 1.0453e-05
6:23951514 A C 0.056083 4.6418e-07
6:23952835 T C 0.060507 6.0686e-07
6:23954057 C T 0.069815 5.5853e-06
6:23954438 G A 0.254208 -1.2893e-06
6:23955441 C A 1.744055 -1.4045e-06
6:23957649 G T 0.101359 -1.1677e-06
6:23961431 C T 0.932354 8.6139e-06
6:23964399 T C 0.179766 1.3542e-05
6:23968612 T C 0.028932 6.3434e-06
6:23970874 T C 0.485743 -7.3058e-06
6:23977762 C T 0.385135 -7.8765e-06
6:23977847 G A 0.308493 -1.1221e-06
6:23977998 G C 0.021694 2.2003e-06
6:23978515 G T 1.338371 -6.8653e-06
6:23978744 G A 0.415183 1.2893e-05
6:23979252 C T 0.134636 -1.1032e-05
6:23989093 A G 0.093689 3.0229e-06
6:23990794 C T 0.110637 2.2850e-05
6:23996886 A G 0.470053 -5.5364e-06
6:23998157 G A 0.176413 -3.0375e-06
6:23998377 G C 0.306569 -1.9084e-05
6:24002872 C T 0.028164 1.0394e-06
6:24006893 C T 0.356546 1.5318e-06
6:24009083 T C 0.145033 -1.9348e-05
6:24010193 T C 0.097905 -8.4278e-06
6:24010696 A G 0.107526 2.3517e-05
6:24010781 G A 0.021891 1.3895e-05
6:24014419 T G 0.103834 -5.0627e-06
6:24017867 T C 0.766432 1.9868e-05
6:24020642 G A 0.181819 -2.3486e-06
6:24020663 A G 0.068489 1.0838e-05
6:24022898 C T 0.161481 -3.4902e-06
6:24026110 A G 0.259563 -9.8381e-06
6:24027852 G A 0.044517 -3.2859e-06
6:24033565 T A 0.259454 2.1251e-05
6:24034089 C T 0.415934 -9.9036e-06
6:24049556 G A 0.057919 -2.4471e-06
6:24052526 T C 1.133644 3.8630e-06
6:24053389 C T 0.161257 -3.1477e-06
6:24061327 G A 1.898638 3.8049e-05
6:24065658 G T 0.147318 5.4918e-08
6:24065688 A G 0.069530 1.4540e-05
6:24070358 C T 0.054384 5.0493e-06
6:24070585 G A 0.484658 4.5150e-05
6:24073404 A G 1.717682 3.2019e-05
6:24077406 T C 0.037476 1.2715e-06
6:24078278 A G 0.624197 8.0058e-06
6:24080628 G A 0.456708 3.7913e-05
6:24090497 A G 1.081222 4.7225e-05
6:24100025 C T 0.029153 -6.0122e-06
6:24102223 A G 0.052707 -4.8433e-06
6:24102723 G A 0.202585 4.6152e-05
6:24105273 C T 0.153006 -2.1574e-06
6:24105330 A G 1.690263 6.1487e-06
6:24105501 G C 0.760442 4.0497e-06
6:24107093 A C 0.310366 -1.8050e-05
6:24108623 A C 0.049835 -6.0929e-06
6:24112370 G T 0.070917 3.7191e-06
6:24113383 C T 1.958087 -5.1024e-06
6:24114211 C A 0.065277 5.8054e-06
6:24123314 G T 0.552866 2.9420e-05
6:24127894 C G 0.039435 7.0985e-06
6:24132022 A G 0.071780 -8.2993e-06
6:24133472 C T 0.163797 -1.6341e-05
6:24139942 G A 0.226829 -3.4707e-06
6:24147360 A G 0.121469 -2.2464e-05
6:24147572 A G 1.067235 -4.1709e-06
6:24148142 A G 0.049634 -2.1275e-05
6:24157705 A C 0.051239 -1.0216e-05
6:24157932 G A 0.115305 -5.4812e-06
6:24162077 G A 1.904744 1.1779e-05
6:24164911 C T 0.217092 1.3164e-05
6:24166642 G A 0.077482 -2.0417e-05
6:24167748 C T 0.288101 1.9338e-05
6:24172526 A G 0.027675 -2.3045e-05
6:24178999 A G 1.090024 -2.8346e-06
6:24188947 C T 0.383157 -1.0176e-05
6:24198083 A G 0.046714 2.0267e-06
6:24205236 A G 0.272268 -2.5953e-06
6:24210784 G A 0.084649 -4.6485e-06
6:24220160 T C 0.329929 6.1306e-06
6:24221523 C T 0.084030 -5.7782e-06
6:24221888 C T 1.774439 -2.2560e-06
6:24229940 C T 0.112313 1.1007e-05
6:24234933 G A 1.533062 1.1521e-05
6:24239654 T C 0.025448 -7.5449e-06
6:24241601 C A 0.091017 1.2157e-05
6:24247922 G A 0.161808 1.2107e-05
6:24249780 T C 0.049569 -9.1564e-06
6:24249893 G A 0.139182 8.3555e-06
6:24257745 T C 0.205601 6.2369e-06
6:24274031 A G 0.044361 -1.8172e-07
6:24289593 T C 0.258159 1.4362e-05
6:24291203 C T 1.322171 1.4265e-07
6:24292282 T C 0.363699 8.0189e-06
6:24302046 C G 0.075163 -5.3510e-06
6:24305848 A G 1.754200 2.1707e-05
6:24306387 G T 0.153471 -2.0177e-05
6:24308035 C G 1.211874 -5.5072e-06
6:24315442 G A 0.132369 -1.3581e-06
6:24317666 A G 0.295326 8.7435e-06
6:24322115 T G 0.063968 -9.5306e-06
6:24328425 A C 0.121700 1.6732e-05
6:24329348 A G 0.122441 9.7208e-06
6:24330735 T C 0.038041 6.9906e-06
6:24341357 A C 0.490248 -9.9283e-06
6:24342612 G A 0.164803 1.4820e-05
6:24347898 C T 0.178576 1.7822e-06
6:24349532 G A 0.050756 1.4582e-05
6:24353436 C A 0.068149 -2.1734e-06
6:24357034 C T 0.028851 -3.8389e-06
6:24357796 A G 0.112837 1.0365e-05
6:24362204 C T 0.667640 2.5561e-05
6:24367443 C A 0.293439 1.2747e-05
6:24376261 C A 1.941615 2.0081e-05
6:24376705 T C 0.214376 2.5705e-05
6:24377079 C G 0.030636 2.6029e-06
6:24383966 C T 0.115856 -1.0387e-05
6:24392053 C A 0.080695 -8.5520e-06
6:24397436 A C 0.035528 -7.5366e-06
6:24398108 T C 0.032064 7.7449e-06
6:24399680 A G 0.513815 1.2883e-05
6:24401654 T G 0.554127 -1.3685e-05
6:24403411 C T 0.065277 1.2959e-05
6:24417620 G A 0.132426 9.7979e-07
6:24418348 A G 0.715652 1.3481e-05
6:24419556 C T 0.034192 2.5649e-05
6:24423824 T C 0.030398 1.1733e-05
6:24424231 T G 0.294156 2.0174e-05
6:24425447 A G 0.313906 -1.5846e-05
6:24431414 C T 1.373885 -1.4831e-05
6:24437458 C T 0.881424 1.1177e-05
6:24441746 A G 0.602663 -5.0097e-05
6:24453197 T C 0.084805 -4.4719e-06
6:24454313 C T 0.023241 -1.1651e-05
6:24454363 A G 0.030643 1.3447e-05
6:24456074 C A 0.085424 -1.3345e-05
6:24458229 C A 0.115533 6.2197e-06
6:24462882 A G 0.028640 -7.3899e-06
6:24464429 A C 0.213057 -1.7409e-06
6:24484957 A G 0.251226 -1.2141e-06
6:24489652 T C 0.704572 -3.1908e-06
6:24489691 C G 0.101369 1.9347e-05
6:24489741 C A 0.762094 2.6487e-06
6:24490028 T C 0.044769 9.4937e-06
6:24490511 T C 1.842558 1.2885e-05
6:24498036 A G 0.059470 1.4843e-06
6:24499551 G A 0.699231 8.2193e-06
6:24503590 T C 0.705439 9.3448e-06
6:24503862 T G 1.132559 1.4037e-06
6:24505196 T G 0.030204 1.4301e-05
6:24506316 C A 0.601561 1.0470e-05
6:24517705 C T 0.054965 2.0147e-05
6:24533074 A G 1.864381 9.8817e-06
6:24533505 C G 0.333492 1.1941e-05
6:24535234 T C 0.058559 1.1612e-05
6:24538627 C T 0.142840 -2.4530e-05
6:24544903 A G 0.563364 -2.9584e-05
6:24544967 T C 0.255092 -1.9177e-05
6:24545307 C T 0.892124 4.1554e-05
6:24547027 G A 1.928845 1.1090e-05
6:24551664 C T 0.298518 1.0078e-05
6:24564129 A C 0.174635 -3.6428e-06
6:24564544 C T 0.053469 -1.0442e-05
6:24567176 G A 0.057790 -8.3671e-08
6:24567223 A G 0.126637 -3.5444e-05
6:24568393 C T 0.921933 3.3178e-05
6:24575094 G A 0.387114 -1.3919e-05
6:24579083 A C 0.213176 -7.0030e-05
6:24579822 A G 0.055482 -1.5283e-05
6:24580768 A G 0.061156 1.8483e-05
6:24582862 G A 0.847929 -4.1276e-05
6:24584181 C T 0.745887 4.5440e-05
6:24585253 G A 0.032094 -1.7149e-05
6:24587476 G C 0.030605 3.3354e-05
6:24596478 G T 1.809314 -2.7788e-05
6:24597176 T C 0.093648 -2.6722e-05
6:24597481 G A 0.071954 -7.3990e-06
6:24598442 G A 0.026553 -1.7393e-05
6:24605024 C T 0.227445 2.0570e-05
6:24605569 T C 0.403862 9.3341e-06
6:24612902 T C 0.059901 -1.8349e-05
6:24631851 T C 0.381637 -8.9511e-06
6:24632532 A G 1.283073 -1.2697e-05
6:24641328 C T 0.377244 2.2209e-05
6:24645630 A G 0.054387 -1.0273e-05
6:24645675 T C 0.081946 -1.5994e-05
6:24648406 A G 1.277252 -1.0115e-05
6:24653749 C T 0.090435 1.2864e-05
6:24655754 T C 0.101124 -9.9395e-06
6:24684569 G C 0.054972 -1.5978e-05
6:24693523 T C 0.288570 -2.3546e-05
6:24698215 A G 0.477015 1.9028e-05
6:24699260 G A 0.071192 -2.0633e-05
6:24705835 C T 0.809273 -3.2169e-06
6:24706770 C T 0.557194 1.4287e-05
6:24712044 G A 0.480466 1.8111e-05
6:24721787 A C 0.154413 -4.2687e-06
6:24721918 G A 0.092105 -3.3618e-06
6:24726407 C T 0.035613 1.8519e-05
6:24727936 A G 0.041457 5.0482e-06
6:24729209 C G 0.034576 -3.4502e-06
6:24729897 T G 0.256194 -4.3598e-06
6:24740789 T C 0.149409 -2.9171e-05
6:24746739 T C 0.319543 -2.9135e-06
6:24748647 C T 1.100302 -6.0142e-05
6:24749413 T C 0.253940 6.2784e-05
6:24758824 C A 0.084785 6.1267e-06
6:24760445 T C 0.058973 1.8619e-05
6:24761516 T C 0.564374 -3.4123e-07
6:24765250 C T 0.043049 -1.7161e-05
6:24768632 G T 0.393346 9.7510e-06
6:24779047 T C 0.055971 1.6287e-05
6:24780892 C A 0.072134 4.8946e-06
6:24781025 G A 0.233068 -1.5154e-05
6:24784910 T C 0.070954 6.9537e-06
6:24787836 T C 0.106367 -5.2296e-06
6:24799278 T C 0.962847 2.7886e-05
6:24799822 T C 0.054339 -2.1104e-05
6:24803317 C T 0.193572 2.2782e-06
6:24803825 A G 0.737150 1.5786e-05
6:24806594 T C 1.086033 3.2980e-05
6:24807829 G A 1.711566 4.9162e-06
6:24808548 A G 0.095161 4.4813e-06
6:24808771 A G 0.629083 -2.4434e-05
6:24820878 C T 0.074565 8.8828e-06
6:24821831 A G 0.048498 -1.5276e-05
6:24828490 T C 0.418705 4.0921e-06
6:24836426 T C 0.045775 1.4146e-06
6:24843655 C G 0.025624 -7.6212e-06
6:24843740 T C 0.025267 -7.9364e-06
6:24846263 C T 1.738506 -1.1801e-06
6:24848086 G A 0.310618 2.1256e-05
6:24849666 T G 1.300782 -1.7778e-05
6:24858142 T C 0.459809 -3.8543e-06
6:24859521 C T 1.668990 -2.2003e-05
6:24860644 T C 0.086651 1.4687e-06
6:24861138 C T 0.023700 -1.3427e-07
6:24863075 A G 0.908586 1.2893e-06
6:24866495 G A 0.165973 5.6426e-07
6:24873726 T G 0.026087 2.3363e-06
6:24883546 T C 0.294632 -2.0272e-05
6:24887456 C T 0.117712 -3.7433e-06
6:24896269 C T 0.111344 -4.9579e-06
6:24898915 C T 0.020776 1.2404e-06
6:24904331 T C 0.058997 -6.0841e-06
6:24905815 C T 0.065572 3.8227e-06
6:24913126 C T 0.696131 -3.1929e-06
6:24914002 C T 0.096280 7.2347e-06
6:24917099 A G 0.064610 6.4869e-06
6:24918807 T G 0.026206 -7.3454e-06
6:24920746 T C 0.268385 -2.7004e-05
6:24925098 T G 0.053510 6.5898e-06
6:24926546 C G 0.086978 -6.0849e-06
6:24929590 C T 0.112728 -1.8415e-07
6:24934282 A C 0.032744 2.5314e-05
6:24944217 G T 0.363788 -9.8373e-07
6:24950547 G T 0.359252 -4.5784e-06
6:24951199 A G 1.576824 2.6764e-05
6:24951809 A G 0.638497 2.0916e-05
6:24955839 T C 0.023143 -3.5193e-06
6:24956851 A G 1.865466 -3.8969e-06
6:24958253 C T 0.096552 -1.1320e-05
6:24961391 A G 0.778369 -6.5093e-06
6:24961656 G A 1.868236 -2.0933e-06
6:24964669 A G 0.026658 -6.6836e-06
6:24965855 A G 0.071015 -3.6241e-05
6:24966983 G A 0.309469 -2.1176e-05
6:24969928 T C 0.033328 -1.1534e-05
6:24978511 G C 0.123308 -5.4349e-06
6:24978873 T G 0.034155 2.8921e-05
6:24985476 T C 0.822366 3.2236e-06
6:24989384 C T 0.025240 1.6460e-05
6:24998665 T C 0.083540 2.0377e-05
6:25006526 G A 0.052857 1.7068e-08
6:25006710 C T 1.372692 -4.4463e-06
6:25006941 T C 0.066909 -9.6765e-06
6:25009041 C G 0.167703 1.1360e-06
6:25010999 A G 1.150347 -8.4421e-06
6:25017795 A G 0.047390 -1.4065e-05
6:25021020 T G 0.077693 -5.8082e-06
6:25023916 T C 0.044473 -8.6683e-06
6:25026428 T C 0.255242 1.0799e-06
6:25028663 C T 1.461696 -5.9646e-07
6:25034377 A G 0.067435 -9.1569e-06
6:25034683 G A 0.037218 -1.4357e-06
6:25035493 C T 0.032115 1.0275e-05
6:25035714 A G 0.070050 1.1374e-05
6:25040018 G A 1.026274 -1.5352e-05
6:25040303 C T 0.082996 -1.2743e-05
6:25042725 C T 0.124831 5.4124e-06
6:25057429 G A 0.877698 -2.3740e-05
6:25064789 T G 0.405657 -6.3674e-06
6:25068847 A C 0.083255 -8.9154e-06
6:25075717 C G 0.183560 -6.2281e-06
6:25081487 T C 1.668912 -1.9095e-05
6:25084718 G A 1.680930 -2.0469e-05
6:25093400 T C 1.547800 -2.7202e-05
6:25106928 G A 0.122982 3.8629e-06
6:25108923 G A 0.129826 1.1236e-05
6:25110234 T C 0.123036 1.9171e-05
6:25112343 C G 0.335736 1.1865e-05
6:25113931 A G 0.072423 5.7368e-06
6:25114123 C G 0.087263 -2.2011e-07
6:25114766 C T 0.343810 1.1797e-05
6:25115296 T G 0.360215 -8.1722e-06
6:25115527 T G 1.544907 -2.9653e-05
6:25115577 G A 0.058059 1.9820e-05
6:25118669 G T 0.053891 -4.2355e-05
6:25129077 T C 0.066705 4.4528e-09
6:25137985 C T 0.147630 1.7808e-05
6:25139464 T C 0.335919 7.2701e-06
6:25143203 G A 0.112374 -7.4893e-06
6:25144615 C T 0.078937 -1.0761e-06
6:25148497 A G 0.059028 -9.9421e-06
6:25149679 C T 0.054064 -6.2310e-06
6:25152674 A G 0.354285 1.7349e-05
6:25154462 C G 1.900202 -9.5665e-08
6:25155241 C A 0.028069 4.1483e-06
6:25155329 G C 1.432859 -2.2725e-05
6:25155888 T C 0.263381 1.2192e-05
6:25166010 C T 0.084448 -2.0004e-05
6:25167537 A G 0.484767 -2.4676e-05
6:25167930 G C 0.032356 -2.1645e-05
6:25170013 C T 0.042447 5.1511e-06
6:25173135 A G 0.047941 -5.2842e-06
6:25174070 C T 0.273764 1.9601e-05
6:25176145 C T 1.314324 -2.5453e-05
6:25179093 A G 1.073055 6.3339e-06
6:25180546 G T 0.043174 1.7505e-05
6:25181627 T C 0.338612 -1.1853e-05
6:25186512 T C 0.188745 -4.5579e-06
6:25191735 C G 1.440382 -5.5849e-06
6:25192394 C T 0.659195 2.6711e-05
6:25200842 G A 1.127558 -7.6254e-06
6:25220759 T G 1.961487 -1.0410e-05
6:25223827 C T 1.232952 1.4223e-05
6:25224925 G A 0.303458 -3.4435e-05
6:25233489 A G 0.063560 6.1969e-06
6:25235862 T C 0.345898 5.6776e-06
6:25236300 A G 0.030211 8.9264e-06
6:25244076 T C 0.184549 -3.1722e-06
6:25245453 A G 0.047791 -2.4072e-05
6:25245873 A G 0.042406 1.1123e-05
6:25262746 G A 0.042066 -4.0856e-05
6:25267925 A G 1.327318 2.0970e-05
6:25276282 G A 1.417757 2.6630e-05
6:25277288 A T 0.038731 -3.3734e-05
6:25293399 A G 0.080314 -2.8465e-06
6:25296606 A G 1.297127 -1.3246e-05
6:25305680 A T 0.099805 7.4815e-06
6:25306382 G A 0.111915 1.8700e-05
6:25310621 T C 0.233388 -1.9708e-05
6:25320151 A G 0.023846 6.3527e-06
6:25322347 A G 0.453421 -4.5369e-06
6:25328567 A G 1.318975 8.6055e-06
6:25330072 T C 0.046646 -3.9837e-05
6:25331300 T C 0.084084 -6.7838e-06
6:25331578 C T 0.033995 -2.9290e-05
6:25332130 T C 0.340115 2.3311e-05
6:25336488 A G 0.095144 1.1650e-05
6:25337731 T G 0.777142 1.1978e-05
6:25345251 T G 0.202748 1.3993e-05
6:25349413 A G 0.039061 1.9020e-06
6:25351821 G T 0.092264 -1.8855e-05
6:25364735 T C 0.040835 -1.7561e-05
6:25370200 T G 0.088259 -6.4272e-06
6:25370357 T C 0.071859 1.5731e-05
6:25370509 G T 0.321290 1.4851e-05
6:25383244 A G 1.684534 2.9993e-05
6:25392933 C T 0.355360 2.5714e-05
6:25394905 A G 0.307857 1.1150e-05
6:25399561 G A 0.039853 5.6482e-06
6:25400396 A C 0.194041 8.7380e-06
6:25401075 T C 0.115672 5.2055e-06
6:25402531 A G 0.783435 -2.8257e-05
6:25408916 G A 0.072753 1.7217e-05
6:25408938 T C 0.027994 -3.4523e-05
6:25410162 A G 0.180350 -1.8356e-05
6:25411414 A G 0.622728 -5.9668e-06
6:25411926 G T 0.073538 -1.5064e-05
6:25412987 C T 1.695111 -9.3577e-06
6:25413416 T C 0.374633 5.0919e-09
6:25414023 G T 0.512686 -5.2049e-06
6:25415845 G A 0.640319 -1.9419e-05
6:25418571 C A 0.812078 1.2137e-05
6:25419136 T C 0.277504 -2.3129e-05
6:25420344 G C 1.822754 -8.9020e-06
6:25420350 C A 0.332917 3.2731e-06
6:25424003 A T 0.356274 9.8319e-06
6:25424256 A G 1.122411 1.3282e-05
6:25426768 A G 0.274372 9.3840e-06
6:25426858 G T 0.321334 9.8500e-07
6:25435758 G A 0.894592 1.3737e-06
6:25436025 G T 0.020749 2.5867e-06
6:25436325 G A 0.320797 8.7795e-06
6:25437270 G A 0.251668 1.8067e-05
6:25437802 T C 0.210065 2.1972e-05
6:25439155 C A 0.174649 -1.7382e-05
6:25439492 C T 0.583185 -1.0421e-05
6:25443268 T C 0.022585 -3.7939e-06
6:25447517 A C 0.096341 -1.0267e-05
6:25449080 G T 0.190305 -4.9586e-06
6:25451279 T C 0.030173 2.4688e-05
6:25456221 A G 0.067456 2.2248e-05
6:25456913 T C 0.414880 1.7446e-06
6:25466943 C T 0.145604 -7.6509e-06
6:25471772 C T 0.025934 3.0899e-06
6:25473377 T C 0.035872 -6.1783e-08
6:25476250 A G 0.315952 -1.2403e-05
6:25478541 T C 0.375799 -7.0996e-06
6:25478611 A G 1.175040 -2.3260e-05
6:25486154 T C 0.278707 -2.8485e-05
6:25488265 A C 0.711542 2.1846e-06
6:25488583 T C 0.197193 -7.6021e-07
6:25497896 T C 0.061085 -1.0198e-05
6:25510649 G A 0.839297 -2.1157e-05
6:25533534 G T 0.680291 -7.7467e-06
6:25535612 G A 0.315351 9.0177e-06
6:25548573 G A 0.891777 1.2954e-05
6:25557500 T C 0.024605 -2.4570e-06
6:25582771 C T 0.850765 2.4467e-06
6:25589126 T C 0.024193 7.1649e-06
6:25596650 G T 0.375334 -1.8771e-05
6:25600352 T C 0.035467 -3.4097e-06
6:25600602 G A 0.039747 -1.9922e-05
6:25605091 A G 1.501498 -3.0662e-06
6:25607571 G A 0.586837 7.0289e-06
6:25619463 A G 0.060942 4.4050e-06
6:25623060 A G 0.040927 -2.2332e-06
6:25629050 G A 0.082911 -6.8253e-06
6:25641200 C T 0.384272 -1.2253e-06
6:25649981 A C 0.273587 1.5453e-05
6:25655059 T C 0.055934 -2.2125e-05
6:25661984 G T 0.040675 6.1311e-06
6:25671873 T C 0.553532 -2.8235e-07
6:25676397 A G 1.495313 1.6199e-05
6:25681255 A G 0.091680 -7.1895e-06
6:25682929 G C 0.940700 -6.7570e-07
6:25683954 T C 0.279448 -7.0892e-06
6:25684279 G A 1.066626 -3.5086e-06
6:25684405 C T 1.092173 1.2381e-05
6:25685247 G A 0.042413 5.5126e-06
6:25720761 C T 1.969973 5.8598e-06
6:25726621 T C 0.549211 1.7276e-05
6:25726666 G C 0.038646 -8.3094e-06
6:25732331 G A 1.977582 1.0333e-05
6:25735966 G A 0.128496 1.1295e-05
6:25756872 C T 0.029374 -7.0272e-06
6:25762241 C T 0.052068 7.1766e-06
6:25764830 A G 0.027528 6.0854e-07
6:25766673 C T 0.028613 9.4301e-06
6:25769349 C T 1.745020 -1.7696e-07
6:25770239 G A 1.388895 -3.6487e-06
6:25772047 G A 1.698310 1.0167e-05
6:25776949 A G 0.837359 -1.2661e-05
6:25778182 T C 0.030085 -6.5683e-06
6:25779000 T C 0.030558 3.3066e-05
6:25779925 A G 0.105004 1.1661e-05
6:25812069 G A 0.115128 9.2756e-07
6:25818588 G A 1.135782 1.1194e-05
6:25820428 C T 0.531559 6.1389e-06
6:25820439 A C 0.463440 8.2476e-06
6:25821580 T C 0.222658 3.9034e-07
6:25821770 T C 0.208450 -6.6635e-06
6:25826119 T C 0.509338 1.0410e-05
6:25831212 A G 0.576090 1.8391e-06
6:25831478 T C 0.024452 1.6888e-06
6:25831603 G A 1.098030 1.0741e-05
6:25840450 G A 0.099061 -1.8355e-05
6:25840485 A C 1.086865 1.0660e-05
6:25842203 T C 0.535370 1.6392e-06
6:25842605 G T 1.078896 1.1683e-05
6:25842951 G T 0.157534 1.7330e-06
6:25843746 T C 0.228757 6.7810e-06
6:25849620 G A 1.100713 1.2921e-05
6:25849838 G A 0.044109 2.5173e-06
6:25859508 C A 0.280601 8.8566e-06
6:25859621 A T 0.567471 -2.1737e-06
6:25862466 T C 0.484108 1.1170e-05
6:25863650 C T 0.232463 5.7809e-06
6:25864898 A C 0.512523 1.1999e-05
6:25870542 A T 1.098615 1.0688e-05
6:25870745 T C 0.522913 1.2573e-05
6:25871044 A G 0.043079 2.2703e-06
6:25873025 A C 0.290722 9.5844e-06
6:25874423 A G 0.194674 1.1058e-05
6:25876089 G A 0.319009 3.7486e-06
6:25877970 A G 0.731094 1.7763e-05
6:25878361 C T 1.048743 2.0844e-05
6:25878506 G A 0.330524 8.5959e-06
6:25879539 A C 0.862039 1.4812e-05
6:25880907 T A 0.490251 5.1739e-06
6:25883106 C T 0.961055 5.9457e-06
6:25885552 C T 0.930990 4.2707e-06
6:25885814 T C 0.265897 4.1027e-06
6:25886497 A C 1.420082 9.0096e-06
6:25889530 G A 0.665655 1.8092e-06
6:25889706 G A 0.244128 -1.3016e-06
6:25890834 T C 0.733070 -2.1658e-06
6:25892119 A G 0.041213 3.1926e-07
6:25895575 C T 0.282141 2.5020e-07
6:25901133 T C 0.239259 1.0011e-06
6:25903308 A C 0.505312 8.3566e-06
6:25904652 C A 0.254198 -2.4433e-06
6:25914572 T C 1.039186 1.1615e-05
6:25918225 C T 0.152815 9.2577e-06
6:25920249 T C 0.025335 9.5843e-06
6:25920611 C G 0.033002 -1.4107e-05
6:25925823 G A 0.785104 1.4681e-05
6:25925987 A G 0.245284 -2.8225e-06
6:25926674 G A 0.493760 6.3978e-06
6:25928376 T G 0.072930 -1.5992e-05
6:25931577 G A 1.568406 2.9440e-05
6:25939723 T C 0.791638 1.6143e-05
6:25945211 G A 1.041865 1.9136e-05
6:25948421 G A 0.802188 2.0239e-05
6:25953684 G A 1.431723 2.7789e-05
6:25956501 T C 0.091904 -7.0673e-06
6:25957392 A C 1.192593 2.6439e-05
6:25967068 T C 0.494905 1.6069e-05
6:25969958 C G 0.880714 4.8989e-05
6:25976926 T C 0.079348 6.7313e-06
6:25983010 A G 0.200409 8.6893e-06
6:25992533 A G 0.025652 -9.9587e-07
6:25994098 T C 0.863174 3.5678e-05
6:25997458 T C 0.723972 2.5090e-05
6:26008876 A G 0.474884 2.2553e-05
6:26010881 G T 0.867043 3.2135e-05
6:26017171 T C 0.131835 1.6376e-05
6:26017617 A G 0.068027 -1.6491e-06
6:26022392 T C 0.180561 1.4640e-05
6:26027141 A G 0.039560 -1.5733e-05
6:26030492 A C 0.256139 -5.8107e-06
6:26036476 C T 1.407527 9.2443e-06
6:26044064 A G 0.294251 -1.6397e-05
6:26046158 C T 0.278282 -1.2468e-05
6:26046565 A G 1.388532 8.4913e-06
6:26055368 A G 0.240211 -9.9927e-07
6:26056072 C G 0.473517 9.3930e-06
6:26056604 A G 0.046129 -2.0531e-06
6:26057050 T C 0.107210 2.9154e-05
6:26063427 C T 0.060350 -7.7629e-06
6:26069669 C T 0.836509 2.1215e-05
6:26072445 C T 0.241714 4.2595e-07
6:26074151 T C 0.020253 2.7053e-05
6:26082865 A G 0.031748 3.1274e-06
6:26088890 G T 0.828306 1.6975e-05
6:26089098 T C 0.106476 2.4019e-05
6:26091179 G C 0.302390 -2.4240e-06
6:26091336 C T 0.690824 1.2684e-05
6:26094130 C T 0.022650 -7.9024e-06
6:26097194 A G 0.228924 -1.5297e-05
6:26103177 A G 0.470260 1.1431e-05
6:26104057 C T 1.061955 2.2942e-06
6:26104096 C T 0.586616 -7.3224e-06
6:26104280 C T 0.475506 1.1387e-05
6:26106237 T G 0.321426 4.6571e-06
6:26107098 G A 0.056889 -7.7303e-06
6:26107463 G A 1.686424 3.7500e-06
6:26111756 C T 0.262208 -3.3272e-06
6:26112893 C T 0.115135 3.4692e-05
6:26116424 A G 0.324193 1.6614e-06
6:26116982 T C 0.033855 -8.1892e-07
6:26122933 T G 1.328059 1.2830e-06
6:26122957 A G 0.250421 -3.1978e-06
6:26124303 C T 0.255129 -1.6271e-06
6:26125342 T C 1.722421 5.4918e-06
6:26128618 G A 0.737255 7.2142e-07
6:26128766 A G 1.056420 4.5664e-06
6:26129375 A G 0.118117 3.2628e-05
6:26132664 T C 0.318856 6.8889e-06
6:26133616 G A 1.180143 1.9168e-05
6:26135498 G A 1.449443 1.8766e-05
6:26141375 T C 0.142313 -4.1263e-06
6:26147367 T C 0.021538 -9.9103e-06
6:26148326 G A 0.777346 -1.1750e-05
6:26149000 C T 0.084941 -1.0512e-05
6:26151535 T G 0.153903 -1.2065e-05
6:26158079 C A 0.302159 1.1069e-05
6:26158247 A G 0.052265 9.3994e-06
6:26158993 C T 0.758225 -4.6289e-06
6:26162679 A G 0.030700 -6.2567e-06
6:26167613 G C 0.356567 -2.0364e-05
6:26167710 T G 0.440556 -1.1551e-05
6:26168903 G A 0.454084 -1.6125e-05
6:26169632 T C 0.030541 -6.0646e-06
6:26172219 T C 0.434446 -8.2390e-06
6:26173767 C T 0.448576 -1.2452e-05
6:26175852 A C 0.609235 9.6387e-06
6:26184041 G A 0.169995 2.6596e-05
6:26184102 A G 0.513577 -7.1214e-06
6:26184613 G A 0.023425 1.4879e-05
6:26187125 T C 0.352412 1.1233e-05
6:26188864 G A 0.253052 4.2900e-06
6:26189615 G A 0.921756 -5.7788e-06
6:26197807 A G 0.175625 2.1449e-05
6:26198449 G C 0.257962 7.2091e-07
6:26198916 G A 0.021742 -6.2990e-06
6:26199454 T C 0.082412 -2.6433e-05
6:26199524 G A 1.935937 -1.1620e-05
6:26200677 G A 0.538828 -1.0423e-05
6:26207928 A G 0.265173 9.0500e-07
6:26207978 T C 0.066371 3.9815e-07
6:26214237 A G 0.108767 -4.0379e-06
6:26216584 T C 0.089681 -2.5721e-05
6:26231608 A G 0.156949 1.8577e-05
6:26233387 G A 0.541106 -8.6541e-06
6:26234476 C A 0.082276 -2.9899e-05
6:26235300 G A 0.163647 1.7993e-05
6:26235966 C T 0.246266 -1.7538e-06
6:26237457 A G 0.082677 -2.5146e-05
6:26239404 G A 0.516906 -4.2860e-06
6:26240383 T G 0.025696 -1.0055e-05
6:26240649 T C 0.254059 8.0620e-06
6:26244162 C T 0.029541 2.2957e-05
6:26244580 A G 0.080015 -2.8238e-05
6:26245888 A G 0.077533 -2.8315e-05
6:26246664 T C 0.090541 -2.7926e-05
6:26247198 G A 0.244729 2.0440e-05
6:26250254 G C 0.329290 -2.0299e-06
6:26251272 G A 0.072831 -2.9454e-05
6:26254995 T G 0.037095 -7.5478e-06
6:26256526 G C 1.150483 4.7835e-06
6:26270609 A G 0.069798 1.5697e-06
6:26270961 C T 0.277844 2.0792e-07
6:26282369 G T 0.098867 -6.6051e-06
6:26285683 C T 1.053568 -5.7254e-06
6:26285908 T C 0.053143 -2.4772e-06
6:26287392 A G 0.027311 -1.0589e-05
6:26290377 A G 1.004478 -8.0460e-06
6:26291527 A G 0.727232 -9.4846e-06
6:26293338 A C 1.025186 -2.7494e-06
6:26295686 A G 0.676323 -1.1716e-05
6:26299895 C A 0.051242 -7.7705e-07
6:26300438 C T 0.022191 -5.3886e-06
6:26303319 C T 0.968025 -4.0121e-06
6:26305407 C G 0.920893 -7.4110e-06
6:26306185 G C 0.074351 -1.9984e-05
6:26309908 A G 0.217599 4.0451e-06
6:26311321 A T 0.329586 -4.3716e-07
6:26319486 T C 0.242975 3.3407e-07
6:26322985 G T 0.275386 8.0232e-08
6:26325888 C T 1.250247 -7.4585e-06
6:26332605 C A 0.245097 9.2149e-07
6:26337264 A G 0.617965 -1.2047e-05
6:26338056 G A 0.729361 -6.3216e-06
6:26340785 A G 0.274355 1.9416e-06
6:26341030 T C 1.112531 -1.7252e-06
6:26341301 C T 0.535363 4.1946e-05
6:26341560 C T 0.085108 -8.6668e-06
6:26344333 C T 0.029276 2.1839e-06
6:26354464 A G 0.296512 1.1233e-05
6:26361430 T C 0.585589 3.0100e-05
6:26367218 T C 0.782724 1.5697e-05
6:26370616 C G 0.022612 3.1173e-06
6:26370660 A G 0.173218 -8.0593e-06
6:26370748 A G 0.222566 4.6353e-05
6:26372349 A G 0.069703 -1.7516e-05
6:26374549 C T 0.318506 -7.2246e-06
6:26374658 A G 1.113432 8.3424e-06
6:26377546 G A 0.272254 7.9742e-06
6:26377591 T G 0.266855 4.1054e-06
6:26378149 A G 0.244202 2.8943e-05
6:26381660 A G 0.237365 -2.1651e-06
6:26382765 G T 0.346496 -1.7914e-05
6:26383386 C T 0.198189 -7.2540e-06
6:26388405 A G 0.096650 -2.0252e-05
6:26390039 A C 0.347700 -1.2671e-05
6:26390830 C T 0.848487 4.8888e-06
6:26392515 C G 0.271843 -5.5062e-06
6:26392629 A G 0.024605 -5.3275e-07
6:26393021 A G 1.098289 4.4040e-06
6:26396500 G A 0.370207 8.8157e-06
6:26396857 A G 0.036874 -1.1036e-05
6:26398555 A T 0.256109 2.9411e-05
6:26399586 T C 0.101872 -1.8264e-05
6:26399758 T G 0.026876 5.6332e-07
6:26400806 A G 0.031425 -9.3799e-06
6:26401252 G A 0.272414 -6.1795e-06
6:26401438 T C 0.320226 -1.5542e-05
6:26403036 G C 0.207505 6.3186e-07
6:26403703 G A 0.229542 3.0137e-05
6:26404374 G A 0.476108 1.4698e-05
6:26404958 A G 0.612182 -6.9390e-06
6:26405264 C G 0.216630 1.6352e-05
6:26405816 C T 0.043072 4.4399e-06
6:26405835 A G 0.299008 2.1937e-06
6:26405990 A G 0.213070 1.3948e-05
6:26406053 T C 0.115118 -2.6417e-05
6:26407081 T C 0.036929 -1.3887e-05
6:26409890 C G 0.221043 -5.3864e-08
6:26411394 C T 0.043793 5.6873e-07
6:26413744 A C 0.218551 1.7218e-05
6:26415637 C A 1.048022 3.6065e-06
6:26428842 G A 1.670945 -5.3108e-06
6:26429566 T C 0.077948 -1.3856e-05
6:26437106 T C 0.205220 4.0183e-06
6:26437453 T C 0.030479 -3.3642e-06
6:26441548 C T 0.298453 -1.3649e-06
6:26442786 G A 0.214784 1.2641e-05
6:26446209 T C 0.292004 2.3324e-08
6:26446269 A G 0.057831 2.4107e-07
6:26450771 T C 0.040777 -1.0295e-05
6:26451553 G A 0.852499 3.4162e-06
6:26453742 G A 0.261222 8.7945e-07
6:26455811 C T 0.969419 -1.5069e-06
6:26456069 A C 1.652032 1.2215e-05
6:26456280 G A 0.082109 -1.6764e-05
6:26458265 C T 1.665179 -1.3724e-06
6:26460721 C T 1.733736 2.3714e-06
6:26462356 T C 0.064794 -1.2233e-05
6:26463575 T G 0.224647 8.0172e-06
6:26467182 C T 0.402247 -2.4162e-06
6:26474742 C G 0.200416 -1.9919e-07
6:26476155 G A 0.975083 2.1287e-08
6:26477025 C T 0.027256 7.7218e-06
6:26477640 A G 0.196727 1.5494e-08
6:26479891 T G 1.574866 1.1110e-07
6:26495099 T C 0.383735 -7.7555e-06
6:26500563 T G 0.288074 4.6459e-06
6:26505135 T C 1.806689 1.5981e-07
6:26509382 T C 0.244379 4.9546e-06
6:26510748 T C 0.279085 5.4439e-07
6:26520747 C A 1.220635 3.0887e-06
6:26521359 A G 0.037537 -6.6060e-06
6:26538276 C T 0.035385 8.5983e-06
6:26538543 A C 0.146233 -5.8215e-06
6:26544107 C G 0.131675 -2.3842e-05
6:26553273 T G 0.908711 3.0798e-06
6:26556890 C G 0.031306 -6.4752e-06
6:26565560 G A 0.199488 1.6585e-06
6:26567442 C T 1.804204 5.7624e-06
6:26572165 T G 0.941088 4.6321e-06
6:26573631 G C 0.288359 -5.4386e-07
6:26575786 A G 0.020630 3.0320e-06
6:26577401 C T 0.038017 -7.1655e-06
6:26577924 A G 0.931708 5.8432e-06
6:26581927 T C 0.033645 -8.5024e-06
6:26582035 T C 0.223328 2.5665e-06
6:26582327 G A 0.285724 1.0127e-06
6:26582414 A G 1.592052 -4.5368e-06
6:26584526 A G 0.870246 -4.2990e-06
6:26588461 A G 0.265978 2.1821e-06
6:26597992 A G 0.165561 -4.8045e-06
6:26601526 C T 0.268396 9.0629e-06
6:26604140 C T 1.121408 8.5740e-06
6:26608325 A G 1.286367 6.4613e-06
6:26629233 A C 0.273094 6.9273e-06
6:26629447 G A 0.048658 8.7063e-06
6:26639777 C A 0.839964 -3.2068e-06
6:26643033 T C 0.073164 -1.0481e-05
6:26644646 A G 0.047771 3.2037e-07
6:26655821 T C 1.282814 7.5322e-06
6:26662920 C G 0.853845 1.0308e-06
6:26663350 A G 0.268372 7.0434e-06
6:26663478 G A 0.438363 5.7240e-06
6:26665835 A G 1.290569 9.1003e-06
6:26691642 C G 0.209735 4.2089e-06
6:26704816 C T 0.513196 1.9754e-06
6:26706544 C T 0.820962 6.3230e-08
6:26756125 G C 0.105711 -2.6444e-06
6:26758479 T C 0.496544 8.6559e-07
6:26799460 G A 1.306484 5.5337e-06
6:26807209 T C 0.045887 7.4268e-07
6:26816717 G T 0.035426 -1.4313e-05
6:26818968 T C 1.297127 7.8352e-06
6:26892036 A C 1.286163 6.6189e-06
6:26896889 A G 0.022531 9.1209e-06
6:26924168 T C 0.223304 -4.4628e-06
6:26936065 G T 0.023374 5.4015e-06
6:26948195 T C 1.338218 3.2130e-06
6:26975231 A C 0.034359 -1.5071e-05
6:26988417 C T 0.190516 -4.2178e-06
6:26988780 A T 0.094692 -1.2034e-05
6:26988992 T G 0.174839 -1.0192e-05
6:27002406 G A 0.358052 -7.5548e-06
6:27002821 T C 0.188663 -6.6491e-06
6:27003092 T C 0.121295 -2.9241e-06
6:27003483 T C 0.645868 -5.5366e-06
6:27007113 T G 1.147579 8.7296e-06
6:27028454 T C 0.193766 4.4313e-06
6:27030924 G A 0.478090 -8.4415e-06
6:27036456 T C 0.842473 -7.7823e-06
6:27036482 T G 0.173309 -8.2812e-06
6:27037080 T C 0.182281 3.4898e-06
6:27039476 G A 0.177396 -1.4454e-05
6:27042258 T C 0.210191 3.0067e-06
6:27046112 A G 0.036915 2.7660e-06
6:27046250 G A 0.460234 -3.7651e-06
6:27070543 T C 0.850387 -9.6223e-06
6:27078291 C A 0.090595 1.0181e-05
6:27080477 T C 0.031802 2.2364e-05
6:27090404 T C 0.480235 5.9401e-06
6:27091383 G A 0.062421 -8.9912e-06
6:27100096 A G 0.186633 -8.1826e-06
6:27113474 C T 0.046394 3.8225e-06
6:27126460 G A 1.907759 9.3549e-06
6:27129757 A G 0.674807 -1.3686e-06
6:27143883 C T 0.378747 2.5169e-06
6:27147693 T C 0.026226 7.7623e-06
6:27150599 G A 0.468866 -7.1294e-07
6:27154361 C T 1.654105 9.5906e-06
6:27157050 T C 0.066504 -2.0171e-05
6:27160218 A G 0.075048 -1.1141e-05
6:27171437 C T 0.182033 -4.9387e-06
6:27171711 T C 0.068506 1.1000e-05
6:27171890 A C 0.046846 -4.3741e-06
6:27173399 T C 0.026859 1.9297e-05
6:27174235 T C 0.127691 1.0155e-05
6:27174736 A G 0.079233 9.1996e-06
6:27178028 C T 1.804541 1.2849e-05
6:27185576 C T 0.196493 -1.4033e-05
6:27185792 A T 0.419089 -3.8632e-06
6:27189517 C T 0.186626 -6.3177e-06
6:27198718 G A 0.491873 -1.1103e-05
6:27205329 A G 0.025502 1.4239e-05
6:27210614 A C 0.296067 2.5950e-06
6:27216699 T G 0.097483 7.9359e-06
6:27220890 G A 0.909330 -1.5558e-05
6:27222974 T C 0.099248 6.1876e-06
6:27226067 A C 0.102634 -2.9286e-05
6:27226965 G T 0.210027 -7.8918e-06
6:27229265 A G 0.273903 6.9997e-06
6:27229561 A G 0.105075 4.8074e-06
6:27230815 C T 0.031238 2.0588e-05
6:27233210 A T 0.034481 7.2810e-06
6:27235866 G T 0.737442 -8.3795e-06
6:27236048 G T 0.891855 -5.0396e-06
6:27238000 C T 0.130295 -3.1014e-06
6:27240956 T C 0.703906 -1.5332e-05
6:27242150 C T 0.039122 -5.0791e-06
6:27243318 C G 0.035807 -2.3026e-05
6:27243480 T C 0.212207 -2.9043e-06
6:27244590 A G 0.957302 -1.1793e-05
6:27251379 G A 0.224198 1.8197e-06
6:27256102 C A 0.559556 -6.5829e-06
6:27258972 T C 0.023330 1.5433e-05
6:27261324 T C 0.388916 -3.2355e-07
6:27267008 T C 0.910272 -8.0590e-06
6:27271343 A G 0.873340 -9.2581e-07
6:27271585 A G 0.033900 6.9997e-06
6:27273894 C T 0.025046 1.1893e-05
6:27277051 T C 0.203779 -4.0534e-06
6:27277212 A C 0.022826 1.0409e-05
6:27277402 T C 1.958951 1.0078e-05
6:27277521 T G 0.046972 1.5376e-06
6:27277665 A G 0.039917 -4.6533e-06
6:27278020 A C 0.382021 7.1843e-07
6:27278634 G C 0.177066 -2.5786e-06
6:27279021 G C 0.054853 8.2835e-06
6:27279774 T C 0.057732 -1.2653e-05
6:27279852 C T 0.448063 -4.1369e-06
6:27283254 T A 0.389803 3.1534e-06
6:27289776 C T 0.641288 1.6070e-06
6:27291822 G A 0.197081 -3.3583e-06
6:27292125 G T 0.036341 -9.0771e-07
6:27292342 C T 0.031846 5.2466e-06
6:27293107 A G 0.055060 7.6926e-06
6:27295082 G A 0.906097 -3.4703e-06
6:27296512 T C 0.252593 3.3408e-06
6:27298200 C T 0.448035 -1.0008e-05
6:27299525 T C 0.045160 -8.6375e-06
6:27300580 G A 0.272441 2.5957e-05
6:27302720 G C 0.454478 -3.5247e-06
6:27302765 C T 0.023710 1.0072e-05
6:27303927 T C 0.276929 4.8724e-06
6:27310533 A G 0.835180 -1.3186e-05
6:27312078 A G 0.844193 -1.1041e-06
6:27316652 T C 0.037663 -8.9203e-07
6:27326792 C T 0.042702 -6.8083e-06
6:27326863 A G 1.094087 -7.4268e-06
6:27327349 G C 0.455750 5.0438e-06
6:27336489 C T 1.300826 -2.2096e-06
6:27336713 C T 1.530420 -1.9994e-06
6:27338890 T C 0.362730 -1.5310e-06
6:27356527 C T 1.158201 3.3260e-06
6:27361757 G T 0.152594 -3.4687e-06
6:27367824 C T 0.022823 -2.0200e-05
6:27373130 C T 1.521444 2.1367e-06
6:27375611 C A 1.294068 4.4456e-06
6:27379422 A G 0.155484 -2.7179e-06
6:27379547 A G 1.238620 3.9706e-06
6:27379763 T C 0.059358 9.7707e-06
6:27381733 A G 0.048522 -7.5342e-06
6:27384520 C T 1.061884 2.3820e-06
6:27385770 A G 1.455059 -2.7448e-07
6:27390150 C T 0.026267 4.1192e-06
6:27390399 G T 1.075432 4.8814e-06
6:27400031 T G 1.229661 2.9100e-06
6:27405202 G T 0.903833 3.7895e-06
6:27408181 T G 1.243325 -8.6803e-07
6:27409675 G C 0.125358 -2.0985e-06
6:27412386 T C 1.043440 5.3280e-06
6:27413924 G A 0.227700 -2.2480e-06
6:27420048 C G 0.029419 1.9361e-05
6:27428991 T C 1.227489 2.0516e-06
6:27429955 G A 0.034345 4.1638e-06
6:27435024 T C 0.276038 5.7432e-06
6:27444263 T G 0.034583 -1.6048e-05
6:27444714 G T 1.518602 -2.1900e-07
6:27445703 T C 0.895731 6.8508e-06
6:27446566 C T 0.253994 -2.0349e-06
6:27462824 C T 0.907280 9.4215e-06
6:27463684 C T 0.135588 -9.0136e-06
6:27470055 C T 0.081507 -4.8653e-06
6:27471098 T G 1.455338 7.8154e-07
6:27472223 G T 1.531841 -7.6003e-06
6:27472488 C T 0.136856 -6.2827e-06
6:27474527 A G 1.294363 3.4069e-06
6:27474657 C T 0.159037 -4.5538e-06
6:27476327 T G 0.068670 -2.7134e-06
6:27477726 C T 1.453866 1.3534e-06
6:27480227 A G 1.119538 8.4090e-07
6:27483816 T G 1.274400 -5.4424e-06
6:27486660 A G 0.034178 -2.1683e-06
6:27488602 C T 1.786746 -2.1015e-05
6:27491299 A G 0.256442 -5.1832e-06
6:27492906 C A 0.269507 -1.3606e-05
6:27498955 T C 1.610533 -1.4915e-06
6:27511371 A C 0.129509 -1.2699e-05
6:27515776 A G 1.165102 -4.9634e-06
6:27516009 G A 0.028705 1.2146e-05
6:27520981 C T 0.031105 -1.4456e-05
6:27521890 G C 1.786005 -1.3269e-05
6:27522374 A G 0.122655 -5.0103e-06
6:27526897 A G 1.785522 -1.2490e-05
6:27529908 C T 1.949778 -1.6438e-06
6:27531570 T C 0.088844 5.6050e-06
6:27532950 C T 1.786209 -1.0389e-05
6:27533351 A G 0.031425 -1.5807e-05
6:27534528 G A 0.237107 7.9566e-07
6:27545683 A G 0.039873 -1.5864e-05
6:27545744 C T 0.136241 -1.6867e-05
6:27546448 G A 0.090258 -2.6334e-06
6:27550796 A C 1.563463 -4.5552e-06
6:27553784 C T 0.690915 -7.1239e-06
6:27555126 G A 1.616871 -6.7823e-07
6:27566169 C T 1.782935 -1.0729e-05
6:27587518 T C 0.771294 -5.2861e-06
6:27588727 A C 0.375973 5.7241e-06
6:27600285 A G 0.042698 -2.8528e-06
6:27601587 C T 0.254045 9.1736e-06
6:27610131 C G 0.216762 1.3885e-05
6:27634640 T C 0.353204 2.4252e-06
6:27637025 C T 0.060289 7.5365e-06
6:27642816 C T 0.035392 -1.8174e-05
6:27649763 C G 0.166037 1.5733e-05
6:27652308 C T 0.098289 -4.7567e-06
6:27654657 A G 0.061822 1.0413e-06
6:27655564 A G 0.038275 -5.2670e-06
6:27656053 A G 0.046836 -1.0782e-05
6:27656090 T G 0.688597 -6.0803e-06
6:27662600 C A 0.115234 3.3472e-06
6:27665312 T C 0.119912 -3.2872e-06
6:27667247 G A 0.058834 1.1437e-05
6:27669976 G A 0.237134 -1.6943e-06
6:27670917 C T 0.168193 1.3970e-05
6:27675124 C A 0.034569 2.8179e-06
6:27689502 A G 0.398799 -1.7295e-06
6:27690905 G A 0.530654 -1.6478e-05
6:27694421 T C 0.761961 1.2401e-06
6:27710165 C A 0.249737 6.2293e-06
6:27712825 A G 1.755260 1.3983e-05
6:27713528 T G 0.065079 1.4129e-05
6:27719764 C T 0.503092 -7.0818e-06
6:27721835 A C 0.745020 2.6809e-06
6:27726731 T C 0.530087 -1.5473e-05
6:27736993 G T 0.678880 -5.3408e-06
6:27742186 A G 0.026383 -1.5372e-05
6:27746178 G A 0.067126 1.3074e-05
6:27746342 G A 0.026638 -1.6679e-05
6:27746590 T A 0.492682 -3.9291e-06
6:27747042 G A 0.146971 1.5144e-05
6:27750858 T C 0.519095 -9.3509e-06
6:27757677 C G 0.046108 -1.4569e-05
6:27757960 C T 0.046309 -1.3446e-05
6:27767395 T C 0.097701 6.1087e-06
6:27771654 C T 0.067078 1.3169e-05
6:27771684 C T 0.048104 -1.4428e-05
6:27773664 C T 0.676571 2.1998e-06
6:27778982 C T 0.059368 8.7587e-06
6:27804934 C T 0.403539 4.4579e-06
6:27806434 A C 0.083608 1.1958e-05
6:27806827 T C 0.039152 -3.4547e-06
6:27813813 T G 0.480466 -8.4521e-06
6:27815494 A C 0.349631 5.0914e-06
6:27825860 A G 0.072165 1.3471e-05
6:27834677 T C 0.123573 -1.6187e-05
6:27835055 A G 0.055271 -3.2502e-05
6:27835218 A G 0.238171 6.7527e-07
6:27835930 G A 0.550465 -5.8458e-06
6:27837267 C T 0.275872 -2.6536e-06
6:27839746 C T 0.359759 1.2117e-06
6:27840926 C T 0.229158 -1.7973e-06
6:27859568 C T 0.390806 -1.6770e-05
6:27864908 C T 0.075860 -5.1970e-07
6:27869321 G T 0.052534 1.2077e-05
6:27870772 G A 0.067905 1.7903e-05
6:27870817 G A 0.028032 1.1042e-06
6:27872898 A G 0.125702 -1.1882e-05
6:27878738 G T 0.571065 -6.1127e-07
6:27879200 A C 0.232949 -5.2329e-06
6:27879397 C T 0.122717 -1.3487e-05
6:27883201 A G 0.070689 -2.7176e-06
6:27884012 T C 0.233082 -2.4690e-06
6:27884916 A G 0.056226 8.7078e-06
6:27885356 G T 0.744449 3.3291e-06
6:27886830 T C 0.454638 4.9736e-06
6:27895213 G A 0.751745 4.3744e-06
6:27895504 A G 0.248663 1.1601e-05
6:27902869 G A 0.076153 -2.9638e-06
6:27904181 T C 0.181289 6.4099e-06
6:27904345 A G 0.044925 -2.7406e-05
6:27915087 T C 0.304570 1.2505e-05
6:27919688 A G 0.200661 -8.8176e-06
6:27925367 A G 0.151459 8.0029e-06
6:27928445 G A 0.240877 1.3349e-05
6:27932762 A C 0.239473 6.4214e-06
6:27933301 C A 1.912404 -3.8473e-07
6:27933709 T A 0.066752 1.1139e-05
6:27941387 C T 0.183798 -1.5623e-05
6:27958111 A C 0.064614 1.4715e-05
6:27958766 C T 0.035022 4.3790e-05
6:27964529 G A 0.060082 -3.0123e-06
6:27965503 T C 0.512877 1.8847e-06
6:27976200 T G 0.045870 1.7900e-05
6:27979188 G A 0.172480 1.5520e-06
6:27979625 G A 0.058773 1.1297e-05
6:27981673 A G 0.071882 2.1283e-05
6:27985388 T G 0.182900 -1.7202e-06
6:27987650 G A 0.098605 1.9573e-05
6:27987776 G A 0.779627 4.7098e-06
6:27999421 T C 0.045881 1.7631e-05
6:28002388 A G 0.298389 2.5506e-07
6:28004556 G T 0.128959 -1.8073e-05
6:28011652 C T 0.300381 -8.8114e-07
6:28014597 T C 0.490941 -9.0504e-06
6:28015293 T C 1.910959 2.6583e-06
6:28015589 C T 0.057440 1.0326e-05
6:28024422 T C 0.046731 1.6058e-05
6:28026077 T G 0.498604 -5.3617e-06
6:28033087 C T 0.595374 5.2394e-06
6:28033396 A C 0.482282 -5.2069e-08
6:28033885 T C 0.112830 8.6638e-06
6:28036692 T C 0.029422 1.4440e-05
6:28037020 T G 0.154474 9.4701e-06
6:28038188 C T 0.064474 -1.9471e-06
6:28048840 T C 0.020994 3.1710e-06
6:28051264 A G 0.034471 -4.8886e-08
6:28054198 G A 0.156524 -1.5830e-05
6:28056250 T G 0.083146 -1.9214e-05
6:28058179 A G 0.070529 1.0218e-06
6:28058209 A G 0.037014 3.3417e-07
6:28060882 C T 0.059976 -3.0052e-06
6:28062866 C T 0.047054 5.1067e-06
6:28065038 A G 0.060768 -3.6794e-06
6:28066223 G T 0.038999 -8.1075e-06
6:28079741 A C 0.307596 1.3665e-05
6:28081230 A G 0.077077 4.1952e-06
6:28084828 A G 1.933353 2.2509e-06
6:28087443 T C 0.036239 -3.2793e-06
6:28094432 C T 0.044609 1.8844e-05
6:28096280 G A 0.875250 1.3692e-05
6:28103648 C T 0.101410 2.8620e-06
6:28109960 G A 0.101896 1.7323e-06
6:28110272 C A 0.049284 3.9447e-06
6:28110478 G A 0.198142 8.7743e-06
6:28114507 G A 0.025998 4.4475e-06
6:28117105 T C 0.055465 1.0564e-06
6:28117331 T C 0.088178 3.2001e-06
6:28120944 A G 0.042488 1.3856e-06
6:28121278 G A 0.119647 -1.4210e-05
6:28121860 T C 0.035603 3.4661e-05
6:28123928 C T 0.587795 -2.6698e-06
6:28124114 T C 0.233031 -6.0150e-06
6:28126706 G A 0.034491 2.7677e-05
6:28127839 A T 0.078053 7.0685e-06
6:28129713 C A 0.797782 3.0002e-06
6:28134047 A G 0.037626 -5.9710e-06
6:28134106 C T 0.196272 8.5067e-06
6:28134368 G A 0.102845 3.9955e-06
6:28134517 T C 0.034743 -4.0834e-06
6:28138658 G C 0.146662 -1.2625e-05
6:28143118 G A 0.315888 1.5357e-05
6:28147987 G A 0.485552 -4.2869e-06
6:28148110 T C 0.039883 -1.0949e-05
6:28148752 A G 0.575746 -5.4098e-06
6:28153282 T A 0.036388 1.2415e-06
6:28155314 T C 0.101760 2.9579e-06
6:28155442 C T 0.073423 2.9009e-05
6:28157285 G A 0.041794 -7.8544e-06
6:28159050 T C 0.036589 -7.7781e-07
6:28165848 A G 0.049389 2.9094e-06
6:28168033 G A 0.694693 4.5826e-07
6:28170297 A G 0.320352 1.3464e-05
6:28171327 A G 0.076547 1.8736e-06
6:28173010 T C 0.493239 -7.3110e-06
6:28173219 A G 0.595312 -4.5043e-06
6:28174024 C T 0.039955 -8.7484e-06
6:28175636 G C 0.211187 6.4469e-06
6:28178204 A G 0.071151 3.4701e-05
6:28179560 G T 0.072586 -7.0697e-06
6:28181994 G A 0.042168 2.4461e-05
6:28186554 A C 0.268834 1.7929e-05
6:28189663 C G 0.262279 1.3621e-05
6:28195521 G A 0.052867 -9.6107e-06
6:28196718 C T 0.066331 9.4904e-06
6:28198122 T C 0.145448 -1.5220e-05
6:28198672 A G 0.049444 3.7052e-06
6:28198755 C T 0.071937 -7.7226e-06
6:28203300 G A 0.309265 1.3505e-05
6:28204793 T G 0.195276 1.0022e-05
6:28207363 C T 0.784557 1.4371e-06
6:28207991 G A 0.088623 5.9060e-06
6:28208535 C T 0.659657 1.8656e-05
6:28210688 T C 0.391238 4.5892e-06
6:28212489 A C 0.083591 -1.2787e-05
6:28213918 A G 0.090099 -3.1770e-05
6:28214646 C T 0.042817 1.0779e-06
6:28214698 T C 0.272462 4.6948e-06
6:28216027 G A 0.076088 -4.6550e-07
6:28219270 A G 0.416689 7.1080e-06
6:28222980 G A 0.289277 1.2533e-06
6:28226878 A G 1.153488 4.4068e-06
6:28227436 G A 0.378098 -5.0907e-06
6:28227604 A C 0.088888 -8.3059e-06
6:28227633 T C 0.080440 4.0613e-05
6:28230717 C T 1.917632 -4.4172e-05
6:28230796 G A 0.091265 -8.3315e-06
6:28232893 A G 0.052024 -1.3283e-05
6:28234423 C T 0.041923 2.4053e-05
6:28235357 T C 0.036602 -1.5063e-06
6:28235468 A G 0.090690 -7.7821e-06
6:28238735 G A 0.040713 4.0951e-06
6:28238969 G A 0.374643 -5.9887e-06
6:28242794 C A 0.333094 1.2104e-05
6:28250236 T C 0.705963 6.9883e-06
6:28250984 A G 0.328311 1.3992e-05
6:28251539 G A 0.114900 -2.4227e-05
6:28252859 C T 0.299507 -2.7793e-06
6:28255949 C G 0.062298 -1.1745e-05
6:28260632 T C 0.091788 -9.3338e-06
6:28264717 T C 0.039928 7.5577e-06
6:28268824 G A 0.236243 -7.3283e-06
6:28270064 A T 0.080011 4.6045e-05
6:28270251 A G 0.243560 7.7997e-06
6:28272868 A G 0.229563 8.8078e-06
6:28281804 T C 0.023095 2.4878e-05
6:28282000 C A 0.025550 5.6089e-06
6:28282962 A T 0.035817 3.6797e-05
6:28284721 G A 0.323575 -1.0707e-06
6:28287069 T C 0.077162 2.1325e-06
6:28288137 T G 0.083180 6.1257e-05
6:28291052 G T 0.035018 -7.2383e-06
6:28294550 C T 0.794165 4.3586e-06
6:28294888 C T 0.083183 -4.6706e-06
6:28295039 G A 0.654802 1.7089e-05
6:28297368 A G 0.090503 -7.9555e-06
6:28298604 C G 0.073419 4.1389e-05
6:28299088 C T 0.183505 -2.2095e-05
6:28299295 C T 0.320851 2.7422e-06
6:28299687 T C 0.330548 2.0277e-05
6:28301143 C T 0.566652 -1.0264e-05
6:28304384 C A 0.237848 -1.1456e-05
6:28304841 G T 0.079328 -2.5832e-06
6:28307892 G A 0.064161 -2.0122e-06
6:28309136 C G 0.493851 -9.9953e-06
6:28309590 C T 0.487552 -8.0924e-06
6:28310054 T C 0.048801 2.0930e-06
6:28311973 G A 0.041525 2.8868e-05
6:28312356 A G 0.065559 -1.9527e-06
6:28314547 C G 0.072729 5.8614e-05
6:28314736 G C 0.035878 -9.3906e-07
6:28315210 T C 0.041468 -1.6605e-05
6:28315875 C T 0.794477 1.4294e-06
6:28316478 T C 0.574624 -1.2807e-05
6:28317238 G T 0.080688 6.4393e-05
6:28317536 A T 0.066898 -1.2484e-06
6:28317714 A C 0.030813 2.3733e-05
6:28318481 G A 0.082276 7.3323e-05
6:28320339 C T 0.092322 -1.0489e-05
6:28321544 T G 0.249374 6.8259e-06
6:28322296 G A 0.497091 -6.8872e-06
6:28325308 T C 0.486052 -1.0493e-06
6:28326988 T G 0.101274 -8.2856e-06
6:28327371 C G 0.148759 -1.8956e-05
6:28328065 A G 0.181843 -1.7402e-05
6:28328293 A G 0.075354 -8.0704e-06
6:28329037 G C 0.086903 -2.4804e-06
6:28330264 G A 0.564799 -4.0035e-06
6:28331128 C A 0.636756 1.8956e-05
6:28331252 C A 0.652287 1.4947e-05
6:28331331 C T 0.063784 -5.1159e-06
6:28332453 A T 0.073606 5.6151e-05
6:28333396 C T 0.087787 -2.0033e-07
6:28335378 T C 0.316768 3.1103e-05
6:28339478 G A 0.093203 8.6734e-06
6:28343330 A G 0.020732 -6.2070e-06
6:28343501 A T 0.073739 5.2433e-05
6:28348128 G A 0.043055 2.6177e-05
6:28348158 G T 1.185647 1.2084e-06
6:28349180 A G 0.038415 1.6082e-06
6:28358195 T C 0.066844 -1.1254e-05
6:28358893 C T 0.094029 -1.8313e-06
6:28359186 T C 0.146407 -1.8582e-05
6:28366151 G A 0.234717 -7.4074e-06
6:28366262 A G 0.191345 2.8231e-06
6:28367745 C G 0.041213 3.1657e-05
6:28371346 C G 0.081647 -6.9180e-06
6:28374603 C G 0.051891 -1.9792e-06
6:28382262 A C 0.657730 1.0798e-05
6:28383589 T C 0.149932 -1.6112e-05
6:28384240 C G 0.071165 5.4663e-05
6:28387443 C T 0.093264 -2.1497e-06
6:28388120 C T 0.051691 -2.8449e-06
6:28391465 G A 0.806397 5.3791e-07
6:28400339 A G 0.548789 1.6759e-05
6:28402067 G A 0.020117 -1.7589e-05
6:28402260 C T 0.095783 -1.7752e-06
6:28403225 T C 0.644708 1.4619e-05
6:28404463 C G 0.028178 2.1979e-05
6:28408113 A G 0.030024 5.7661e-06
6:28408258 G A 0.988944 -7.9923e-06
6:28411303 G A 0.840450 2.5501e-08
6:28412203 C G 0.034576 -1.1010e-05
6:28412428 A G 0.024737 1.0523e-05
6:28415572 G A 0.731281 5.7088e-06
6:28417222 G A 0.825654 4.6892e-06
6:28423603 G A 0.166415 -2.0588e-05
6:28425755 G A 0.267804 -1.8549e-05
6:28426296 A G 1.935757 3.9814e-06
6:28426378 C G 0.020195 -1.2374e-05
6:28426986 C T 0.265530 -2.3727e-05
6:28431184 T C 0.145982 -1.3132e-05
6:28436668 C G 0.182288 -1.7029e-05
6:28441634 T C 0.244964 -1.8359e-05
6:28444165 G A 0.254817 1.2191e-05
6:28447915 C T 0.260049 8.7673e-06
6:28448086 G A 0.507376 -9.8950e-06
6:28450437 A G 0.137128 -1.8703e-05
6:28451829 T C 0.120955 -2.2728e-05
6:28466442 G A 0.165333 1.1494e-05
6:28474218 G C 0.325683 -1.3460e-05
6:28478555 T A 0.135279 -1.9344e-05
6:28483150 C A 0.321052 1.3996e-06
6:28483482 C A 0.646680 -8.7703e-06
6:28486822 C T 0.635298 -7.3405e-06
6:28488874 T C 0.042205 3.7841e-05
6:28489279 T C 0.212322 -2.8614e-06
6:28491950 C T 0.181418 4.5109e-07
6:28494327 G A 0.624986 -4.1244e-06
6:28499567 C T 0.055104 1.0979e-05
6:28500235 C T 0.170314 9.8787e-06
6:28501006 C A 0.178664 3.6567e-06
6:28501714 T C 0.135439 -1.5866e-05
6:28502514 A G 0.052983 9.7700e-06
6:28502550 G A 0.576702 -2.0507e-05
6:28502794 A C 0.538977 1.9243e-05
6:28503357 G A 1.960025 1.6599e-05
6:28504639 G A 0.251594 1.6847e-05
6:28508449 T G 0.080443 -3.1062e-05
6:28510978 T C 0.073841 5.0405e-06
6:28511164 C G 0.476900 -1.5245e-06
6:28512017 G A 0.233126 1.7725e-05
6:28521316 T C 0.435177 9.0319e-06
6:28532960 A G 0.191240 2.9698e-05
6:28533946 T C 0.666134 -1.1251e-05
6:28539308 C T 0.033039 -1.3618e-05
6:28543089 T G 0.135286 -1.6040e-05
6:28543264 T C 0.468883 1.0191e-05
6:28546952 A G 0.499070 1.8098e-06
6:28556054 C A 0.033186 -1.1699e-05
6:28557312 A C 0.030983 1.5362e-05
6:28565827 C T 0.196925 2.5774e-06
6:28569949 T C 0.940275 6.2840e-06
6:28573006 A G 0.697270 -6.3544e-06
6:28574415 C T 1.832722 2.5103e-05
6:28575172 A T 1.832804 2.6764e-05
6:28575401 T C 0.026005 -8.0515e-07
6:28586282 A T 0.560964 -1.0532e-05
6:28599028 A G 1.967443 1.2897e-05
6:28600492 A C 0.023234 -1.2813e-05
6:28602272 A G 0.321045 2.5741e-05
6:28614610 A T 0.266257 2.6435e-05
6:28616327 G A 1.632748 -3.0070e-05
6:28619532 A G 0.028715 -6.3439e-06
6:28627469 G A 0.335148 4.4973e-05
6:28630691 A G 0.237284 -4.7844e-06
6:28630793 G T 0.584858 -1.9191e-05
6:28631731 C T 0.194667 -1.8800e-05
6:28635592 A C 0.219550 3.7028e-05
6:28641134 T C 0.192267 -2.0655e-05
6:28641735 A G 0.055733 2.5662e-06
6:28641957 G A 0.749324 -2.4234e-05
6:28645170 G T 1.030609 -1.6760e-06
6:28648271 T C 0.597947 -2.0605e-05
6:28662390 T G 0.031367 1.4943e-05
6:28662521 T C 1.051286 -1.8136e-06
6:28665362 T C 0.940761 3.5008e-06
6:28667448 A G 0.030048 1.1681e-05
6:28668480 C A 0.917177 6.4890e-06
6:28669315 A G 0.638697 -2.0524e-05
6:28671422 T G 0.149997 1.6162e-05
6:28671723 C T 0.172024 1.1185e-05
6:28672265 G A 0.053041 -1.5633e-06
6:28674322 T G 1.015167 4.2510e-06
6:28676193 A G 0.524589 6.7238e-06
6:28676458 T G 0.069520 1.1844e-05
6:28677758 G C 0.345215 1.2114e-05
6:28678357 C T 1.712242 2.1502e-05
6:28686819 G T 0.278653 1.0477e-05
6:28695149 G T 0.176308 -8.2399e-06
6:28696063 C A 1.749668 1.4225e-05
6:28697964 C G 0.175805 -8.2909e-06
6:28698908 T C 0.174826 -1.1183e-05
6:28699691 A G 0.116291 1.9397e-05
6:28700352 G T 1.636090 1.8714e-05
6:28700574 T C 0.031377 1.0697e-05
6:28701466 A C 0.022595 6.3019e-06
6:28703244 C T 1.021585 -2.1656e-07
6:28703281 C T 0.307177 1.2990e-05
6:28706912 A G 0.812983 1.7156e-06
6:28711074 T G 0.042093 1.7384e-06
6:28711334 G A 0.138723 1.2696e-05
6:28715310 A C 0.022932 -7.6312e-06
6:28715769 A G 0.095661 -6.9509e-06
6:28724852 C G 0.148215 1.6941e-05
6:28727244 G A 0.022269 -8.8267e-06
6:28733259 A C 0.040567 3.5175e-05
6:28733403 A G 1.051939 3.7496e-06
6:28734676 A G 0.239912 -7.8813e-06
6:28742340 A G 1.009469 3.8057e-06
6:28744305 A G 0.379407 2.0087e-05
6:28752883 G A 0.172300 1.1451e-05
6:28754520 T C 0.545913 7.4222e-06
6:28754817 A C 0.411358 3.5550e-06
6:28758828 C G 0.594816 1.5282e-05
6:28769671 C T 0.366902 -3.8552e-07
6:28782998 T C 0.303937 1.6855e-05
6:28785085 T C 1.808015 1.2798e-05
6:28786884 A G 0.126341 4.9730e-06
6:28792477 A G 0.344647 3.7435e-06
6:28793575 T C 0.054581 -1.5756e-05
6:28824629 C T 0.039435 -7.9666e-06
6:28824958 T C 0.030282 -2.5947e-05
6:28826405 G A 0.104283 1.1804e-05
6:28829486 C A 0.571514 4.3408e-05
6:28832788 G A 0.252151 -1.0603e-05
6:28833626 C A 0.102226 1.0221e-05
6:28838629 C T 0.240837 -4.4142e-06
6:28839073 G T 0.021783 -2.4355e-05
6:28839508 A G 0.024951 -2.0403e-06
6:28843432 A G 0.224405 -4.1133e-05
6:28846462 G A 1.018583 1.2982e-06
6:28846724 C G 0.531015 3.7420e-05
6:28850382 G A 0.427477 2.5585e-05
6:28856450 G C 0.429833 2.7890e-05
6:28858850 A G 0.543237 2.8511e-05
6:28867800 T C 1.023109 -4.1624e-06
6:28867915 G C 0.221536 -1.2096e-05
6:28870975 T C 0.175475 -2.3415e-05
6:28872036 A G 0.021147 -7.6876e-06
6:28885974 C T 0.579119 1.5324e-05
6:28892919 T A 1.013164 -1.6297e-06
6:28898287 T C 0.234581 -3.6708e-06
6:28901565 T C 0.172147 -1.4543e-05
6:28909465 C T 0.767405 7.8137e-06
6:28910235 C A 0.189812 -9.5202e-06
6:28912076 T C 0.304981 1.6072e-05
6:28912307 T C 0.163865 -1.3505e-05
6:28915108 C T 1.050790 -8.5103e-07
6:28916657 A G 0.039849 3.0709e-05
6:28916972 T C 0.603944 6.7138e-06
6:28918936 C T 0.793474 3.0747e-06
6:28920289 G T 0.135932 1.7125e-05
6:28920972 A G 0.241003 -5.6643e-06
6:28922719 A G 1.034297 -3.9805e-07
6:28923980 T C 0.175961 -1.9362e-05
6:28928167 C T 0.103446 1.3751e-05
6:28936556 G A 0.553352 1.6609e-05
6:28941688 A G 0.214165 1.0067e-05
6:28951014 A C 0.162393 -1.8248e-05
6:28961819 C T 0.317302 2.3501e-06
6:28965639 A C 0.058684 3.0867e-05
6:28965691 A G 0.111405 1.1636e-05
6:28968930 G A 0.138631 1.9784e-05
6:28969148 C A 0.109930 9.4158e-06
6:28970176 A G 1.035681 8.2115e-07
6:28972089 G A 0.139131 2.1116e-05
6:28981244 G A 0.457667 -2.9967e-06
6:28983846 G A 0.795956 -2.6082e-06
6:28984381 T C 0.024237 -2.0626e-06
6:28984512 C T 0.114914 7.2550e-06
6:28984755 G T 1.479110 4.3223e-05
6:28985205 G A 0.169236 -2.0206e-05
6:28992508 A G 0.117947 2.1620e-05
6:28999826 A G 0.176135 5.2612e-07
6:29006844 G A 0.459676 -7.2537e-06
6:29009943 T A 0.104993 1.0403e-05
6:29010003 C T 0.076724 -1.3872e-06
6:29012116 A G 0.329436 1.7719e-06
6:29019232 T C 0.165918 -1.9735e-05
6:29023214 C T 0.212322 -3.1957e-05
6:29033053 G T 0.122247 1.7085e-05
6:29049070 C T 0.055590 -2.1062e-05
6:29052572 T C 0.317642 -1.8756e-05
6:29054914 A T 0.033502 3.0967e-06
6:29054923 G A 0.024271 -2.1034e-05
6:29057639 A G 0.241275 5.2495e-07
6:29067772 T C 0.120078 1.8063e-05
6:29072355 C T 0.102797 1.2140e-05
6:29075072 A G 0.440637 -7.5970e-06
6:29075662 C A 0.030170 -9.4064e-06
6:29080344 A G 0.437901 -4.1776e-06
6:29080349 G A 1.702390 -1.2361e-05
6:29080450 A G 1.686360 -9.0758e-06
6:29081161 G T 0.333954 -1.5150e-05
6:29084621 C T 0.021970 -1.6085e-06
6:29087687 G C 0.063464 2.2112e-07
6:29088505 A C 0.020623 1.5346e-05
6:29088815 T C 1.226530 1.7477e-06
6:29098369 A G 1.230709 -1.8538e-06
6:29106468 A G 0.100829 1.3990e-05
6:29107052 G A 0.117817 8.7261e-06
6:29107198 G A 0.038081 -5.7070e-06
6:29108291 G C 0.168896 -1.9510e-05
6:29135370 T C 0.135697 -1.1696e-05
6:29137220 A G 1.550880 -1.2683e-05
6:29138777 C A 0.460945 -2.3502e-05
6:29138949 G A 0.566723 -1.1004e-05
6:29140538 A C 0.095042 -2.3913e-05
6:29142317 T C 0.023432 -5.3232e-06
6:29142347 T A 0.044735 1.0906e-05
6:29148405 A C 0.027851 -7.2805e-06
6:29149442 G A 1.702121 -1.0399e-05
6:29149561 A G 1.088766 7.8802e-06
6:29152190 C T 0.033002 2.5502e-05
6:29155749 A G 0.481792 -2.7175e-05
6:29171039 T C 0.448817 -1.8363e-05
6:29178606 C T 0.983715 9.6838e-07
6:29179145 G C 1.690722 -2.0861e-06
6:29180721 A G 0.893344 -1.5505e-05
6:29184660 C T 1.572551 -1.7214e-05
6:29188179 A G 1.923439 1.6162e-07
6:29189155 G A 1.100886 3.6356e-06
6:29191389 T C 0.118562 2.4301e-05
6:29191548 T C 0.174567 2.1747e-06
6:29195011 T C 1.121438 1.6420e-06
6:29196181 T G 1.199457 -3.7395e-06
6:29196418 A G 0.101097 1.3637e-05
6:29203250 C T 0.051514 -4.6442e-07
6:29207570 T C 0.981457 2.1441e-06
6:29212922 A G 0.052497 3.7704e-06
6:29213070 C A 0.986900 1.7352e-07
6:29230683 C T 1.238528 1.2716e-05
6:29232072 G T 0.045469 6.2836e-06
6:29236645 T G 0.206964 -2.0380e-05
6:29239150 T C 1.019008 -6.1437e-06
6:29240279 C T 1.704583 -1.1134e-05
6:29247921 T G 0.112667 2.3268e-05
6:29248149 C T 0.242023 -1.5628e-06
6:29253756 T C 0.105639 1.3806e-05
6:29256420 G A 1.221781 2.1724e-05
6:29258863 A T 0.982090 2.8962e-06
6:29259623 G A 0.967817 4.4482e-06
6:29260431 T C 0.253113 -3.7480e-06
6:29262956 A G 0.131186 2.0963e-05
6:29264655 G A 1.135806 9.3409e-06
6:29266483 A G 0.250720 -5.6545e-07
6:29266497 A G 0.177406 4.1275e-06
6:29268929 A C 1.001061 -2.2980e-06
6:29270795 C G 0.187595 -2.5411e-05
6:29272012 T C 0.445258 -1.6038e-05
6:29272301 T C 0.135605 1.8666e-05
6:29274136 C T 0.244638 -8.1390e-06
6:29274348 A G 1.002910 4.5269e-06
6:29274356 A T 1.018009 -4.0926e-06
6:29274486 C T 1.007527 -3.2571e-07
6:29275298 A G 0.085788 -2.9639e-06
6:29275985 A G 0.023051 -9.9640e-06
6:29280736 C A 0.933904 -6.8958e-06
6:29282986 G A 0.026022 4.5702e-06
6:29284351 T C 0.020215 2.0521e-05
6:29286670 G C 0.355346 4.4088e-06
6:29287289 T A 0.218228 -3.5052e-05
6:29291727 T C 0.044242 -6.4496e-06
6:29299371 A G 0.022874 4.5220e-06
6:29306656 T C 0.260777 -3.7238e-05
6:29308393 T G 0.221182 -3.4681e-05
6:29310681 C T 1.478661 -1.5033e-05
6:29316852 C T 1.216613 1.0798e-05
6:29322866 G A 0.195534 -1.7718e-05
6:29323276 T C 0.023037 -2.3798e-05
6:29323655 A G 0.024003 -2.1131e-05
6:29323664 C T 0.020902 4.7045e-06
6:29323905 C A 0.282165 2.0288e-05
6:29325433 T C 0.193725 -1.7608e-05
6:29325602 A G 1.923266 1.8108e-06
6:29327079 T C 1.001982 -1.3723e-05
6:29327158 A T 0.043827 -8.7970e-06
6:29330524 T C 0.023279 5.4601e-06
6:29334439 G A 0.069611 -2.2270e-05
6:29335154 C T 0.268997 -9.6743e-06
6:29335482 T C 0.079284 -7.1779e-06
6:29335537 C T 0.196098 -2.0999e-05
6:29337075 T G 1.283627 -1.4824e-05
6:29337500 G A 0.528349 9.5949e-06
6:29338962 A G 1.060663 2.2195e-06
6:29339271 C T 0.224167 -2.9063e-05
6:29340585 C G 1.048063 4.1416e-06
6:29341308 A G 0.338983 -2.0130e-05
6:29342236 G A 0.079369 -8.9604e-06
6:29342630 T C 0.101709 1.1731e-05
6:29342775 A G 0.250047 3.0748e-06
6:29343355 T C 0.394175 -2.0693e-06
6:29344036 T C 0.952239 6.9048e-07
6:29346329 G A 0.277602 -5.9695e-06
6:29348297 T C 1.913009 -4.5105e-06
6:29348579 T C 0.061720 -2.2521e-05
6:29349091 G A 0.978268 -8.7387e-06
6:29350854 T G 1.061244 -1.4331e-05
6:29351641 G A 0.027029 -2.8562e-05
6:29351784 A G 0.069112 2.5434e-06
6:29351873 T C 1.032920 -7.6798e-06
6:29354621 C T 1.039829 -8.8081e-06
6:29355113 T C 1.247007 -9.2683e-06
6:29355494 C A 0.099210 9.1136e-06
6:29355519 T C 0.706973 6.5602e-06
6:29355558 T A 0.808019 -8.9547e-06
6:29356046 A G 0.747777 -1.8472e-05
6:29356331 G A 0.253579 2.1577e-06
6:29356587 A G 1.059572 6.0938e-06
6:29357645 G A 0.080532 6.9799e-06
6:29364787 T C 1.910262 2.4287e-06
6:29368021 T C 0.297695 -1.2639e-05
6:29369268 A C 0.301166 -1.3704e-05
6:29371415 A G 0.862834 -1.3448e-05
6:29372323 G A 0.258444 6.8586e-06
6:29372429 C T 0.579643 -8.7893e-06
6:29373249 C A 0.900045 -2.2316e-05
6:29377667 C T 0.180629 -2.8474e-06
6:29381906 G A 0.080314 7.5460e-06
6:29385772 C G 1.687244 -1.6827e-05
6:29392235 A G 0.756100 1.5756e-05
6:29392972 C T 0.132501 3.5845e-06
6:29394926 T C 0.304335 -1.6623e-05
6:29395499 G C 0.025672 -6.6204e-06
6:29396678 C G 0.093070 3.4555e-05
6:29397779 T C 0.559961 -3.3351e-06
6:29398000 T G 0.602938 -1.1255e-05
6:29398815 G A 1.379084 -3.0553e-06
6:29407378 C T 0.071729 2.7929e-06
6:29407970 C T 0.386400 -1.3025e-05
6:29408270 T C 0.041138 -7.6680e-06
6:29408554 C A 0.056974 -5.4672e-06
6:29408555 A C 0.022718 9.2984e-07
6:29410093 C T 0.042695 -7.9825e-06
6:29410701 C T 0.056066 -7.7333e-06
6:29412222 T G 0.059075 -8.6179e-06
6:29414346 G A 0.023778 -7.6715e-07
6:29415075 G A 0.056906 -9.1566e-06
6:29416652 C T 0.022330 -1.4884e-06
6:29417817 C T 0.490829 1.9922e-05
6:29421209 A G 0.051198 -4.9410e-06
6:29426203 A T 0.050838 -3.7203e-06
6:29428831 G T 0.020810 -5.5418e-07
6:29429765 G A 0.021980 -1.2108e-05
6:29430213 A G 0.043525 -6.7572e-07
6:29432390 G A 0.319152 -1.5044e-05
6:29433942 A G 0.501351 1.0982e-05
6:29434414 A G 0.184196 -1.4906e-05
6:29435355 C T 0.253066 4.6575e-06
6:29439105 T A 0.030493 -3.3054e-06
6:29440257 A G 0.054292 -6.3524e-06
6:29440741 A G 0.546844 6.1332e-07
6:29441618 T C 0.029507 4.4204e-06
6:29442831 A G 0.136608 -1.1743e-06
6:29442975 A C 0.063947 9.4045e-06
6:29446570 G A 0.033648 1.7356e-06
6:29452411 G A 0.114214 -7.0285e-07
6:29452774 C G 0.032591 3.3445e-06
6:29454489 G T 0.034199 2.2475e-06
6:29455599 G A 0.032118 4.3027e-06
6:29456021 A G 0.072018 7.5114e-06
6:29458241 G A 0.252920 4.4462e-06
6:29459260 C G 1.154046 -1.0801e-05
6:29463043 A T 0.249523 4.4924e-06
6:29463280 A T 0.029238 6.2989e-06
6:29463968 A C 0.029660 1.0103e-05
6:29468006 C T 0.031098 3.6734e-06
6:29468809 G A 0.571554 -9.3049e-06
6:29468968 G T 0.304498 -1.6630e-05
6:29470985 A C 1.215246 -2.0843e-05
6:29473337 T C 0.037762 -5.9408e-06
6:29473501 A C 1.909320 3.6067e-06
6:29474385 A C 0.908072 -3.0282e-06
6:29475467 C G 1.197591 -1.1431e-05
6:29475682 A C 0.507203 5.1751e-06
6:29475902 T C 0.901599 -2.3799e-06
6:29477295 C G 0.171269 -1.5054e-05
6:29477414 T C 0.267784 -5.6963e-06
6:29477783 G C 0.908915 -4.3385e-06
6:29477821 T G 0.397453 -1.3040e-05
6:29477857 C T 0.079814 3.0560e-06
6:29482432 T C 0.520295 7.1782e-06
6:29483019 G C 0.304053 -1.8429e-05
6:29485289 A G 0.311063 -2.0340e-05
6:29485373 T C 0.904577 -3.5308e-06
6:29485879 C T 0.069214 9.0512e-06
6:29486345 T C 1.217116 -2.1150e-05
6:29486908 T C 0.297984 -1.4160e-05
6:29488249 G A 1.020311 -6.9688e-07
6:29488478 G A 1.017105 1.2792e-05
6:29488576 C A 1.673427 1.9052e-05
6:29488637 T A 0.034743 -3.0477e-05
6:29489048 A G 0.613433 6.5638e-07
6:29496220 A G 0.027141 3.6944e-07
6:29499537 C T 0.984599 -6.4019e-06
6:29500412 C T 0.952355 3.1115e-06
6:29501514 A C 0.989314 -2.1312e-06
6:29502128 T C 0.035443 -2.6344e-05
6:29502630 C G 0.022646 -1.3030e-05
6:29506127 A G 0.093257 -7.5711e-06
6:29506260 C T 0.934985 2.5838e-06
6:29507310 T C 0.994526 1.3350e-07
6:29507426 T C 0.976997 4.6691e-06
6:29509698 T C 0.184529 -9.4549e-06
6:29509874 A G 1.010845 -5.3172e-06
6:29510325 A G 1.030728 -8.7551e-06
6:29510630 C G 0.196401 -8.8189e-06
6:29511341 T C 0.504948 1.4199e-05
6:29511850 T C 1.516766 9.9549e-06
6:29513807 G A 1.029174 -7.1192e-06
6:29514230 T C 0.995471 1.0646e-06
6:29515802 C T 1.519459 1.0724e-05
6:29516242 C A 1.735028 7.5650e-06
6:29518442 A G 0.985588 -4.0626e-06
6:29518472 T C 1.015544 -5.9189e-06
6:29518665 C A 0.367130 -2.0016e-06
6:29519173 C T 0.136428 -9.8244e-07
6:29519848 A G 1.020015 -4.2288e-06
6:29523342 A G 0.096647 -2.8110e-05
6:29523797 T C 0.024492 3.0426e-06
6:29523957 G A 0.252471 3.4182e-07
6:29524168 T G 0.506468 1.2078e-05
6:29524401 T C 0.137812 -2.7564e-07
6:29526940 C T 0.992446 5.4753e-06
6:29527267 A C 0.032560 -2.8499e-05
6:29527599 C T 0.035793 -2.6489e-05
6:29528318 A G 1.051120 -4.8333e-06
6:29529754 G A 1.023381 -3.1676e-06
6:29530413 G A 0.023020 -1.6055e-05
6:29530455 A G 0.022391 -1.2070e-05
6:29530628 G A 0.988662 2.2079e-06
6:29530868 T C 0.303261 -1.4607e-06
6:29531253 A G 0.158707 -2.1476e-05
6:29531818 G A 0.099098 -1.8142e-06
6:29532739 A G 0.079906 -1.1577e-05
6:29533870 G A 1.283729 6.8112e-06
6:29535217 A G 0.325356 -6.2798e-06
6:29536685 G A 0.719181 -2.5936e-05
6:29537224 G A 0.260960 -7.6754e-07
6:29537975 A G 0.286843 -1.2175e-05
6:29538403 G C 1.008326 7.3921e-06
6:29539068 C G 0.074922 -3.7839e-05
6:29539914 G T 0.107744 -7.7838e-06
6:29540204 A G 0.338602 -1.7880e-06
6:29540522 A G 0.289005 5.9343e-05
6:29540745 T C 0.372787 -2.1330e-05
6:29542947 C T 0.110848 -8.2509e-06
6:29543646 G T 0.329371 -1.3248e-05
6:29544551 C A 0.123645 8.0657e-06
6:29544825 A G 1.447757 2.4714e-05
6:29545208 T C 0.456124 2.7444e-05
6:29545715 G A 0.422880 1.6426e-06
6:29546229 G A 0.078080 -4.5881e-06
6:29548089 A G 0.280598 -2.2315e-07
6:29548216 C T 0.031000 1.0552e-05
6:29548775 T C 0.066055 2.2452e-07
6:29549261 A C 0.244811 -1.4246e-05
6:29549443 C A 0.130825 1.7883e-05
6:29550618 C T 0.378152 3.2812e-07
6:29551861 A G 0.247714 -1.2189e-05
6:29553727 G A 0.384639 -4.2338e-06
6:29555778 G A 0.469298 4.0455e-05
6:29555809 T C 1.247888 6.9796e-06
6:29555864 T C 0.467234 -4.9848e-06
6:29556759 T C 0.118586 8.5492e-06
6:29558364 G A 0.094369 -8.7990e-06
6:29559295 T C 0.247708 -1.1510e-05
6:29565287 C A 0.029153 -1.6019e-05
6:29566369 G A 1.410685 2.7536e-05
6:29567621 A T 0.132090 1.6143e-05
6:29569532 A G 0.107632 3.7082e-05
6:29569955 G A 1.370077 2.9128e-05
6:29570316 A G 0.104415 3.4704e-05
6:29570665 T C 0.096664 -4.0193e-06
6:29570841 G A 0.241840 5.0062e-05
6:29571609 T G 0.218986 1.9478e-05
6:29574631 T C 0.102219 -2.1513e-06
6:29576393 G A 0.330534 2.6622e-05
6:29589124 G C 0.462148 3.2750e-05
6:29589666 G C 0.504486 2.1371e-05
6:29590715 T C 0.116002 8.6566e-06
6:29593788 T G 0.122577 7.7066e-06
6:29598119 A G 0.194953 1.3426e-05
6:29599102 A G 0.022850 -9.6975e-06
6:29600104 A G 0.087732 -1.5486e-05
6:29607078 G A 0.066120 -1.0507e-05
6:29607429 G A 0.452819 8.0532e-06
6:29607747 A G 0.079182 -5.0592e-06
6:29608694 C T 0.193630 5.6056e-06
6:29611431 T C 0.696950 2.3423e-05
6:29611885 C T 1.574431 9.7313e-07
6:29617400 C T 0.084775 -1.5917e-05
6:29617747 T C 0.342539 -6.0847e-06
6:29618525 T C 0.348220 -4.6636e-06
6:29622220 G C 0.680196 1.2886e-05
6:29623739 A G 0.442218 9.0494e-06
6:29624078 C T 0.081004 -6.2018e-06
6:29624112 C A 0.097075 -1.0195e-05
6:29625001 G A 1.672828 4.8771e-06
6:29626376 C T 0.056478 -6.7326e-06
6:29628883 G C 0.367895 -1.7093e-05
6:29631744 T C 1.666579 7.1139e-06
6:29634003 C G 0.455199 1.9248e-06
6:29634637 C T 0.046224 1.0275e-05
6:29634968 C T 0.050977 -2.7423e-05
6:29635317 T C 0.068792 3.8177e-06
6:29635410 G T 0.036317 -8.1357e-06
6:29635928 C T 1.578609 6.9447e-06
6:29639776 T C 0.212016 -6.9622e-06
6:29640785 A T 0.033056 -2.4344e-05
6:29641329 A G 0.077305 -2.6525e-06
6:29641514 T C 0.032808 1.0683e-05
6:29643388 T C 0.059782 1.1343e-05
6:29643490 G A 0.032801 1.1231e-05
6:29645118 C G 0.491971 -2.3704e-06
6:29645613 A C 0.456423 9.7130e-06
6:29647149 T G 0.120327 1.2705e-05
6:29648506 A G 0.657444 1.1811e-05
6:29649547 C T 1.092846 -3.8033e-06
6:29650122 A T 0.034590 -2.3103e-05
6:29651492 C G 0.034447 -2.3330e-05
6:29652199 G A 0.700860 -1.0429e-05
6:29653186 G A 0.597886 -2.6624e-06
6:29653329 G T 0.633040 -1.2659e-05
6:29655113 A G 0.432056 -1.9874e-05
6:29656578 G A 0.036303 -2.8641e-05
6:29657127 T C 0.508539 2.9465e-06
6:29658864 A G 0.473650 1.3644e-05
6:29661456 T A 1.106516 -3.9927e-07
6:29662443 T G 1.615630 7.5894e-06
6:29663889 C T 0.851904 -1.9186e-06
6:29664131 T C 0.323775 -6.8393e-06
6:29664452 C T 0.899233 2.6401e-06
6:29666111 C T 1.013541 1.3286e-05
6:29668913 C T 0.347513 -7.7133e-06
6:29669443 T C 1.583729 2.3947e-06
6:29670261 G A 0.553726 1.0539e-05
6:29671043 T G 0.224113 -5.2879e-06
6:29671770 A C 0.459279 3.4966e-06
6:29672165 C G 0.580860 1.0109e-05
6:29672529 C T 1.450538 -2.5532e-06
6:29674000 A G 0.087593 -2.1770e-05
6:29674429 G A 0.045473 1.5449e-05
6:29676764 C T 0.316435 -6.1224e-06
6:29676823 T C 0.904302 -2.4106e-05
6:29678150 T C 0.035137 -2.6507e-05
6:29679602 C T 1.586990 9.4724e-06
6:29680021 T C 1.544264 3.5616e-06
6:29680657 C G 0.042732 -1.6666e-05
6:29681700 C T 1.626689 1.4196e-05
6:29682901 A G 1.424152 -3.2813e-06
6:29683808 A G 0.519993 2.3844e-05
6:29683944 T C 0.870752 -1.3390e-05
6:29688501 C A 1.099183 -2.4521e-06
6:29691582 A C 0.027702 9.4928e-06
6:29695502 C A 0.537189 1.9257e-05
6:29695854 A G 0.868019 -1.0548e-05
6:29696209 A G 1.636222 1.8114e-05
6:29696849 C A 0.231089 9.7416e-06
6:29697693 A G 0.216878 -1.7565e-05
6:29698031 C G 0.796952 -2.1067e-06
6:29698821 C T 0.610448 1.2438e-05
6:29702679 G A 0.810127 -7.1039e-06
6:29702709 G A 1.078838 6.1548e-06
6:29704316 A G 0.557013 8.0307e-06
6:29704400 C T 1.344307 1.4553e-05
6:29706228 G A 0.042399 2.0232e-05
6:29707267 T G 0.529682 3.3971e-06
6:29707307 G A 0.229063 1.0719e-05
6:29709234 T C 0.857418 7.4845e-08
6:29709840 C T 0.337245 -9.7638e-06
6:29710726 G A 0.481408 6.1631e-08
6:29711041 T C 0.093828 -9.0161e-06
6:29711747 A G 0.312624 -1.0925e-05
6:29712256 A G 0.171283 -2.9252e-06
6:29712759 A T 0.318461 -9.7534e-06
6:29713580 C T 0.536217 2.2323e-05
6:29715721 A G 0.186436 4.6636e-06
6:29715762 A G 0.927730 4.4217e-06
6:29719561 C T 1.152904 1.4253e-05
6:29719868 A G 0.033407 -5.7301e-07
6:29722515 G A 0.448960 2.5620e-06
6:29725064 A T 0.183614 6.0720e-06
6:29725321 G A 0.928964 2.3343e-06
6:29725452 T C 0.063471 -4.0484e-06
6:29726046 T C 0.495137 1.4323e-05
6:29726550 T C 1.049124 8.6674e-06
6:29730390 G A 0.066422 4.3760e-06
6:29730504 G A 0.705613 1.4368e-05
6:29730730 C T 1.453162 1.3435e-05
6:29731635 T C 0.483013 5.6394e-07
6:29731787 C T 0.324547 -1.0764e-05
6:29732302 C T 1.635532 1.9944e-05
6:29732394 G A 1.668548 6.7282e-06
6:29732969 C G 1.633605 2.0848e-05
6:29734634 A C 0.059470 1.9372e-05
6:29735280 T C 0.075993 7.1375e-06
6:29736925 A G 0.020096 -5.8816e-06
6:29737563 G A 1.363397 -4.9948e-06
6:29737677 C T 0.719103 1.5373e-05
6:29739000 G C 0.122591 1.1133e-05
6:29742809 T C 1.672237 7.4961e-06
6:29745593 C T 0.116852 -3.4343e-06
6:29746367 G T 0.647612 -2.3429e-05
6:29746869 C T 0.523630 -6.6448e-06
6:29747373 G A 0.645470 -2.5957e-05
6:29753868 A C 0.078655 -1.0807e-05
6:29760029 C G 0.122040 6.4243e-06
6:29760462 C T 0.059422 2.0635e-05
6:29761516 C T 0.703175 -1.1328e-05
6:29762178 T C 0.117454 3.3174e-06
6:29764472 T C 0.417440 -3.5985e-06
6:29764707 G T 0.037194 -2.2436e-05
6:29765087 C T 0.118742 -6.8017e-06
6:29768503 T C 0.110338 1.6078e-06
6:29768705 C A 1.555643 9.2235e-06
6:29769557 C T 0.033767 -2.2331e-05
6:29769621 T A 0.715880 -1.2083e-05
6:29770322 G A 1.434650 3.2864e-06
6:29773158 T C 0.631323 1.3953e-05
6:29773509 T C 0.657043 -2.2607e-05
6:29773999 G A 0.699367 -1.5940e-05
6:29774187 T C 0.049787 -2.2130e-05
6:29775662 G A 0.737190 1.7542e-05
6:29776108 A G 0.058946 1.9917e-05
6:29777199 G A 0.038714 -1.9167e-05
6:29778029 C G 0.478467 1.6986e-05
6:29778987 G T 0.667542 -2.9924e-06
6:29780332 A G 0.151268 -5.1519e-06
6:29782331 A G 0.217062 2.3909e-06
6:29782742 T C 0.033940 -2.1486e-05
6:29783064 A G 0.606726 -9.9500e-06
6:29783382 G A 0.824389 -9.3828e-06
6:29785235 T C 0.839712 -2.3944e-06
6:29786220 C T 0.087627 3.3027e-06
6:29786732 C T 0.716812 -7.1424e-06
6:29796327 T C 0.650168 -1.3718e-05
6:29796376 A C 0.148089 -9.4628e-06
6:29797933 T C 0.917942 -1.9769e-05
6:29798749 G C 0.987404 -1.0358e-05
6:29799103 G A 1.706157 5.4395e-06
6:29799746 G C 0.511361 1.1539e-05
6:29801324 C T 0.499917 -1.0693e-05
6:29803818 G T 0.150435 -1.5377e-05
6:29805199 C T 0.227520 1.2022e-06
6:29806033 G C 0.076615 2.0262e-05
6:29806341 C T 0.083693 -1.0393e-05
6:29806901 G C 1.202449 1.0028e-05
6:29808634 G T 0.408815 -1.1654e-05
6:29810740 C T 0.079580 7.1453e-06
6:29811022 C A 0.527958 -5.3424e-06
6:29811131 A G 0.503718 -1.0499e-05
6:29812974 A G 0.451116 -1.6709e-05
6:29813942 T C 0.176971 -1.3213e-05
6:29814364 G A 0.121771 6.5818e-06
6:29816421 G A 0.340574 -5.5621e-06
6:29816633 G A 0.273856 -7.5542e-06
6:29817923 C G 0.078240 2.3247e-05
6:29818021 T C 1.347707 9.3141e-06
6:29818165 A C 0.096463 1.2763e-05
6:29820110 A G 0.078029 -1.2175e-05
6:29821293 C A 0.162474 -1.1953e-05
6:29821982 T C 0.530665 6.4192e-06
6:29823571 T A 1.622854 8.8474e-06
6:29828310 G C 1.553637 4.1626e-06
6:29828316 A G 0.138308 1.3158e-05
6:29828467 T C 0.676272 1.8473e-05
6:29828972 G A 0.347377 -2.7075e-05
6:29829566 G T 0.149987 2.2689e-06
6:29829871 T C 0.092098 -9.4148e-06
6:29831052 T G 0.485484 -1.2758e-05
6:29831532 T G 0.070570 -3.2686e-06
6:29831571 G C 0.877314 -1.2831e-05
6:29832724 T C 0.587578 1.5545e-05
6:29833033 T C 0.263014 -1.4064e-05
6:29833541 G A 1.430683 2.3209e-05
6:29834449 G A 1.066980 -1.7534e-05
6:29834951 C T 1.515685 -6.2105e-06
6:29835654 T C 0.157725 -2.3064e-06
6:29836239 G C 1.707561 2.8814e-06
6:29836703 C A 0.087423 1.4639e-06
6:29837072 A G 0.084033 -1.1552e-05
6:29842879 G A 1.330823 6.2947e-06
6:29849619 T G 0.241391 -1.0834e-05
6:29849687 C G 1.082323 1.1630e-05
6:29879379 A C 0.087205 -1.4233e-06
6:29899367 G T 0.070638 -4.0453e-06
6:29908076 G T 0.494718 -1.7372e-05
6:29910663 A G 0.390813 -6.9122e-07
6:29911571 C G 0.185137 -1.8781e-05
6:29912968 G C 0.083676 -1.2738e-05
6:29913298 T A 0.068595 1.0386e-05
6:29914220 A G 0.041614 -6.8354e-06
6:29915369 T G 0.070597 -4.4272e-06
6:29915469 C T 0.338629 -1.7576e-05
6:29916643 C T 0.020297 -6.2239e-06
6:29918734 G A 1.153930 2.2719e-06
6:29919220 G T 0.122689 6.0705e-06
6:29922740 G A 0.725719 2.7213e-05
6:29923433 T C 0.157201 -3.4715e-06
6:29923890 C T 0.158493 8.4684e-07
6:29924496 C T 0.051599 1.2022e-05
6:29924779 C T 0.059572 1.1397e-05
6:29925086 G T 0.165609 4.2347e-07
6:29925972 T A 0.645885 1.8102e-05
6:29927722 G C 0.992718 -4.0204e-06
6:29929253 T C 0.943740 1.4605e-05
6:29930619 A G 1.643277 4.2985e-06
6:29932666 A G 0.299307 -4.0231e-06
6:29933439 T C 1.030160 -1.4363e-05
6:29933881 A T 0.749603 1.1289e-05
6:29934022 C T 0.752388 7.5161e-06
6:29935372 T C 0.171416 -5.5118e-06
6:29936135 T G 1.743079 1.3877e-05
6:29937104 T C 0.596927 1.7075e-05
6:29937242 A G 0.227537 2.9133e-06
6:29937740 T C 1.222236 9.3536e-06
6:29937833 C T 1.096259 1.4712e-05
6:29937896 T C 1.522097 8.2793e-06
6:29937924 C T 1.643586 1.2584e-05
6:29937977 G A 0.840110 -7.0534e-06
6:29938025 A G 0.054710 -4.5941e-06
6:29938258 A C 0.593799 1.8816e-06
6:29938777 T A 0.298763 1.5114e-06
6:29939294 T C 0.627315 -6.8587e-06
6:29939580 A G 0.227720 4.2245e-06
6:29940260 A G 1.205291 8.7377e-06
6:29940372 A G 0.223950 7.4014e-06
6:29940679 A G 0.639411 -5.8646e-06
6:29940750 A C 1.206957 6.8353e-06
6:29941431 A G 0.553124 2.3245e-05
6:29942324 C T 0.893504 1.6584e-05
6:29942927 G T 0.256449 1.0063e-07
6:29943035 A G 0.320137 -1.8288e-06
6:29943178 G A 0.573570 1.8155e-05
6:29943490 G A 1.527006 1.8631e-06
6:29943656 T G 0.829846 1.2451e-05
6:29943688 C G 1.478141 7.9288e-06
6:29943715 T C 0.976616 -1.1907e-05
6:29944158 C T 0.645518 1.5483e-05
6:29944979 C G 0.285493 -4.6570e-06
6:29948482 T G 0.236362 -1.3165e-06
6:29948751 T C 0.151064 -1.4377e-05
6:29949497 A G 0.332917 -5.4649e-06
6:29949518 A G 0.248109 -1.3576e-06
6:29949789 A G 0.049943 2.0398e-05
6:29950140 G A 0.323680 -3.8165e-06
6:29950583 G A 0.143979 -1.9442e-06
6:29951011 T C 0.078855 8.9839e-07
6:29955199 T G 1.751402 1.4670e-05
6:29956731 G A 0.068857 1.2871e-06
6:29957632 T C 0.031482 -1.2297e-05
6:29957982 A G 0.085706 -7.4229e-06
6:29960331 A C 0.060350 -2.3271e-05
6:29961580 G A 1.745955 1.1254e-05
6:29965973 T C 0.183410 -8.6131e-06
6:29980676 G A 1.770940 1.5430e-05
6:29988642 A G 0.405034 -3.2566e-07
6:29991927 A G 0.028525 -3.5161e-06
6:29992261 T C 0.189149 5.7137e-06
6:30000520 A C 1.004121 -6.7168e-06
6:30000714 G A 0.076129 -3.2467e-06
6:30011581 C T 0.672172 3.3634e-06
6:30015167 T C 0.279819 -2.5944e-05
6:30015905 C T 0.865319 1.1570e-05
6:30016810 T A 0.143296 -2.1444e-05
6:30017756 G A 0.146991 -9.1725e-06
6:30019058 T C 0.035018 -8.5370e-07
6:30023868 T C 1.115030 -7.5964e-07
6:30024677 T C 0.438468 1.7311e-05
6:30025503 A G 0.708050 8.2623e-06
6:30025759 A G 0.142449 -3.7171e-06
6:30026146 C T 0.054853 -2.2221e-05
6:30026236 A G 0.132692 6.6039e-06
6:30026290 C T 0.121265 2.4208e-07
6:30028352 A G 0.053649 -2.3094e-05
6:30028800 G A 0.553148 1.9192e-05
6:30030114 G A 1.740736 1.1890e-05
6:30033884 A C 0.413871 1.5164e-05
6:30035089 A C 0.192529 9.3349e-06
6:30035457 G T 0.138869 -2.5243e-05
6:30038352 G A 0.595170 3.5324e-06
6:30038647 C T 0.267049 -5.6014e-06
6:30038823 G A 0.103671 -2.7580e-06
6:30039418 T C 0.079413 -1.0885e-05
6:30040084 A G 0.549976 2.2616e-05
6:30041559 A G 1.082996 3.8142e-07
6:30042349 A G 0.188636 -8.5490e-06
6:30043486 C T 0.091581 5.1580e-06
6:30043779 G C 0.156103 -1.5526e-05
6:30044827 T C 0.243169 -2.2310e-05
6:30045199 A G 0.789928 4.1630e-06
6:30046246 A G 0.305998 -2.3818e-05
6:30056476 T A 0.404909 3.1806e-06
6:30057154 G A 0.455862 1.2298e-05
6:30057763 T C 0.042817 -1.7278e-05
6:30058988 T C 0.242404 -2.6880e-05
6:30060783 A C 0.295227 -1.2836e-05
6:30061361 C T 1.807308 8.3756e-06
6:30061555 G C 0.380212 -1.8025e-05
6:30062058 A G 0.084945 -8.7911e-06
6:30063368 A T 1.179052 -1.1896e-05
6:30066031 G A 0.575376 -1.6876e-05
6:30066358 T G 0.391116 1.2989e-05
6:30067427 T C 0.025839 1.4430e-05
6:30067681 G A 1.744837 1.1906e-05
6:30069220 C T 0.034607 1.9625e-05
6:30069525 T G 0.075717 -1.0603e-05
6:30069795 C A 0.526707 -6.7319e-06
6:30070937 T C 0.506927 -7.2353e-06
6:30071110 C T 1.338578 -1.0903e-06
6:30071330 T C 0.568794 -2.2144e-06
6:30071760 C T 0.042885 -1.5432e-05
6:30072511 A G 0.514475 -3.0212e-06
6:30073195 C A 1.338898 2.8032e-06
6:30073847 T C 1.029221 2.5781e-06
6:30074028 C T 1.663581 8.2780e-06
6:30074163 A G 0.494385 1.8586e-05
6:30075864 G A 1.176257 -3.0547e-06
6:30076426 A G 1.706140 1.4358e-05
6:30076630 T G 0.873646 6.9963e-06
6:30076660 A G 0.276582 -1.6855e-06
6:30076755 A G 0.834966 5.1540e-06
6:30077135 A C 0.300915 7.5036e-06
6:30077229 G A 1.081354 -2.4504e-06
6:30078330 T C 0.348060 9.6205e-06
6:30080231 A G 0.139651 -6.1924e-06
6:30080496 A G 0.349740 9.0379e-06
6:30080994 C G 0.587683 -6.0836e-06
6:30081108 C T 1.124406 5.2316e-07
6:30081246 T C 0.329817 1.0426e-05
6:30081334 C T 0.356247 4.1746e-06
6:30086340 C T 0.268137 7.3781e-06
6:30086422 C G 0.582101 -7.9835e-06
6:30087776 C G 1.748950 1.1213e-05
6:30089280 T C 0.606209 -7.4104e-06
6:30090820 C T 0.488340 -4.4444e-07
6:30092935 T G 0.080579 1.5560e-06
6:30093137 T C 0.497683 -1.1662e-05
6:30101656 A G 0.781000 5.3540e-06
6:30102184 T C 0.219574 9.9689e-06
6:30103360 A G 0.306035 5.4320e-06
6:30105154 G A 0.046850 5.2285e-06
6:30105209 A T 0.064107 1.1473e-05
6:30105743 C T 1.487681 7.4381e-06
6:30108751 A G 0.478345 -3.9506e-06
6:30109207 A C 0.040876 -1.8398e-05
6:30110524 T C 1.748077 1.5232e-05
6:30110880 A G 0.468013 1.2640e-06
6:30114074 G A 0.303852 1.4452e-05
6:30115204 T C 0.225673 1.8213e-06
6:30115484 G A 0.506594 2.9678e-06
6:30115946 A G 0.135320 9.1249e-06
6:30116078 G A 1.686037 6.8542e-06
6:30118582 G T 0.569783 9.5427e-06
6:30118707 A G 0.471219 -1.4597e-06
6:30120563 A C 0.266668 5.1820e-06
6:30120637 C T 0.141858 -5.3338e-06
6:30120945 G T 0.491329 6.1642e-08
6:30121066 T C 0.501450 6.3302e-06
6:30121185 A G 0.522063 -5.0765e-06
6:30121460 T C 0.593031 -2.0792e-06
6:30121605 C T 0.384282 3.4403e-05
6:30122154 C T 1.794188 1.3144e-05
6:30122623 C T 0.364906 -7.3712e-07
6:30122978 A G 0.062108 7.7484e-06
6:30126303 A T 0.022816 1.7883e-06
6:30127805 G A 0.273988 -2.4891e-06
6:30128222 C T 0.021572 1.1875e-06
6:30128442 T C 0.127823 -1.8927e-05
6:30131349 C T 1.750949 1.2205e-05
6:30131503 C T 0.021463 6.1759e-07
6:30131515 A C 0.258478 5.6221e-06
6:30131711 C G 0.057450 4.9403e-06
6:30132035 A G 0.305715 1.9826e-05
6:30134987 T C 0.021596 -1.9705e-07
6:30135977 A G 0.337575 1.3918e-05
6:30136302 G C 0.109719 7.7807e-06
6:30137387 A G 0.274189 1.3504e-06
6:30137863 C T 0.038224 1.7676e-05
6:30137890 C T 0.034345 1.7744e-05
6:30138162 G C 0.937494 3.2126e-05
6:30140913 T G 1.572214 3.7309e-06
6:30141042 G A 0.312984 2.0379e-05
6:30142458 A G 0.959508 4.5596e-06
6:30150043 T G 0.610571 -4.6431e-06
6:30152130 T C 0.025903 9.2114e-06
6:30153363 A G 0.268011 -7.2729e-07
6:30154049 A G 0.092081 -3.6809e-06
6:30156496 A T 0.628444 -3.1465e-06
6:30159854 C A 0.965539 -1.8196e-06
6:30160055 C G 1.612087 2.4337e-06
6:30162809 G A 0.477525 -3.3137e-06
6:30168829 T C 0.308218 1.9260e-05
6:30169327 G A 0.460305 6.9096e-06
6:30171881 T C 1.716438 6.5780e-06
6:30172385 C A 0.298474 -2.7144e-06
6:30174590 T C 0.123155 -1.3826e-06
6:30174633 A C 0.467639 3.8181e-06
6:30175722 T C 0.036987 4.0986e-06
6:30176122 T C 0.092662 -1.9215e-06
6:30179422 A G 0.500277 -1.3980e-06
6:30180280 C T 0.023721 -4.0298e-07
6:30181834 C T 0.315337 1.5948e-05
6:30182395 A G 0.166258 -1.0845e-05
6:30192467 G C 0.332064 -1.5312e-05
6:30200873 G A 1.716785 4.1238e-06
6:30200969 C T 0.030279 -3.8477e-06
6:30202052 T C 0.960616 3.3438e-06
6:30202429 T C 0.956390 5.8859e-06
6:30202571 T C 0.332098 9.4994e-06
6:30204526 T G 0.624381 -1.7121e-06
6:30205407 T G 0.615891 -2.2057e-06
6:30206659 G C 0.032703 1.1081e-05
6:30209099 C T 1.013300 1.2061e-05
6:30209515 G A 0.085033 1.5099e-06
6:30209802 G T 0.976970 8.3670e-06
6:30210807 G T 1.754455 1.1094e-05
6:30211755 T C 1.009482 1.3393e-05
6:30211903 G C 0.126358 -1.2869e-06
6:30213540 T A 0.351049 1.2093e-05
6:30222020 T C 0.032594 1.2788e-05
6:30222256 A G 0.953949 7.8772e-06
6:30228138 A G 0.132964 -2.1649e-05
6:30232374 A G 0.105874 -7.4006e-06
6:30232514 A G 0.427082 2.5301e-06
6:30234721 A G 0.354928 8.0768e-06
6:30236754 C T 0.781164 8.7386e-06
6:30255089 T C 0.506774 1.0227e-05
6:30257751 C T 0.034988 1.3591e-05
6:30259356 G A 0.084625 -7.0777e-07
6:30260982 T C 0.258366 6.4431e-06
6:30262512 G A 0.102236 -5.0287e-06
6:30269561 T A 0.512564 8.6592e-06
6:30269923 T C 0.023836 3.7351e-06
6:30270080 A G 0.426110 2.6558e-06
6:30270270 A G 0.033828 1.3345e-05
6:30271792 A G 0.086536 1.4992e-05
6:30272221 C T 0.080657 1.4043e-05
6:30272417 G C 1.218558 1.0172e-05
6:30275246 T G 1.183658 4.8086e-06
6:30285524 T C 0.089327 2.0675e-07
6:30286729 T C 0.289406 2.2201e-05
6:30289271 T C 0.514454 1.2499e-05
6:30293483 T C 0.131073 -1.5549e-05
6:30296071 T C 1.139655 7.4397e-07
6:30297529 C T 0.435643 4.5283e-06
6:30299245 G T 0.268222 -2.9958e-07
6:30301600 T C 0.227781 1.3164e-05
6:30306306 G A 0.355020 1.2540e-05
6:30306553 A G 1.752748 1.0776e-05
6:30311932 C A 0.259920 1.4159e-06
6:30313268 A G 0.530474 -1.9765e-06
6:30313340 C G 0.426644 -3.1388e-06
6:30314607 G A 0.259281 1.9537e-05
6:30316739 T C 0.424264 4.9239e-06
6:30319930 A C 0.172459 -4.8174e-06
6:30321361 T G 0.446230 8.9043e-06
6:30321674 C T 0.032686 -9.8648e-06
6:30321732 A C 0.294625 8.3506e-07
6:30323623 C T 0.806587 -6.2984e-06
6:30328753 C T 0.275957 3.1825e-07
6:30331027 G A 0.265230 -1.0140e-05
6:30332146 G C 1.545352 4.8534e-07
6:30332555 G T 0.671516 -5.7238e-06
6:30333820 C T 0.482350 6.5502e-07
6:30339564 G A 1.539593 -1.0721e-06
6:30339602 C T 1.262405 7.3431e-06
6:30342428 T C 0.021232 -6.5247e-06
6:30342682 A G 0.030177 -2.4841e-05
6:30342753 A G 0.294846 -4.3016e-06
6:30346760 A T 0.269504 -1.0421e-06
6:30346918 C T 0.103083 9.8644e-06
6:30347306 A G 0.351589 1.1790e-05
6:30357780 C T 0.882475 1.3580e-06
6:30360150 T C 0.511966 -7.3948e-06
6:30361358 A G 0.619036 4.7618e-07
6:30362961 T C 0.264054 -9.1169e-06
6:30362995 A G 0.275848 -9.5115e-06
6:30363136 T G 0.291882 -3.5830e-06
6:30363945 T C 0.910432 -1.7616e-06
6:30364524 C T 1.188901 -1.0122e-05
6:30364587 T A 0.082092 4.7453e-06
6:30365740 T C 1.351861 -6.4572e-06
6:30366014 T C 0.283586 -8.7813e-07
6:30368635 T C 0.774242 9.7078e-06
6:30368663 A G 0.431947 6.6096e-06
6:30370588 C A 0.709781 1.6687e-06
6:30372812 T G 0.826755 5.2960e-06
6:30373043 A G 0.373073 3.3288e-06
6:30373885 T C 0.073582 1.0484e-05
6:30377860 A G 0.286581 -2.8317e-06
6:30378196 A C 0.366205 2.5927e-06
6:30378447 G A 1.529920 2.8564e-06
6:30382972 G A 1.171579 4.3932e-06
6:30385111 G A 0.359623 -1.7509e-06
6:30388701 T C 1.528965 3.0530e-06
6:30392146 T C 0.370111 -7.9228e-06
6:30394628 T C 0.319743 -3.8231e-06
6:30408787 T C 0.822424 7.2083e-06
6:30409011 T C 0.028008 7.4953e-06
6:30409012 G A 0.311420 -1.0774e-05
6:30410206 T C 0.315354 -9.5454e-06
6:30413907 T C 0.096399 1.7662e-05
6:30415661 T A 0.090653 -2.9127e-06
6:30416456 G A 0.291110 3.8139e-06
6:30416767 C A 0.038306 -7.9216e-06
6:30417614 A G 0.828285 6.7544e-06
6:30418662 A C 0.038105 -5.9307e-06
6:30419831 A C 0.309159 8.0868e-07
6:30422632 G A 1.201640 -7.3262e-09
6:30423117 G C 0.336769 -3.9565e-06
6:30426152 C T 0.866550 4.1539e-06
6:30428351 G A 0.374623 -7.0909e-06
6:30429440 G A 1.495888 7.2655e-06
6:30430482 C G 1.672855 6.7326e-06
6:30430520 C T 1.472691 8.3036e-06
6:30432455 G C 1.537284 5.3712e-06
6:30434566 G A 0.769047 8.7269e-06
6:30434999 A G 1.678074 8.6620e-06
6:30435288 G A 0.304560 -3.9869e-06
6:30446055 A G 0.745292 9.0888e-06
6:30448668 C A 0.423067 1.3221e-05
6:30451904 C T 0.411715 4.7812e-06
6:30453713 T C 0.094984 2.5598e-05
6:30454949 T C 0.071801 2.3788e-06
6:30455886 A G 0.096871 3.2414e-05
6:30455920 A G 1.651702 1.4246e-05
6:30458064 A G 1.207270 5.3557e-06
6:30459165 T C 0.038003 2.1528e-05
6:30460232 T C 0.041325 4.0260e-05
6:30468791 T C 0.734566 1.3719e-05
6:30482993 T C 1.305301 2.0343e-05
6:30484036 C G 0.131845 1.0528e-05
6:30486456 T C 1.374460 1.4453e-05
6:30495417 A G 0.085740 4.6210e-06
6:30496882 T G 1.323578 2.4913e-05
6:30498864 T C 0.280264 -8.6950e-06
6:30501110 G T 0.041420 1.7842e-06
6:30502802 A G 0.212462 -3.8126e-06
6:30505000 C T 0.096045 -1.4926e-05
6:30511170 T C 0.417852 2.5471e-06
6:30512505 G T 0.089351 -1.0111e-05
6:30515043 C T 0.296437 -9.6512e-07
6:30519258 G A 1.312838 2.4077e-05
6:30526845 G T 1.289406 2.3968e-05
6:30530245 C T 1.363839 1.8215e-05
6:30532278 A G 0.283015 -6.0153e-06
6:30537606 G C 1.350015 1.6626e-05
6:30540890 T C 1.322004 2.0794e-05
6:30541852 A G 1.817804 6.4588e-06
6:30544401 G A 0.306385 -3.3736e-06
6:30552937 C A 1.313103 2.2851e-05
6:30562021 A G 1.370373 1.5486e-05
6:30562041 A G 0.027933 -9.5651e-06
6:30562671 G C 1.342451 1.8644e-05
6:30565101 C T 0.026168 -5.4627e-06
6:30566154 G A 0.029160 -1.1276e-05
6:30571471 C T 1.014976 -7.2315e-07
6:30574194 T C 0.301880 -5.4839e-06
6:30575603 G A 1.343236 -5.5852e-06
6:30577966 T C 0.026505 -4.5622e-06
6:30578157 T G 0.024084 1.5698e-06
6:30578335 T C 0.178956 1.5349e-05
6:30579315 T C 1.376092 1.6446e-05
6:30580637 T C 0.143099 1.6884e-05
6:30580893 C T 0.029391 -1.0186e-05
6:30584133 A G 0.070757 -1.6266e-05
6:30587613 T C 0.028610 -6.1630e-06
6:30592414 C T 0.033889 -9.3026e-06
6:30594102 G A 0.057991 1.9587e-05
6:30596135 G A 0.028514 -1.1173e-05
6:30599702 A G 0.285198 -1.1906e-05
6:30600899 T C 0.030102 -9.7150e-06
6:30601067 C T 0.341057 2.0537e-05
6:30601281 C T 0.039509 -1.0889e-05
6:30601395 T C 0.024010 -7.7751e-07
6:30609629 G A 0.073293 -1.6867e-05
6:30610042 G C 0.061720 -1.1930e-05
6:30611676 A C 1.009751 3.7565e-06
6:30615260 T C 0.038761 -1.6091e-05
6:30618906 G A 0.296349 -3.0675e-06
6:30620232 T C 0.020430 -1.7497e-05
6:30622459 A G 0.083435 7.1354e-06
6:30623069 G A 0.041250 4.3554e-06
6:30627216 C T 0.758861 -3.0819e-06
6:30628082 G A 1.815097 6.4510e-06
6:30633875 G A 0.101349 -3.4191e-05
6:30635760 A G 0.024469 1.0784e-05
6:30640875 A G 0.024125 5.6147e-07
6:30642978 T C 0.039200 -1.2923e-05
6:30644142 T C 0.049382 -1.9322e-05
6:30646137 T C 0.020691 5.6233e-06
6:30646724 C T 0.033794 -1.1536e-05
6:30647005 G C 0.131464 1.2388e-05
6:30647784 G A 0.033468 -9.6064e-06
6:30649134 T C 0.048339 -9.0752e-06
6:30651587 C A 1.812126 7.6216e-06
6:30652782 A G 0.296373 -3.5522e-06
6:30652872 A G 0.132654 1.5086e-05
6:30653262 T C 0.026274 -1.2736e-05
6:30654531 C G 1.417236 5.4235e-06
6:30656847 C T 0.126878 -3.8279e-05
6:30657043 A G 0.064648 3.1982e-06
6:30658239 A C 0.889778 -2.2886e-05
6:30659472 A T 0.029232 1.9064e-05
6:30659502 T C 0.039217 -1.1168e-05
6:30664568 T A 0.030014 -1.2287e-05
6:30670292 T C 0.299980 -4.1858e-06
6:30671229 T C 0.048427 9.4249e-06
6:30671312 C A 0.024033 1.5688e-05
6:30671650 G A 0.021249 4.2789e-06
6:30671989 C G 0.125467 7.0814e-06
6:30673422 G A 0.021970 5.4539e-07
6:30675605 G T 0.027906 -1.1377e-05
6:30676046 G C 0.027365 1.8656e-05
6:30679628 A T 1.842898 1.3252e-06
6:30680252 C T 0.026451 -3.3507e-06
6:30680916 T C 0.286013 -8.9459e-06
6:30681980 G A 0.042396 1.8561e-05
6:30684686 T C 0.086111 5.0274e-06
6:30684878 A C 0.020511 4.3475e-06
6:30685066 G A 1.817096 4.5437e-06
6:30685420 C A 0.175237 -3.5576e-05
6:30686732 T C 0.022007 1.8947e-05
6:30687614 C G 0.298943 -2.2281e-06
6:30690635 A G 0.023942 -2.6202e-06
6:30690816 T C 0.031540 -5.2172e-06
6:30692768 G C 0.067830 1.7275e-06
6:30693163 T C 0.024023 -2.7782e-06
6:30693314 T C 0.022357 -8.2771e-06
6:30697447 G A 0.458905 -1.5319e-05
6:30697740 G A 0.078196 4.7793e-06
6:30699384 C G 0.062268 4.6396e-06
6:30700497 G A 0.151836 8.4030e-06
6:30702531 T C 0.021759 1.7873e-05
6:30703609 C T 0.040138 -1.2199e-05
6:30711357 A G 0.310455 -8.2903e-06
6:30711805 G C 1.814693 7.5369e-06
6:30713080 C T 0.061071 3.8146e-07
6:30713430 C G 0.061734 2.1231e-06
6:30713808 A C 0.379560 -2.6628e-06
6:30714479 C T 0.819990 1.6918e-05
6:30715790 G C 0.040818 -1.4787e-05
6:30716076 T G 0.040135 -1.1527e-05
6:30716117 T G 0.045173 -1.6660e-05
6:30716170 T C 0.041508 -1.4378e-05
6:30716719 T C 0.080229 -3.3366e-06
6:30717389 C G 0.112531 2.8056e-05
6:30718035 C A 0.668031 2.3115e-05
6:30718180 G A 0.308238 1.4827e-05
6:30719481 A C 0.036303 -2.4358e-05
6:30719909 G A 0.057797 -8.8034e-06
6:30721143 T C 0.303387 1.3595e-05
6:30721212 T C 0.033060 -3.2360e-06
6:30722079 G C 0.036164 -1.4018e-05
6:30724430 C T 0.195391 -6.2717e-06
6:30726748 C T 1.243461 -4.6595e-07
6:30726939 C A 0.365987 1.9048e-05
6:30727568 G C 0.039744 4.1918e-06
6:30728290 A G 0.556276 -5.3745e-06
6:30728360 G T 0.491499 8.4778e-06
6:30729487 G T 0.047856 1.1209e-05
6:30730267 G A 0.045833 -1.5645e-05
6:30734080 A G 0.473422 4.8873e-06
6:30734255 G A 0.133338 -1.6291e-05
6:30735105 G A 0.325390 -3.5695e-06
6:30736010 T C 0.037395 -1.8976e-06
6:30736151 T C 0.289502 2.2261e-05
6:30736360 T G 0.041563 4.9576e-06
6:30737486 C A 0.575233 -6.7101e-06
6:30738042 T C 0.065698 -2.0866e-05
6:30739846 T C 0.564867 -4.9622e-06
6:30739904 A G 0.251954 -2.6857e-05
6:30740038 A G 0.052293 -2.1346e-05
6:30740160 A G 0.086621 -5.1036e-06
6:30740256 A G 0.027885 1.9363e-06
6:30740515 A C 0.306511 1.4565e-06
6:30742134 A G 0.177209 -1.1760e-05
6:30742141 A G 0.028028 -1.5240e-05
6:30744529 C A 0.054788 -2.3429e-05
6:30744768 G A 0.061785 -1.7930e-06
6:30745454 C T 0.046142 -1.8148e-05
6:30746498 T C 0.024067 -5.2532e-06
6:30746737 A G 0.033226 -2.6540e-06
6:30747216 T C 0.517433 6.0109e-06
6:30747802 A G 0.292521 1.8506e-05
6:30748297 G A 0.071162 -3.6126e-06
6:30749233 G T 0.206118 -1.4810e-05
6:30749844 T C 0.071447 -3.5489e-06
6:30750229 A G 0.031129 1.9847e-05
6:30755933 A G 0.052928 -1.8718e-05
6:30758348 T C 0.526344 5.9418e-06
6:30758466 G A 0.839491 1.8561e-05
6:30758487 G A 0.042828 -3.1850e-06
6:30759188 G T 0.028963 3.3426e-05
6:30759283 A G 0.034083 -8.4234e-06
6:30761734 C T 0.481989 9.2925e-06
6:30763632 G A 0.045564 -1.9748e-05
6:30763656 A T 1.194245 3.6661e-06
6:30763756 A G 0.901307 -3.5455e-06
6:30763893 C T 0.395233 1.4711e-06
6:30764081 T C 0.312831 1.5693e-05
6:30764241 C T 0.299429 2.4371e-05
6:30764420 C T 0.292823 1.6924e-05
6:30764907 A G 0.364458 1.3321e-05
6:30765272 A C 0.023285 -3.7359e-06
6:30765579 A C 0.344946 1.5066e-05
6:30765895 A G 0.300065 1.9880e-06
6:30765932 T C 0.033005 -1.0103e-05
6:30766127 A T 0.034335 -1.1889e-07
6:30766194 A G 0.243285 -4.2840e-07
6:30766244 C T 0.246960 -1.8582e-06
6:30769478 C T 1.833229 -1.2547e-05
6:30769496 C A 0.045836 -1.1215e-05
6:30769726 T C 0.540976 7.0735e-06
6:30770732 G T 0.280383 9.7939e-06
6:30772344 G A 0.541388 2.2304e-06
6:30772378 G A 1.643974 1.9682e-06
6:30773972 A G 0.057311 -1.4663e-05
6:30774483 G T 0.026794 -1.5725e-05
6:30776590 G C 0.583617 2.6368e-06
6:30778786 G A 0.318601 2.9802e-07
6:30781381 A G 0.038812 1.8052e-05
6:30782651 T C 0.236179 3.4763e-06
6:30787762 A C 0.318917 1.5131e-05
6:30788191 C T 1.626298 8.8965e-06
6:30788606 C T 0.049913 -6.6268e-06
6:30789427 G T 0.026165 -1.5552e-05
6:30789485 A T 0.025686 -1.8508e-05
6:30789647 C G 0.382806 8.7187e-06
6:30789705 T C 0.024724 -4.4768e-06
6:30791971 G A 0.554157 -3.8964e-07
6:30792248 A G 0.033570 3.7672e-06
6:30792364 G A 0.261052 -8.0040e-06
6:30794617 C T 0.590029 4.5944e-06
6:30795035 T C 0.025580 -1.6196e-05
6:30795171 C A 0.020698 -5.2850e-06
6:30796182 T A 0.026032 -1.6108e-05
6:30796545 C T 0.330262 4.7037e-06
6:30796734 G T 0.235081 -1.3344e-06
6:30796772 A T 0.026345 -1.3836e-05
6:30796932 C T 0.256272 -3.6223e-06
6:30796981 T C 0.027627 2.7889e-05
6:30797083 T C 0.295608 5.8305e-06
6:30797215 T C 0.054520 -9.7518e-06
6:30797568 C A 0.053098 -1.6181e-05
6:30797991 T C 0.239371 4.4741e-06
6:30798168 G A 0.025148 7.9855e-06
6:30798252 T C 0.046659 -2.9988e-05
6:30798277 C G 0.075870 1.1408e-05
6:30798476 T C 0.033417 -4.3295e-06
6:30800326 T C 1.594065 -1.3570e-06
6:30800577 T C 0.871116 -2.4934e-05
6:30805446 A G 0.107730 -1.0740e-05
6:30805921 T C 1.168903 -2.1404e-05
6:30807451 C T 0.071121 1.9811e-05
6:30807657 T C 0.030207 4.8783e-06
6:30807735 G T 0.025284 -7.8437e-06
6:30809664 T C 0.042437 2.7606e-05
6:30810163 T C 0.035093 -7.8267e-06
6:30811164 A C 0.524300 7.2066e-06
6:30817501 A G 1.227146 -1.8270e-05
6:30817866 G A 1.200518 -1.3044e-05
6:30821187 A G 0.491495 1.4565e-05
6:30822413 T C 1.639969 3.1549e-06
6:30823075 C G 1.518079 -6.3159e-06
6:30823760 C T 0.245423 1.3427e-05
6:30825287 C T 0.140382 1.3322e-05
6:30829522 G A 0.439349 -3.8637e-06
6:30830292 A C 0.134120 -1.0936e-05
6:30837290 T C 0.043729 1.1042e-05
6:30840950 T C 1.193117 -1.4807e-05
6:30842866 T C 0.037459 1.2754e-05
6:30842894 A T 0.027957 -4.6017e-06
6:30844260 A G 0.753309 -1.0830e-05
6:30850582 A G 0.686230 -9.2800e-06
6:30861398 C G 0.032023 1.3298e-06
6:30861729 A G 1.772759 -3.4267e-06
6:30862992 T C 0.028134 -7.5069e-06
6:30864829 C T 0.775241 4.4921e-06
6:30865820 A C 0.031088 -1.4028e-05
6:30870579 A G 0.034379 6.8679e-06
6:30870828 G A 0.034780 -6.8697e-06
6:30872274 A G 0.135935 -1.3439e-05
6:30874308 G T 1.536298 -4.1391e-06
6:30878523 A C 0.026049 8.2059e-07
6:30878857 A G 0.071012 -5.0906e-06
6:30878919 C T 0.334294 1.1239e-05
6:30880156 A G 0.036888 1.1374e-05
6:30882415 T C 0.304712 5.9377e-06
6:30882689 T C 0.055601 -2.9880e-06
6:30887465 T C 0.033325 5.1145e-06
6:30888617 A G 0.101192 -2.2665e-05
6:30889292 T C 0.022068 -9.0055e-06
6:30890431 G A 1.451405 -1.1432e-05
6:30891228 T C 0.025652 -6.3746e-06
6:30892521 A G 1.449463 -9.7427e-06
6:30894759 A G 1.016479 -2.2797e-07
6:30896147 A G 0.308717 1.3700e-05
6:30896190 C T 0.710597 -1.2031e-05
6:30897774 G A 0.745115 -1.4871e-05
6:30898751 G T 0.021375 -1.2297e-05
6:30899377 G C 1.442181 -9.3351e-06
6:30900094 C T 1.512370 -8.5498e-06
6:30900150 T G 0.432117 -9.6800e-06
6:30900435 T G 0.034457 -8.5342e-06
6:30900664 C T 1.010805 -2.5679e-06
6:30900919 A C 0.095980 -2.0366e-05
6:30902326 A G 0.049073 1.4941e-05
6:30902798 T C 0.025890 -6.3930e-06
6:30903948 T C 1.053214 9.3869e-06
6:30904714 A G 0.290841 1.2410e-05
6:30905313 G A 0.753972 -3.2379e-06
6:30907335 C T 0.338418 7.9376e-06
6:30907873 G A 0.033903 5.5993e-06
6:30908379 A C 0.055274 -4.3479e-06
6:30911540 G A 0.036256 1.3293e-06
6:30912414 A G 0.300204 1.2924e-05
6:30912691 A G 1.763729 -1.6353e-06
6:30912900 A G 0.024622 -5.6051e-06
6:30914552 C T 0.434008 -9.0751e-06
6:30914751 T C 1.768326 -4.5199e-06
6:30914843 T C 0.343396 9.4658e-06
6:30919878 C G 0.252920 5.1796e-06
6:30920124 A G 0.329807 7.7694e-06
6:30920890 A G 0.694329 -5.3323e-06
6:30920957 A G 0.317853 1.3083e-05
6:30921141 C T 0.055597 -8.9976e-06
6:30921364 T C 0.346435 3.7507e-06
6:30922532 T C 0.028477 -9.6357e-06
6:30922570 G C 0.718573 -8.6597e-06
6:30924024 T C 0.544475 1.3448e-05
6:30924614 T C 0.087766 -9.1157e-06
6:30925985 C T 0.157184 -2.8206e-05
6:30927867 A C 0.098024 -1.9574e-05
6:30931844 C T 0.344684 5.1997e-06
6:30932068 A G 0.361306 7.4345e-06
6:30932532 T C 1.277579 -7.3494e-06
6:30933371 T C 0.032026 -2.0260e-06
6:30933517 G A 0.032230 4.2312e-07
6:30933752 A G 0.021623 1.4650e-05
6:30933864 C T 1.051249 -2.1551e-05
6:30933975 C A 0.277691 3.2195e-05
6:30937377 T G 0.576698 -1.2650e-05
6:30939768 T C 0.022626 -1.7187e-05
6:30940328 A G 0.903078 -1.8585e-05
6:30941565 A G 0.028083 -6.2887e-06
6:30946496 G T 1.174227 2.4056e-06
6:30947042 A C 0.273618 -1.6921e-06
6:30949670 G T 0.583297 -1.3001e-05
6:30951558 T G 0.039615 1.1089e-05
6:30951561 C T 0.375351 -2.6350e-06
6:30951592 A G 0.168363 1.0271e-05
6:30951708 G A 0.027590 -2.0244e-06
6:30953105 A G 0.303625 -9.6857e-06
6:30953209 G A 0.040757 1.3532e-05
6:30954245 C T 1.436840 7.7744e-06
6:30955359 A G 0.150157 1.9181e-07
6:30955681 A G 1.624891 -4.4260e-06
6:30957050 A G 0.086141 -5.4787e-06
6:30957618 C T 0.576025 -2.2176e-05
6:30963167 A G 0.020746 2.4451e-05
6:30965326 G A 0.052558 6.3538e-06
6:30965425 G A 0.096504 -1.0787e-05
6:30966453 C T 0.250132 1.9018e-05
6:30969527 G C 0.310149 3.8216e-05
6:30969781 G C 0.172614 1.2299e-05
6:30972532 T G 0.051470 6.0370e-06
6:30972865 G A 0.553355 -1.4323e-05
6:30973165 G A 0.603938 -2.6652e-05
6:30973535 C G 1.484002 3.7961e-06
6:30975649 A T 0.874832 -3.1794e-06
6:30975943 T G 0.069642 -1.2424e-06
6:30978024 A G 0.078108 1.0087e-06
6:30978196 C T 0.271455 3.0927e-05
6:30978746 A G 0.254045 1.0621e-05
6:30980781 A G 0.035637 2.8091e-06
6:30980847 T C 0.048685 7.0461e-06
6:30982260 C T 0.048896 5.4539e-06
6:30983326 G A 1.536087 1.1743e-05
6:30983665 T C 0.036293 -2.5474e-06
6:30986040 C T 0.076969 2.6729e-07
6:30986051 A G 0.027562 -1.2678e-05
6:30986835 G A 0.706575 2.3839e-05
6:30987010 T G 0.278513 -1.8660e-07
6:30987786 G A 0.819894 2.8328e-05
6:30987981 G C 0.174846 1.2119e-05
6:30990490 T G 0.366851 2.2633e-05
6:30991404 T C 0.022531 -1.7021e-05
6:30991612 C T 0.049818 5.5238e-06
6:30992346 C T 0.197944 4.1644e-06
6:30993062 A G 0.253443 1.8323e-05
6:30993377 A T 1.466649 -9.2570e-06
6:30993440 A G 0.074205 -3.3745e-05
6:30993499 T C 1.230063 1.0257e-06
6:30993533 G A 1.073565 -1.7451e-06
6:30993567 T G 0.358668 -1.6067e-06
6:30993590 G A 0.324503 -2.8709e-05
6:30993808 C T 0.045092 -7.4112e-06
6:30993813 A G 0.293792 -1.1066e-05
6:30993866 T A 0.254174 -9.0067e-06
6:30993880 C G 0.268929 -8.6654e-06
6:30993958 G A 1.678537 -2.7007e-05
6:30994483 A G 0.027287 -1.6881e-05
6:30995297 G A 0.226221 -7.0296e-06
6:30997078 C T 0.224453 1.2091e-08
6:30997334 G A 0.223895 -5.7167e-06
6:30997692 C G 1.342168 -8.6345e-06
6:30997824 C T 0.237556 -2.6420e-06
6:30999657 T G 0.023245 -1.0346e-05
6:30999997 C T 0.695029 1.5646e-06
6:31001177 C T 0.116233 1.0800e-05
6:31001421 C T 0.033033 2.2083e-05
6:31001467 G A 0.662109 -8.4425e-06
6:31001541 C A 0.030517 2.1635e-05
6:31001646 G A 0.224871 -4.2221e-06
6:31001679 A C 0.040291 -8.4453e-07
6:31002013 A G 0.422965 -2.7158e-06
6:31002101 A G 0.100876 -2.0949e-05
6:31002301 C G 0.435840 -7.6179e-06
6:31002343 A C 0.108978 1.6108e-06
6:31002616 T C 0.339720 -1.1057e-06
6:31002944 A T 0.050406 9.3622e-06
6:31002997 C T 0.038153 -1.9548e-05
6:31004048 C T 0.022650 1.7019e-05
6:31004521 A G 0.127279 1.0306e-06
6:31005432 T C 0.087974 -3.0600e-05
6:31005464 T C 0.036235 -1.6312e-05
6:31005726 A G 1.663081 -1.1975e-05
6:31007081 A C 0.326012 1.0140e-05
6:31007557 A G 0.049008 8.3718e-06
6:31008598 A C 0.737826 -1.3789e-05
6:31008626 T C 0.061520 -1.2671e-05
6:31009055 T C 0.341988 1.0797e-05
6:31009416 T C 0.025284 2.5446e-06
6:31009508 G C 0.649907 2.2703e-06
6:31010200 A G 0.799329 -2.0106e-05
6:31011013 A G 0.949764 -1.3917e-05
6:31011044 T C 0.027943 2.8298e-06
6:31011845 T C 0.291494 9.2374e-06
6:31012256 T C 0.049304 1.1373e-05
6:31012263 C G 1.244627 -5.9433e-06
6:31012485 T C 0.048896 -5.3984e-06
6:31012994 T G 0.051378 4.7688e-06
6:31014010 A C 1.255575 -3.5703e-06
6:31014305 A C 0.194392 -6.8021e-06
6:31014433 A G 0.023071 -8.4186e-06
6:31015182 A G 1.013807 -6.5748e-06
6:31016114 T C 0.059640 1.4115e-05
6:31016753 G A 0.034399 1.6850e-05
6:31017334 G A 1.128925 -3.6996e-06
6:31018546 T C 0.886205 -5.9489e-06
6:31019562 A G 0.241935 4.4067e-06
6:31021017 G C 0.459302 -2.3942e-06
6:31021161 G C 0.491067 -2.4931e-06
6:31021504 C T 1.223073 -1.1632e-06
6:31021547 G A 1.228074 4.3175e-06
6:31022113 G C 0.194840 6.3254e-06
6:31023840 G A 0.067510 -2.2310e-05
6:31024762 G A 0.069013 5.6556e-06
6:31024808 G A 0.088276 -3.2817e-05
6:31027516 A G 0.203816 -1.5747e-05
6:31029152 T C 0.056855 -2.6195e-05
6:31029258 T C 0.296240 -1.9056e-05
6:31029282 A G 0.059324 4.5118e-06
6:31030425 A G 0.251665 -6.1792e-06
6:31031904 A G 0.435463 2.4881e-09
6:31032042 A G 0.449725 -4.2992e-06
6:31033948 A G 0.028827 -4.1428e-06
6:31036878 C T 0.047740 1.1111e-05
6:31037766 G A 0.033131 -2.2689e-06
6:31038338 C T 0.027236 1.1050e-05
6:31038612 A G 0.059592 -1.4133e-06
6:31039930 T C 0.022701 1.4408e-05
6:31042217 T C 0.494950 -8.1316e-06
6:31045554 G C 0.109474 3.7093e-06
6:31045574 G C 1.014289 -1.2678e-05
6:31046494 A G 0.897468 -5.8178e-06
6:31047620 A G 0.927451 2.5904e-06
6:31047662 G A 0.025250 -2.3071e-06
6:31047768 C G 0.028606 -3.8093e-07
6:31051941 A G 0.026284 8.1688e-06
6:31053867 G A 0.705014 -1.2877e-05
6:31054511 A C 0.772555 2.2531e-05
6:31054687 C T 0.711600 -1.3493e-05
6:31057386 G A 0.044052 -3.3884e-06
6:31058178 C T 0.124121 6.9320e-06
6:31058329 T G 0.037534 -1.8933e-06
6:31058340 A C 0.308014 2.8803e-06
6:31058398 C T 0.057437 -2.3291e-05
6:31059462 A G 1.612971 -2.1260e-05
6:31059825 T A 0.030694 1.3920e-05
6:31060219 G A 0.373008 5.1370e-06
6:31062133 G A 1.013919 -1.3789e-05
6:31066419 T C 0.353558 -1.7357e-06
6:31071645 T C 0.235227 -2.6449e-06
6:31074030 C A 1.221628 -2.7532e-06
6:31074101 T C 0.669326 -9.6620e-06
6:31076704 C G 0.032914 -9.7014e-07
6:31076839 A G 0.107819 -3.8523e-07
6:31076978 G C 0.895534 -1.3466e-05
6:31077468 G T 0.025281 -2.5321e-06
6:31077724 C T 0.030092 1.2423e-05
6:31078257 A C 0.660297 -1.2000e-05
6:31078664 C T 0.049488 8.0628e-06
6:31079264 T C 0.127218 4.3563e-06
6:31079578 A G 0.201892 -5.7987e-06
6:31079889 G C 1.019444 -7.9929e-06
6:31079994 T C 0.142106 -5.6632e-06
6:31080009 C T 0.024064 -8.9882e-06
6:31080016 G C 0.393247 -1.1907e-05
6:31080432 G A 0.363019 2.0241e-06
6:31080471 C T 1.039853 -5.5499e-06
6:31080586 G A 0.240595 -4.6985e-07
6:31080828 G C 0.336310 2.2368e-06
6:31081205 C T 0.443459 2.4230e-06
6:31081251 A G 0.385615 -7.1158e-06
6:31081409 C T 0.626849 -1.2882e-05
6:31081838 T C 0.683531 -3.9992e-06
6:31082081 A G 0.229240 -3.5047e-06
6:31082127 A G 0.716778 -2.5319e-06
6:31082304 G T 0.964890 -7.6594e-06
6:31082404 T C 0.652361 -4.5801e-06
6:31084191 C T 0.037568 1.2587e-05
6:31084639 T C 0.298644 -5.4779e-06
6:31084787 G A 0.418525 -1.6028e-05
6:31085340 A G 0.385499 -1.8715e-05
6:31085770 A G 0.922341 -1.3191e-05
6:31086048 A G 0.551050 1.1382e-06
6:31087060 T C 0.200216 1.2029e-05
6:31087133 T C 0.849619 -5.0401e-06
6:31089982 G A 1.473520 -1.2967e-05
6:31090078 G T 0.203490 8.5667e-06
6:31091273 C G 0.686866 -1.0616e-05
6:31091328 A G 0.063233 -5.2046e-06
6:31091531 T G 0.610863 -7.1500e-06
6:31091862 G A 0.623640 -7.9628e-06
6:31091992 G A 1.000680 -2.1549e-05
6:31092049 C G 0.958090 -2.0091e-05
6:31092124 A G 0.377601 -1.7162e-05
6:31093482 A G 0.758630 -1.8489e-05
6:31093914 A G 0.062472 -5.9946e-06
6:31094120 C G 0.192824 9.7580e-06
6:31094195 T C 0.083700 -1.5789e-05
6:31094703 T C 0.311737 1.2143e-06
6:31094803 T G 0.190927 1.0819e-05
6:31095003 C G 0.186909 1.2905e-05
6:31095270 C T 0.541537 -1.3686e-06
6:31095285 C G 0.340159 -3.7449e-06
6:31095864 A G 1.472025 -1.2338e-05
6:31096526 G A 0.368612 -2.8495e-06
6:31096575 T C 0.175417 -1.7367e-05
6:31097183 G C 1.467564 -1.4446e-05
6:31097301 T C 0.421666 -1.1824e-05
6:31098832 A G 1.457205 -9.9237e-06
6:31099577 A G 0.135265 1.8451e-05
6:31100978 T C 0.103242 -7.3058e-06
6:31101401 T C 0.299514 1.3778e-06
6:31101426 A G 0.384622 -1.2538e-05
6:31101583 A G 0.138322 -1.9361e-05
6:31101674 T C 0.512816 -1.1771e-06
6:31105310 G A 0.314470 -2.2490e-05
6:31105413 G A 0.825946 -2.7197e-05
6:31105633 T C 1.614093 -9.2121e-06
6:31105672 A G 0.050773 -6.5424e-06
6:31105891 G A 1.739458 -2.1022e-05
6:31106065 T C 0.055196 3.3351e-05
6:31106268 G A 0.680060 -1.0012e-05
6:31106302 T C 0.104147 1.9832e-06
6:31106459 A C 0.159006 -1.2744e-05
6:31106489 A G 0.139158 -3.1068e-06
6:31106643 A G 0.992007 -1.7687e-06
6:31107187 A G 0.591134 -4.0501e-06
6:31107922 T C 0.038003 1.0961e-05
6:31108829 T C 0.052204 -1.1522e-05
6:31109882 T G 1.039764 -3.9460e-06
6:31111400 C T 0.393665 -7.3526e-06
6:31112737 A C 0.517654 1.4806e-05
6:31112899 T C 1.497785 -1.6293e-05
6:31113703 G A 0.021929 7.2803e-06
6:31114335 G A 0.090000 1.5558e-05
6:31115207 T C 0.259077 -1.8560e-05
6:31115307 G A 0.344392 -1.1586e-05
6:31115441 C T 1.092516 3.6753e-06
6:31115874 G A 1.439764 -6.2123e-06
6:31115965 T C 0.060904 -6.6793e-06
6:31116210 A G 0.593667 5.8046e-07
6:31116246 A G 0.873357 1.0060e-05
6:31118019 C T 0.645793 2.2416e-06
6:31118511 G T 0.400360 -2.2515e-06
6:31118565 G C 1.488181 -1.7621e-05
6:31119292 A G 0.023364 -2.4241e-06
6:31119497 C T 0.040692 -5.7613e-06
6:31119589 T G 0.504245 -7.0972e-06
6:31122315 C G 0.917649 1.1439e-05
6:31122482 A G 0.490744 1.3409e-05
6:31122997 G C 0.049382 5.0788e-06
6:31124849 T C 0.980346 2.8204e-06
6:31125569 G T 1.157337 -4.3988e-06
6:31126252 A C 1.153138 -4.4932e-06
6:31126944 T C 1.026206 5.1481e-06
6:31127037 T C 0.066031 -2.4563e-06
6:31127562 T C 0.522233 1.2601e-05
6:31127602 A G 0.922205 1.0144e-05
6:31127745 A C 0.056406 -6.4234e-06
6:31129310 T C 0.310805 2.0093e-06
6:31129707 T C 0.128387 -1.6655e-05
6:31130593 A G 0.967936 1.3093e-05
6:31130760 G A 0.140742 1.8362e-05
6:31131707 C T 0.045983 6.6416e-06
6:31132085 C T 1.706578 -8.5153e-06
6:31133943 A C 1.360901 -5.4585e-06
6:31134033 T A 0.043797 1.2995e-05
6:31134087 G C 0.259396 -1.7015e-05
6:31134888 C T 1.381130 -1.7628e-05
6:31136832 C T 1.489323 -1.7162e-05
6:31137165 G A 1.558570 -1.9759e-05
6:31137632 C G 0.336137 -1.3048e-05
6:31137660 A G 0.031265 5.2998e-06
6:31138107 A G 0.515671 1.5036e-05
6:31138310 T C 0.038221 1.1078e-05
6:31138472 T C 0.053173 5.4927e-07
6:31138619 G A 0.044487 1.2329e-05
6:31139452 C T 1.299120 -9.0093e-06
6:31140152 C A 0.915225 1.2188e-05
6:31140532 G A 1.021283 1.9356e-06
6:31140741 G C 0.721446 1.3806e-05
6:31140879 A G 0.032285 -6.0495e-06
6:31141127 G A 0.055594 -1.3646e-07
6:31141389 G C 0.044317 8.5128e-06
6:31141523 T C 0.569069 8.4589e-06
6:31142245 A C 1.309312 -2.7670e-05
6:31142261 A G 0.083714 -7.1598e-06
6:31142903 A G 0.252743 7.3625e-06
6:31143511 A G 0.726678 -5.0450e-06
6:31143582 C A 1.259910 1.1855e-05
6:31145920 T C 0.910989 6.5312e-06
6:31145991 T C 0.696528 -1.2820e-06
6:31146584 T G 0.400567 -4.2162e-07
6:31146722 C T 0.049053 -2.9463e-06
6:31146846 A G 0.334798 -2.9262e-06
6:31147094 T C 0.197947 -1.0389e-06
6:31147194 C T 0.511527 1.5248e-05
6:31149310 G A 0.031200 -4.2091e-06
6:31160553 G A 0.141059 1.8765e-05
6:31161472 A G 0.058266 -1.5485e-05
6:31165566 C T 1.684065 -1.1212e-05
6:31166936 C T 0.356913 4.0832e-07
6:31167470 T C 0.028123 -8.7816e-06
6:31167852 G A 0.026563 -5.0474e-06
6:31167927 T C 0.440739 -8.4605e-06
6:31168029 A G 0.049780 -1.5355e-06
6:31170131 A G 0.031027 5.1806e-06
6:31170528 G A 0.633027 -2.0930e-05
6:31170713 C T 0.763570 -1.3119e-05
6:31170914 G A 0.781164 -8.1914e-07
6:31170947 C T 0.045530 -1.0325e-05
6:31171275 A G 0.030993 -4.6906e-06
6:31172151 C T 0.276433 2.1159e-06
6:31174527 G A 0.936226 -1.4427e-05
6:31176335 T C 0.754499 7.1635e-07
6:31177503 T G 0.548898 1.1788e-05
6:31178289 G A 0.027338 -2.7607e-07
6:31182383 G A 0.049144 2.1828e-07
6:31182833 G T 0.086607 -5.9815e-06
6:31184020 G A 0.387077 -3.2114e-06
6:31184175 A G 0.181527 -2.1493e-05
6:31184425 A G 0.131158 1.4493e-05
6:31186208 G A 0.256816 -1.4457e-05
6:31186378 A G 0.038319 1.2749e-05
6:31186534 T C 0.437530 -3.5369e-05
6:31188267 T C 0.385683 -1.4374e-05
6:31188397 G A 1.082310 -2.3847e-05
6:31188995 C G 0.073100 -1.1077e-05
6:31190303 C T 0.599549 1.0387e-05
6:31190627 G C 0.027110 6.2824e-06
6:31190850 T C 0.256228 1.2130e-06
6:31191509 T C 0.040757 -4.4161e-06
6:31192766 T C 0.381256 -2.8601e-05
6:31192796 G A 0.847042 -3.0542e-05
6:31195009 A G 0.053476 1.1065e-05
6:31195218 T C 0.664074 8.4251e-07
6:31195269 A G 0.033128 -2.4008e-06
6:31195616 A G 0.025131 -2.6945e-06
6:31196376 C T 1.236757 1.6687e-05
6:31197514 G C 1.673872 -1.7363e-05
6:31197707 G T 0.090177 -6.4872e-06
6:31198987 C T 1.424451 1.6371e-08
6:31199164 T C 0.187327 -2.5941e-05
6:31199256 T C 0.752935 -2.0773e-06
6:31199645 T G 0.089055 1.8544e-05
6:31204008 A G 0.366732 7.2605e-06
6:31204694 G C 0.055577 -1.4046e-06
6:31205617 T G 0.565836 1.4367e-05
6:31205754 C T 1.247055 1.8990e-05
6:31206206 T C 0.877596 1.2124e-05
6:31206616 G A 1.225089 2.3442e-06
6:31206768 T C 0.032835 -3.6788e-06
6:31206868 C G 0.823451 1.3547e-05
6:31207763 G T 0.041699 -6.5242e-06
6:31209045 A G 1.213135 4.5711e-06
6:31209914 G A 0.031629 -4.1245e-06
6:31210265 A G 0.250689 -1.6793e-05
6:31210532 G A 1.234799 3.5280e-06
6:31210638 A G 0.072613 -1.0673e-05
6:31211050 G A 1.568889 -7.1691e-07
6:31211592 G C 0.083221 -1.7512e-05
6:31213902 C T 0.913991 1.7414e-05
6:31214171 A G 0.033172 -3.4348e-06
6:31214498 G C 0.035807 7.9730e-06
6:31217504 G A 0.024860 -3.6344e-06
6:31218239 C A 0.544471 1.3028e-05
6:31218268 A G 0.053612 1.2147e-05
6:31218835 G A 0.114581 -1.9802e-05
6:31218984 G A 1.197248 9.7211e-07
6:31219224 A C 0.027103 6.1890e-06
6:31219613 T C 0.021160 9.8998e-07
6:31221122 G A 0.024033 1.4672e-05
6:31230111 A T 0.117059 8.7310e-06
6:31230667 A T 0.292429 -6.6645e-06
6:31232125 T C 0.071009 -8.6869e-06
6:31232543 T C 0.374167 -5.7175e-06
6:31233510 C T 0.528785 3.2716e-06
6:31233758 A T 1.585976 -3.7665e-06
6:31234150 A G 0.072627 -3.1918e-06
6:31234381 T C 1.386417 -6.3097e-06
6:31234894 C G 0.024989 7.5216e-07
6:31235152 T C 0.062156 -2.1714e-05
6:31236250 C A 0.138777 1.5428e-05
6:31236567 C T 1.283783 -4.3101e-06
6:31237354 A G 0.069023 1.6615e-06
6:31238492 A C 1.292925 -6.0497e-06
6:31238716 G A 0.046346 -2.3724e-05
6:31239896 C T 0.288750 8.2244e-06
6:31240431 T G 0.278248 9.4702e-06
6:31240884 G A 0.040009 7.8995e-06
6:31240932 A C 0.247086 7.1308e-06
6:31241241 T C 0.039030 1.0026e-05
6:31241370 T C 1.316605 -1.5246e-05
6:31241639 G A 0.718457 2.8084e-07
6:31241761 T A 1.117522 7.1165e-06
6:31242191 G A 0.503024 2.1594e-05
6:31242329 G A 0.024220 -3.0333e-06
6:31242445 C T 0.074041 1.5238e-05
6:31242731 A T 0.180741 1.2287e-05
6:31242762 T C 0.654255 -1.1246e-05
6:31244021 A G 1.329239 -2.1899e-06
6:31244214 G C 1.506308 -1.6467e-06
6:31244520 A G 0.376129 -4.0375e-06
6:31244789 T A 0.345153 -8.0922e-06
6:31245080 A G 0.068194 9.6284e-07
6:31245736 G A 1.431553 -1.0088e-06
6:31246703 A G 1.644906 -1.3294e-05
6:31247067 G T 1.682361 -1.2822e-05
6:31247097 C T 0.048794 6.7090e-06
6:31249792 A G 0.064641 -3.3375e-05
6:31250180 G T 0.035494 6.6662e-06
6:31250649 C T 0.076914 1.5988e-06
6:31251206 A T 0.033359 -1.6743e-05
6:31251362 C T 0.035011 1.0980e-06
6:31252019 C G 0.074300 7.4662e-07
6:31253444 T C 0.166962 -2.0263e-05
6:31253564 T C 0.073049 -1.5349e-06
6:31254015 A G 0.037313 7.8454e-06
6:31256532 G T 0.035746 5.5391e-06
6:31256630 A G 0.132304 -2.2776e-05
6:31256753 G T 0.372923 4.7862e-06
6:31257393 C T 0.035416 6.1328e-06
6:31257495 G C 0.039010 1.3849e-05
6:31257524 G C 0.035657 5.9943e-06
6:31257855 T C 0.035181 5.2675e-06
6:31258687 A G 0.040771 6.0349e-06
6:31258828 A T 0.038530 8.3827e-06
6:31260128 A G 0.115220 2.7975e-05
6:31260218 T C 0.639224 -5.5422e-06
6:31260364 G A 0.022779 -1.1629e-05
6:31260863 G A 0.034994 1.5814e-06
6:31261642 A C 0.075037 8.0378e-07
6:31261691 C T 0.095538 -5.9461e-06
6:31262201 C G 0.035569 7.2846e-06
6:31262461 C T 0.134640 -2.6167e-05
6:31262869 A G 0.124046 -1.9210e-05
6:31263051 G A 0.548327 -2.7485e-06
6:31263216 A G 0.248218 1.4591e-07
6:31263297 A G 0.246055 1.1465e-06
6:31264319 T G 0.320586 9.6726e-06
6:31264461 C A 1.629487 -8.9095e-06
6:31265262 G A 1.073599 -2.2100e-05
6:31265314 C T 0.629936 -2.0061e-05
6:31265490 C T 1.397429 -1.6916e-05
6:31265539 A G 0.638113 1.5453e-06
6:31266106 T C 0.035103 7.2274e-06
6:31266387 G A 0.564870 -5.2737e-06
6:31267618 G A 0.254096 -5.9488e-06
6:31267934 G A 0.573108 -7.6924e-06
6:31268377 C G 0.056362 -1.8007e-05
6:31268580 C T 0.074568 -3.0778e-05
6:31268833 A G 0.073198 1.1887e-05
6:31269154 C T 1.146281 -1.8059e-05
6:31269173 A G 0.719511 -1.3995e-05
6:31269348 G A 0.500488 -1.7532e-05
6:31269382 C T 0.126592 3.7256e-06
6:31271962 T C 0.051014 6.3971e-06
6:31272261 T C 1.392877 -1.9128e-05
6:31272321 A G 0.108101 -1.9511e-05
6:31272774 A G 0.408985 -1.7852e-05
6:31273030 T C 0.126837 -2.0033e-05
6:31273595 G T 0.301017 -5.2339e-06
6:31273745 C T 0.719134 -1.1151e-06
6:31274380 C T 0.703032 -2.6913e-07
6:31274449 A C 0.281040 8.2646e-06
6:31274555 T C 0.237236 3.9805e-06
6:31274582 A G 0.301744 -1.5278e-05
6:31274693 A G 0.852152 -2.7008e-05
6:31275174 C T 0.408931 -1.2241e-05
6:31275222 C A 0.056648 -2.2392e-05
6:31275251 A G 0.035773 9.7918e-06
6:31275511 A T 0.038296 7.8398e-06
6:31275657 C T 0.038445 5.6374e-06
6:31275707 A G 0.049127 6.7967e-06
6:31289714 T G 0.180932 1.5570e-05
6:31298240 A G 0.737044 -1.5632e-06
6:31299450 T C 1.235676 5.5792e-06
6:31299466 A G 0.255425 7.6804e-06
6:31300297 T C 0.045190 5.5036e-06
6:31300766 C T 0.020396 -4.4017e-06
6:31301289 C T 0.035198 6.3383e-06
6:31302972 G T 0.073089 -3.1143e-05
6:31304437 C T 0.301081 -5.5514e-06
6:31305330 A C 0.074711 -2.7142e-05
6:31307222 C T 0.943206 6.7959e-07
6:31307387 G T 0.572612 -5.3670e-06
6:31311795 A C 0.370312 6.6388e-06
6:31312326 G T 0.292864 5.5185e-06
6:31312423 G A 0.028256 1.0686e-06
6:31314781 G A 0.613994 2.9583e-07
6:31317182 G T 0.799971 -8.4925e-06
6:31317284 A G 0.056444 -3.3711e-05
6:31317347 T C 1.092659 -4.2177e-06
6:31317361 A G 0.072328 6.4662e-06
6:31317404 A C 0.035722 5.5648e-06
6:31317697 A G 0.144741 1.5685e-07
6:31318024 A G 0.115268 -1.0150e-06
6:31318177 A G 0.443163 -7.1781e-06
6:31318303 T C 1.662557 -1.3546e-05
6:31319264 T C 0.208926 -1.6452e-05
6:31319304 G A 0.035270 5.9470e-06
6:31319355 T G 0.804575 9.1671e-06
6:31320001 A T 0.020460 -4.4098e-08
6:31320662 G C 0.072603 6.2887e-06
6:31320810 G A 1.587636 -9.3321e-06
6:31320930 G C 0.030945 5.4017e-06
6:31321032 G A 0.607613 1.6986e-05
6:31321087 G T 0.056389 -9.8886e-06
6:31321211 T C 0.925972 -1.6501e-05
6:31321336 A G 0.131451 -1.5820e-05
6:31321364 A G 0.104184 1.8774e-06
6:31321882 A G 0.345585 -1.3246e-05
6:31322303 G C 0.701737 3.0200e-06
6:31322367 G T 0.111297 -1.9502e-06
6:31322559 A G 1.195959 -1.1555e-05
6:31322980 T C 0.582842 -7.2078e-07
6:31323745 A C 0.036365 4.7091e-06
6:31323810 G A 0.045745 -2.3740e-05
6:31324615 T C 0.599457 -9.4830e-06
6:31325912 C T 0.360184 -1.8248e-05
6:31325916 T C 0.204972 -1.4607e-05
6:31326050 A G 0.072991 -1.9636e-05
6:31326410 A T 0.074313 2.8676e-06
6:31326790 G C 0.039373 1.0584e-05
6:31327064 C T 0.640666 -3.9316e-05
6:31327334 T G 0.995533 -1.1078e-05
6:31327400 C T 1.283838 -1.5125e-05
6:31327415 A G 0.045979 1.1847e-05
6:31327446 T C 0.046547 1.3898e-05
6:31327481 T C 0.045762 1.1496e-05
6:31330422 G A 0.159462 -1.4268e-05
6:31331829 T C 1.180881 -9.2539e-06
6:31332239 C A 0.408502 -2.3835e-05
6:31333303 C T 0.862141 -2.2074e-05
6:31333440 T C 0.046363 -2.7712e-05
6:31333499 A G 1.226727 8.2877e-06
6:31333820 G A 0.407710 -1.8775e-07
6:31334477 A G 0.233248 -1.8383e-05
6:31334852 T G 0.380763 9.6204e-07
6:31334945 C T 0.932707 -1.8969e-05
6:31336349 G A 1.227214 -1.3040e-05
6:31336604 T C 0.688274 -1.4278e-05
6:31336757 G A 0.113289 2.4260e-06
6:31336870 T C 1.051201 -2.6120e-06
6:31336960 A G 0.129390 -6.4258e-06
6:31336994 T C 0.039506 -3.9788e-07
6:31341156 G A 0.345218 -8.4749e-06
6:31343632 C T 0.364624 1.1288e-05
6:31343844 A T 0.100693 2.6103e-06
6:31344157 T C 0.131369 -4.3390e-07
6:31344273 C T 1.099435 2.0124e-06
6:31344348 C T 1.274658 -5.4703e-06
6:31345596 A G 0.733872 -7.2743e-06
6:31345815 T C 0.026991 -1.5311e-06
6:31346445 T G 1.231113 1.5108e-06
6:31346621 C G 0.467911 1.7541e-05
6:31347566 G A 0.470291 -4.2346e-06
6:31347644 A G 0.324544 2.8887e-06
6:31347816 A G 0.512506 1.1997e-05
6:31348200 G A 0.045864 1.4564e-05
6:31348580 G A 1.267311 -6.6296e-06
6:31350704 T C 1.458412 -5.4502e-06
6:31351035 C T 1.674232 -8.7232e-06
6:31351153 A G 1.401981 -1.7897e-06
6:31351175 C G 0.368969 -3.6610e-06
6:31351242 A G 1.441576 -1.5056e-05
6:31351415 A G 1.634376 -1.3924e-05
6:31351764 C T 0.851356 -1.5016e-05
6:31351887 A C 0.712270 1.8698e-06
6:31352113 C T 0.427293 -2.0426e-05
6:31352631 G A 0.532106 6.6619e-06
6:31352678 G A 0.034518 8.2840e-06
6:31352774 A G 0.041712 6.9457e-07
6:31352880 T C 0.193317 4.5467e-06
6:31353171 G A 0.289284 9.2180e-06
6:31353639 T C 0.707792 -4.5762e-07
6:31354182 C T 0.311264 -9.2878e-06
6:31354200 C T 0.026661 -3.7418e-07
6:31354238 T C 0.142238 3.4108e-06
6:31362988 T C 0.047244 -3.3403e-05
6:31363606 C G 0.442082 2.2680e-06
6:31364383 T C 0.678656 -8.1589e-06
6:31364707 A G 0.674654 -4.3206e-06
6:31367865 A G 0.693669 -6.0389e-06
6:31367882 G A 1.697814 -9.0932e-06
6:31367936 A G 0.023472 -1.1590e-05
6:31368540 G C 0.617520 -7.2782e-06
6:31368588 A G 0.175373 -1.0005e-05
6:31369151 A G 0.706045 -5.9830e-06
6:31369278 T G 0.037544 1.2441e-05
6:31369662 A G 0.078274 1.0087e-06
6:31370722 T C 0.045898 2.9963e-06
6:31370984 T C 0.086304 -3.0463e-08
6:31371342 G C 0.046306 1.3635e-05
6:31371355 A G 0.026882 -2.2245e-06
6:31371430 C T 1.581172 -9.1500e-06
6:31373985 A G 0.050668 2.7318e-06
6:31377047 T C 0.181282 -5.9269e-06
6:31378510 A G 0.114469 -1.0034e-05
6:31379059 T A 0.045520 1.4554e-05
6:31379109 A G 0.507172 -5.6414e-06
6:31379198 A C 0.284334 4.0205e-06
6:31380194 C T 0.252889 2.3494e-06
6:31380198 T C 0.300306 4.7001e-07
6:31380449 T C 0.804585 -5.0440e-06
6:31380601 A G 0.039149 1.2077e-05
6:31383824 A G 0.102654 1.1250e-05
6:31383848 A G 0.254524 2.7016e-06
6:31383960 G A 0.051851 5.8952e-06
6:31384431 A G 0.052425 2.7169e-05
6:31384479 A G 0.096752 2.0875e-05
6:31386518 G A 0.095066 1.2732e-06
6:31387557 T C 0.984595 -2.7840e-06
6:31387875 A C 0.081154 6.1070e-06
6:31387967 C G 0.193202 -3.3747e-06
6:31388214 A G 0.790897 -1.2218e-07
6:31390055 T G 0.458214 -5.2202e-06
6:31390239 A G 0.051086 -5.0050e-06
6:31390874 T C 0.020396 -8.6557e-06
6:31391401 C T 0.170552 -2.5748e-06
6:31397844 T C 0.093536 4.6185e-07
6:31405671 C T 0.050810 5.0610e-06
6:31407331 C G 1.325356 -5.1089e-06
6:31407579 A G 0.120734 -9.7712e-06
6:31407643 C T 0.537073 -4.2401e-06
6:31407653 A G 0.045146 1.1808e-05
6:31407828 C T 0.249292 -2.0794e-06
6:31408265 A C 0.144713 -1.3470e-05
6:31408276 T C 0.123162 -1.7360e-05
6:31409313 T C 0.050617 5.4119e-06
6:31410072 C T 0.039033 1.0541e-05
6:31410352 A G 0.072702 -2.7013e-05
6:31410408 T G 0.237376 -1.1891e-05
6:31410537 T C 0.092744 -8.2540e-07
6:31410649 T C 0.322694 -1.7907e-05
6:31410948 T C 0.487076 -7.8419e-06
6:31412513 C G 0.995985 -8.9881e-06
6:31412836 C T 0.042355 -3.5939e-05
6:31412898 G A 0.037718 1.1595e-05
6:31412961 C T 1.069809 -1.9971e-06
6:31413000 A G 0.072086 1.5604e-05
6:31417742 C T 0.156348 1.0523e-05
6:31418070 C A 0.700163 -2.0660e-06
6:31419877 G C 1.056199 -7.6263e-06
6:31420500 G T 0.896853 -4.9226e-07
6:31421170 A T 0.020606 -1.0362e-05
6:31421297 G A 1.243907 -1.4828e-05
6:31425033 C T 1.100268 -4.4084e-07
6:31425499 G A 0.745204 5.4895e-06
6:31425985 T C 0.157874 -1.3495e-05
6:31426248 T C 0.092754 8.2992e-07
6:31426399 G A 0.130261 -3.1761e-06
6:31426427 A G 0.045500 1.8678e-05
6:31428169 G A 0.039074 9.2842e-06
6:31428447 C T 0.045112 -3.4966e-05
6:31428967 A G 1.485879 -1.2415e-05
6:31429927 C T 0.392561 -7.4122e-06
6:31430401 A G 0.076098 7.4046e-06
6:31430951 T C 0.104813 6.5259e-07
6:31431403 T C 0.032873 -1.3834e-06
6:31431691 T G 0.174989 -4.5256e-06
6:31431723 A G 0.119099 -9.7397e-06
6:31431780 G T 0.080892 -2.3991e-06
6:31431874 T G 0.071410 3.6607e-05
6:31432125 T C 0.940068 5.2016e-06
6:31432587 C T 0.047499 -4.8575e-08
6:31432861 C T 0.083989 -2.5650e-05
6:31433606 T G 0.084061 -2.5368e-05
6:31434028 A G 0.026393 -1.5101e-05
6:31434198 C T 0.379152 -3.4358e-06
6:31434366 A G 0.287122 1.0835e-05
6:31434579 G A 0.024217 6.5174e-07
6:31434621 G A 0.285765 9.5016e-06
6:31434802 A G 0.048461 -7.1853e-06
6:31434968 G A 0.078906 8.3564e-06
6:31435119 A G 0.199311 -1.0339e-05
6:31435326 T G 0.061761 1.1616e-05
6:31435991 T C 0.374701 -1.4526e-05
6:31436312 G A 1.457035 -2.7451e-06
6:31436411 C T 0.034114 1.5250e-06
6:31436465 T A 0.033158 3.5122e-06
6:31437305 A G 0.107193 4.2587e-06
6:31437566 T G 0.035963 1.6908e-05
6:31438368 A G 0.453166 -9.1721e-06
6:31438794 T C 0.129197 5.6378e-06
6:31439063 T C 1.464640 -1.9048e-06
6:31439498 A G 0.165099 1.6376e-05
6:31439740 T G 1.335947 -4.6769e-06
6:31440497 A G 0.594180 -8.5168e-06
6:31441349 A G 0.438808 -3.6857e-06
6:31441901 A G 0.249632 2.4177e-07
6:31442137 G A 0.190346 -5.8994e-06
6:31442731 A T 0.839202 -1.2801e-05
6:31442748 A G 0.071468 2.1764e-05
6:31442782 A G 0.320117 1.6156e-05
6:31443323 T C 0.325547 -3.5103e-07
6:31443738 A G 0.032580 3.8792e-06
6:31443910 T A 0.149245 3.3457e-06
6:31444174 C A 0.054169 -1.7648e-05
6:31444753 G C 0.033063 -9.4858e-06
6:31445771 A C 0.082340 1.8589e-06
6:31446466 A G 0.623300 1.0756e-05
6:31446546 C T 1.301833 1.4131e-05
6:31447005 G C 0.042338 -1.1692e-05
6:31448533 T C 0.678754 4.6866e-06
6:31448862 A C 0.111208 3.4148e-06
6:31448976 A C 0.291389 2.5988e-06
6:31449022 C T 1.358263 6.0919e-06
6:31449041 C A 0.040737 5.2387e-06
6:31449081 C G 1.246708 2.1077e-06
6:31449327 G A 1.686472 4.6464e-06
6:31449778 G A 0.387593 2.4774e-06
6:31449830 T A 0.130869 1.0484e-06
6:31450909 A G 0.281862 -1.5732e-05
6:31451680 T C 0.438339 -6.8242e-07
6:31453029 C G 0.615888 9.8039e-07
6:31453547 G A 1.302724 3.5432e-06
6:31456567 G A 1.697810 1.5450e-06
6:31457178 T C 0.320906 -1.4550e-06
6:31457633 A G 0.138186 -3.2127e-06
6:31459742 A G 0.642753 7.2137e-06
6:31461089 G A 1.342692 -1.1853e-07
6:31465030 C T 0.092989 -2.4184e-05
6:31465103 C T 1.226914 -4.6991e-06
6:31465637 T C 0.085693 1.8748e-05
6:31465661 G T 0.914192 7.1223e-07
6:31470455 C T 0.045068 -9.1528e-06
6:31470545 G T 0.613450 -2.2859e-06
6:31472459 T C 0.300759 3.9913e-06
6:31472720 T G 0.520785 9.9268e-06
6:31473286 T C 1.527829 -2.4566e-06
6:31474820 T C 0.083918 5.6581e-06
6:31474884 A G 0.038690 1.9336e-05
6:31475127 G A 1.541466 1.5196e-06
6:31475513 A G 0.055067 5.5421e-06
6:31476854 T C 0.842340 1.4904e-06
6:31477524 T C 0.031057 -1.7700e-06
6:31477681 G A 1.456702 -1.0693e-06
6:31478986 T C 0.611475 -5.6690e-06
6:31480212 C T 0.031697 9.2722e-06
6:31480923 G A 1.614960 7.0556e-06
6:31482203 G A 0.213961 1.2832e-06
6:31483415 A C 1.293901 2.0838e-06
6:31483458 A G 0.750946 6.6941e-06
6:31483700 T C 0.098109 -2.6284e-06
6:31484683 C G 1.506635 4.1936e-06
6:31485101 C A 0.559492 1.4054e-05
6:31485174 A C 1.312491 -5.4762e-06
6:31488532 C G 0.040244 1.6709e-05
6:31488879 T C 0.139641 2.2306e-05
6:31489644 G A 0.675630 -4.6219e-06
6:31490970 T C 0.058205 1.0702e-05
6:31491131 A C 1.463943 3.6492e-07
6:31492453 A G 0.379104 2.1036e-06
6:31493888 A T 0.788851 4.8676e-06
6:31494738 A C 1.138179 -1.0506e-06
6:31496381 T A 0.082334 3.8127e-06
6:31497310 A G 0.031119 6.1943e-06
6:31501009 C G 0.248173 -6.6938e-06
6:31504015 A G 0.057566 2.6945e-05
6:31504194 G A 0.056216 6.4535e-06
6:31504546 A C 0.033121 5.5345e-06
6:31505421 G A 0.039948 -1.6852e-06
6:31506774 T C 0.040369 4.8989e-06
6:31506801 A G 0.316836 6.5336e-06
6:31509043 T G 0.243074 -4.9373e-06
6:31509779 G C 0.722238 9.5547e-07
6:31510858 C T 1.483428 7.5322e-06
6:31510924 G A 0.458194 -5.0253e-06
6:31511138 C A 0.027015 1.2255e-05
6:31511350 C T 0.141575 2.1184e-05
6:31512799 A G 0.118052 1.1868e-05
6:31512936 T C 0.097629 -6.2107e-06
6:31513402 A G 0.316547 -2.5234e-05
6:31513559 A C 0.305029 1.5322e-05
6:31513864 T A 1.599620 1.5743e-05
6:31514247 G A 0.281818 5.3746e-06
6:31514448 T C 0.025845 3.4645e-06
6:31514616 G A 0.030877 1.5969e-05
6:31515140 G A 0.116587 1.0955e-05
6:31518015 G A 0.023092 -2.7607e-05
6:31518433 G A 0.037629 1.0685e-06
6:31518764 G A 0.037150 2.3757e-06
6:31520426 T C 0.142990 -2.2119e-05
6:31522669 A G 0.326913 -6.8614e-08
6:31524511 A G 0.044364 -7.8173e-06
6:31524851 T C 1.578759 -5.1077e-07
6:31525319 T C 1.356288 -7.3138e-06
6:31525448 T C 0.281040 1.0235e-05
6:31527468 G A 0.039329 2.1126e-06
6:31528130 T C 0.201518 2.3547e-05
6:31528690 A G 0.064134 1.9283e-06
6:31531310 G T 0.028796 1.3536e-05
6:31532814 G A 1.695084 -1.8849e-06
6:31533606 T C 0.268970 3.4704e-06
6:31535539 C A 0.033121 4.7316e-06
6:31538277 A G 0.031367 3.2700e-06
6:31539767 T C 0.305528 1.2129e-05
6:31539768 G A 1.298399 3.4184e-05
6:31540141 C A 1.232759 3.0123e-05
6:31540556 C T 0.508481 2.7949e-05
6:31540693 C G 0.052582 1.1028e-05
6:31540757 C A 0.125141 1.3348e-05
6:31540784 A C 0.726280 3.7851e-06
6:31542308 C T 0.416077 1.7433e-05
6:31542963 A G 0.030347 1.0509e-05
6:31543031 A G 0.393924 4.8642e-06
6:31543827 A G 0.137074 -3.0380e-05
6:31544189 G A 0.150843 1.4610e-05
6:31544642 G A 0.153227 1.0493e-05
6:31545391 C A 0.038867 5.2503e-06
6:31546495 C G 0.084312 5.0382e-06
6:31546980 A G 0.034624 1.9635e-05
6:31547420 T C 0.021470 1.7545e-06
6:31547611 T C 0.038551 -1.6719e-06
6:31547792 T C 0.038112 6.4619e-06
6:31549556 G T 0.128275 6.7764e-06
6:31550452 G A 0.045428 5.6792e-06
6:31551347 C G 0.043752 4.2460e-06
6:31554382 A G 0.036568 1.8613e-05
6:31555130 G A 1.191036 2.6019e-05
6:31555392 A C 0.347826 1.1029e-05
6:31555818 A G 0.025529 5.9993e-06
6:31556581 A T 0.511959 1.6836e-05
6:31556709 G A 0.136329 -3.4273e-05
6:31557381 A G 0.021021 4.5468e-06
6:31557491 T C 0.040883 1.0819e-05
6:31557640 T C 0.034682 9.0725e-06
6:31557791 A G 0.036460 2.5941e-05
6:31560565 T C 0.030874 2.7178e-07
6:31560670 T C 0.043542 -4.6634e-06
6:31560910 G C 0.050171 8.8305e-06
6:31560948 T C 0.033587 -6.2652e-06
6:31562615 T A 0.040495 2.4588e-06
6:31564821 T C 0.395981 1.5761e-05
6:31566198 A C 0.030976 1.4927e-05
6:31566507 A G 0.051840 7.1713e-06
6:31568279 A G 0.043344 -1.9000e-06
6:31568419 C T 0.028423 1.0634e-05
6:31568469 A G 0.427232 3.4617e-06
6:31570670 T C 0.039448 -2.1219e-06
6:31571971 C T 0.035263 2.2061e-05
6:31572333 A G 0.058705 1.1240e-05
6:31572927 C T 0.127232 -1.1625e-06
6:31573382 A G 0.026070 -7.4453e-06
6:31575276 T C 0.135480 3.2027e-07
6:31577825 G A 1.680189 9.6242e-06
6:31583312 A G 0.036517 -2.2967e-05
6:31583725 T C 0.044439 -8.3103e-07
6:31587938 G A 0.258380 3.3058e-05
6:31588865 G A 0.026165 -5.6090e-06
6:31590746 T C 0.032207 3.8710e-06
6:31593476 G A 0.689430 3.5987e-06
6:31594628 A T 1.704256 7.5873e-06
6:31595487 G A 0.720531 1.7886e-06
6:31596675 G A 0.062924 -3.4869e-06
6:31598523 T C 0.024588 -1.0895e-05
6:31598675 A G 0.039781 1.6164e-05
6:31602967 A G 0.718610 2.2903e-05
6:31603591 G A 0.857180 2.0323e-05
6:31604044 G T 1.830240 -1.3951e-05
6:31604355 A C 0.123097 -1.4859e-06
6:31604894 T C 0.036500 -4.1686e-06
6:31605278 T C 0.052289 -5.9398e-07
6:31606813 G A 0.043103 1.2945e-05
6:31610384 T C 1.343331 -1.0470e-05
6:31610686 G A 0.949751 -1.0624e-05
6:31611746 A G 0.030850 -4.3360e-06
6:31611777 C T 1.637191 1.1637e-05
6:31613571 G A 0.047880 -4.1460e-06
6:31613739 C T 0.561923 1.0341e-05
6:31614102 T C 1.605325 1.4219e-05
6:31615167 A G 0.219289 -2.1395e-05
6:31615514 C T 0.031200 -7.9555e-06
6:31618121 C A 0.747682 1.8522e-05
6:31618511 A G 0.041610 -1.1054e-05
6:31618761 A G 1.697416 1.1836e-05
6:31625507 T G 0.094892 -1.0424e-05
6:31628733 T C 0.955173 1.1779e-05
6:31631334 G A 0.031013 -7.5276e-06
6:31631531 A G 0.053051 1.4175e-05
6:31632134 A C 0.395100 1.3368e-06
6:31632899 T C 0.028599 -3.9488e-06
6:31633389 C T 0.024142 2.9259e-06
6:31634193 G A 0.753938 1.9762e-05
6:31635710 C T 0.355989 2.1368e-05
6:31638848 T C 0.031788 -7.9226e-06
6:31639845 A C 0.033084 -1.0212e-05
6:31639979 T C 0.120935 -1.5604e-05
6:31641139 G A 0.565999 1.1259e-06
6:31641386 T G 0.060136 -8.4236e-07
6:31643522 A G 0.121493 7.2230e-07
6:31646398 A C 0.261137 3.5434e-05
6:31647001 G A 0.046435 -4.5965e-06
6:31651194 C A 0.076914 1.3543e-06
6:31651247 A G 0.080402 -5.3242e-06
6:31654533 T C 0.032937 -9.1481e-06
6:31657413 C T 1.440688 2.4242e-05
6:31657924 A G 0.061955 -3.6987e-06
6:31665194 C T 0.482438 8.4848e-06
6:31666893 G C 0.125929 -1.7773e-05
6:31669295 G A 0.114924 2.6259e-06
6:31669457 T C 0.068384 -7.7035e-07
6:31669496 T C 0.215219 1.3932e-05
6:31672268 G A 0.113119 -2.0418e-05
6:31674944 G T 0.089286 -2.1931e-05
6:31675297 T C 0.061537 8.6104e-08
6:31675501 A G 0.154094 -2.5123e-05
6:31675765 A G 0.292225 3.2124e-05
6:31678691 T C 0.045323 -1.4734e-07
6:31678730 G A 0.516929 1.1375e-05
6:31678774 A G 0.145815 -6.5942e-06
6:31679307 G A 0.477651 1.6456e-05
6:31679465 C G 0.440563 1.8771e-05
6:31681160 A G 0.409573 2.2713e-05
6:31681289 T C 0.028582 -1.2243e-05
6:31682029 A G 0.124036 -1.1615e-07
6:31683018 C T 0.059228 4.4171e-06
6:31683157 G T 0.056893 3.5347e-06
6:31685945 A C 0.117522 -5.9003e-06
6:31686497 A G 0.379152 1.7188e-05
6:31688388 T G 0.059691 -5.9185e-06
6:31688518 A T 0.903530 -1.7177e-05
6:31688799 T C 0.058140 4.1782e-06
6:31690009 A G 0.382844 1.6682e-05
6:31691657 A G 0.119082 -4.7468e-06
6:31692386 G C 0.129047 -6.1436e-06
6:31692970 A G 0.025801 -6.3482e-06
6:31694859 T C 0.043579 1.2475e-05
6:31698088 G T 0.710118 2.9415e-05
6:31698352 C T 1.620529 1.1012e-05
6:31706474 C G 0.022197 2.5642e-06
6:31707730 C T 1.830138 -1.2249e-05
6:31708910 C T 0.074483 -1.7193e-05
6:31709045 T C 0.027678 -1.1111e-05
6:31709814 C G 0.069611 -2.0619e-05
6:31711572 A G 0.023673 -1.5183e-05
6:31713124 G A 0.232935 2.2311e-05
6:31718602 A G 0.177705 2.3448e-05
6:31725978 G C 0.030371 -1.9568e-06
6:31726688 A C 0.646578 -2.6611e-06
6:31727989 G A 0.022347 -1.4789e-05
6:31728267 A G 0.266685 1.7062e-05
6:31729359 G A 0.638429 2.0489e-05
6:31729925 T C 0.028762 -1.4136e-05
6:31730568 G A 0.107822 -1.8860e-05
6:31731014 G C 0.402158 2.2151e-05
6:31731881 T C 0.229270 2.8016e-05
6:31732155 A G 0.023479 -6.3047e-06
6:31732207 T C 0.055067 5.1916e-06
6:31733650 A G 0.114863 -1.1307e-06
6:31735631 T C 0.116682 -2.0325e-06
6:31736065 A G 0.085458 -2.0170e-05
6:31736658 C G 0.028144 -1.4150e-05
6:31737416 A G 0.028100 -1.3730e-05
6:31737818 G C 0.045010 -6.0343e-06
6:31739120 T G 0.268222 1.6244e-05
6:31742590 G A 0.673359 2.9140e-05
6:31745284 T C 1.065433 7.6395e-05
6:31745518 G A 0.052252 6.6384e-06
6:31745842 T C 0.022123 2.1041e-06
6:31749804 T C 0.325747 1.1427e-05
6:31753423 C T 0.031788 1.1193e-05
6:31753526 A G 0.073236 -4.4651e-06
6:31762311 C T 0.043072 1.9694e-05
6:31763942 C G 0.074092 -6.9729e-07
6:31764899 C T 0.303968 1.9463e-05
6:31766844 G A 0.067265 -1.0000e-05
6:31769155 C G 0.034750 2.3385e-05
6:31769614 A G 0.034848 2.5784e-05
6:31770823 T C 0.087698 -8.2505e-06
6:31773821 T C 0.117379 -1.3125e-05
6:31773975 C T 0.045575 -8.0279e-06
6:31775984 C T 0.028919 1.6786e-05
6:31777946 T C 0.612444 -8.5703e-06
6:31778077 G T 0.052102 2.8520e-05
6:31778272 A G 1.613906 1.0559e-05
6:31778529 T C 0.124627 -1.3984e-05
6:31782855 G A 0.023806 -1.0781e-05
6:31783437 C T 0.042083 -3.7326e-06
6:31783507 C G 0.757198 2.8644e-05
6:31786365 T G 0.045109 1.3524e-05
6:31788015 C T 0.040016 -2.3181e-06
6:31788479 G A 0.092084 -2.3211e-05
6:31790089 G A 0.036810 -1.2401e-05
6:31792508 G A 0.042678 -6.6221e-07
6:31794592 T C 0.705388 3.1494e-05
6:31795140 T C 0.041481 -5.1755e-06
6:31798287 A G 0.043334 -5.4804e-06
6:31798707 T C 0.024795 2.0088e-06
6:31800868 C G 0.653256 2.5231e-05
6:31802541 C T 0.086036 7.1710e-06
6:31803130 T C 0.034838 -9.4789e-06
6:31804014 T A 0.041362 -4.9588e-06
6:31804610 A G 0.086767 -2.1681e-05
6:31804646 T C 0.232442 2.0554e-05
6:31804729 T C 0.110651 -8.1485e-06
6:31805600 C T 0.090887 -6.2287e-06
6:31807540 G A 0.268324 1.5196e-05
6:31810085 T G 0.273971 2.0597e-05
6:31812038 G T 1.705705 6.7418e-06
6:31813576 G C 0.045636 1.1836e-05
6:31815723 T G 0.093567 -8.1601e-06
6:31819164 A C 0.051018 -6.3108e-06
6:31819376 A G 0.302316 2.9371e-05
6:31819579 A C 0.069275 2.6504e-05
6:31820755 A G 0.042498 -2.6948e-06
6:31824828 G A 1.619590 4.8057e-06
6:31824857 C T 0.042681 -3.6764e-06
6:31824912 T A 0.096133 3.4368e-05
6:31825112 A G 0.050583 -7.1777e-06
6:31827286 T A 0.049386 -5.3993e-06
6:31830593 C A 0.059602 -1.2712e-05
6:31834197 T C 0.052449 2.8796e-05
6:31834317 A G 0.070489 1.3089e-05
6:31834769 G C 0.091850 -1.9475e-05
6:31836151 A G 0.173724 1.0943e-05
6:31836827 G T 1.352674 -7.6717e-06
6:31837066 T C 0.043365 -1.1253e-05
6:31838713 A G 0.754635 -2.9014e-06
6:31838940 T C 0.066327 1.7001e-05
6:31839309 T C 1.050810 -3.3111e-05
6:31839782 A C 1.015683 -5.2232e-05
6:31840625 G A 0.677418 -1.1483e-05
6:31841450 T C 0.066596 1.4077e-05
6:31843924 T C 0.616381 -9.0880e-06
6:31843998 A G 0.054832 -8.3300e-06
6:31844684 G A 0.181853 -1.6131e-05
6:31846234 G A 1.562110 -2.2325e-06
6:31846741 A C 0.129180 4.7187e-05
6:31846798 A G 0.030513 1.4273e-05
6:31847413 A G 0.024278 3.7710e-06
6:31847636 A G 0.098551 -1.9539e-05
6:31850332 C T 0.130495 5.9670e-05
6:31851234 G A 0.475557 2.8688e-05
6:31851354 A G 0.059092 -1.3210e-05
6:31851469 A C 0.610074 -1.0958e-05
6:31851884 C G 0.038183 2.6247e-06
6:31852617 T G 0.090836 -4.9347e-06
6:31854543 T C 0.109512 -8.4130e-06
6:31856212 T C 0.034389 1.7311e-05
6:31859578 A G 0.125902 -1.1039e-05
6:31860526 C A 0.041491 -6.5741e-06
6:31860832 T C 0.022850 -3.8169e-06
6:31862876 T C 0.053384 1.4306e-05
6:31864304 A G 1.266349 -1.7010e-05
6:31864547 T G 0.645538 -1.6906e-05
6:31864674 C T 0.122815 3.9515e-06
6:31867626 G C 0.035545 -8.6971e-06
6:31868765 A G 0.059531 2.2913e-06
6:31868938 T C 0.058916 8.3414e-06
6:31869122 A G 0.069309 -9.8959e-06
6:31870856 T C 0.061996 -4.7752e-07
6:31874338 A G 0.046051 -7.5484e-06
6:31882024 G A 0.827789 -1.9847e-05
6:31883368 G C 0.030235 8.2282e-06
6:31883679 T C 0.180643 -3.7548e-06
6:31883957 G A 1.222644 -8.6686e-07
6:31892310 G T 0.033872 7.4045e-07
6:31892592 A G 0.152271 -8.5115e-06
6:31892641 C T 0.188136 5.5235e-07
6:31893944 A G 0.920665 -1.9438e-05
6:31894626 G A 0.718573 -2.5230e-05
6:31894818 G C 0.029374 9.9851e-06
6:31895092 G A 0.030007 2.8629e-05
6:31895973 G C 0.304899 1.9104e-05
6:31897219 A G 0.073317 -2.0202e-06
6:31901090 T G 0.043089 -1.1036e-05
6:31903804 C G 0.089558 7.0669e-06
6:31912523 C T 0.024108 -2.4992e-06
6:31914179 T C 0.167445 1.6305e-05
6:31914935 G A 1.604332 -6.3025e-06
6:31915532 T C 0.043640 -3.9652e-06
6:31916013 C T 0.041916 -9.4276e-06
6:31916062 G A 0.109365 -9.4521e-06
6:31916400 G A 1.270347 -9.4396e-06
6:31917291 T C 0.034671 1.7135e-05
6:31917540 C T 0.628138 -2.6713e-05
6:31918464 G A 0.030524 1.1614e-05
6:31919578 G A 1.050062 -1.0894e-05
6:31919830 T C 0.088960 2.6026e-06
6:31920873 T C 0.121748 9.4367e-06
6:31921475 A G 0.602506 -2.7048e-05
6:31922254 C A 1.356879 -1.5517e-05
6:31924327 A G 0.165170 1.9190e-05
6:31925679 A G 0.078295 1.0724e-05
6:31925848 C G 0.035552 -9.8510e-06
6:31928148 T G 0.030272 7.5382e-06
6:31928306 G A 0.196755 2.1950e-06
6:31928691 A G 0.599066 -2.4487e-05
6:31929014 C A 1.348550 -1.1786e-05
6:31929737 T C 0.030241 8.3730e-06
6:31929808 T C 0.084479 5.7279e-06
6:31930063 A G 0.066847 -1.1948e-05
6:31930351 G A 0.059612 -8.6710e-06
6:31930462 A G 0.315691 5.8259e-06
6:31932556 T C 0.043110 -4.7355e-06
6:31933518 C T 0.165425 1.6877e-05
6:31935392 C T 0.053986 1.5552e-05
6:31935567 A G 0.059344 -1.2864e-05
6:31935750 A G 0.087025 -5.4177e-06
6:31937866 T G 0.028542 1.2376e-05
6:31938120 T C 0.056580 1.6615e-05
6:31938451 C T 0.157011 -1.8782e-06
6:31938635 C G 0.109984 -1.0080e-05
6:31939345 A G 0.035926 -1.2271e-05
6:31939524 C A 0.030877 1.2060e-05
6:31940897 G A 0.265785 1.4903e-05
6:31941629 T C 0.034175 -1.0138e-05
6:31946614 A G 0.578262 -1.6629e-05
6:31946792 A G 0.030279 8.5826e-06
6:31947460 T G 1.351732 -1.7091e-05
6:31947594 C G 0.265489 -4.3009e-06
6:32008924 A G 0.030887 -7.7920e-06
6:32019382 C A 0.076384 -2.6337e-05
6:32020961 C G 0.121510 8.0222e-06
6:32023425 T C 0.033723 -1.0327e-06
6:32024234 A G 0.031744 -7.5105e-06
6:32026107 T C 1.403991 -5.5770e-06
6:32026808 A G 0.171956 7.8891e-07
6:32029183 T C 0.166612 3.7059e-06
6:32029929 T C 0.091193 -5.2259e-06
6:32031311 C T 0.025050 -2.5393e-06
6:32032421 T C 0.207379 -3.6085e-07
6:32036788 T C 0.040373 2.0113e-06
6:32042322 C T 1.536914 -9.4596e-07
6:32043157 C T 0.086763 -4.9584e-06
6:32044834 C G 0.162607 2.5132e-06
6:32046275 C A 0.120714 1.3044e-05
6:32050067 C T 0.927761 -2.1787e-05
6:32050544 T C 1.699544 4.4099e-06
6:32050653 T C 0.588720 -2.2301e-05
6:32050758 T C 0.347730 2.0083e-05
6:32052444 T C 0.032774 -8.2071e-06
6:32052898 T C 0.086648 -5.6772e-07
6:32057627 T C 0.165446 4.4138e-06
6:32058425 C G 0.044215 3.0807e-06
6:32058676 T C 0.098319 -2.1517e-05
6:32064098 T C 0.165894 4.8312e-06
6:32065023 T C 0.078947 7.9072e-07
6:32066177 C T 0.573407 -1.7812e-05
6:32066765 T C 0.168791 2.8244e-06
6:32066815 T C 0.113411 1.2143e-05
6:32067435 G T 0.034314 -3.4286e-06
6:32074518 G C 0.109155 -1.5546e-06
6:32075563 C T 0.884389 -1.6613e-05
6:32076499 A G 0.719610 -1.7236e-05
6:32078373 C A 0.215110 9.8358e-06
6:32079567 C T 0.114574 1.0061e-05
6:32080146 C A 1.700421 7.1580e-06
6:32081422 G C 0.048437 -3.7320e-06
6:32083175 T C 0.511558 -2.1053e-05
6:32083300 G A 0.337606 3.4065e-06
6:32085278 T C 0.082942 8.4582e-06
6:32085598 T C 0.096161 -5.5645e-06
6:32087258 T C 0.043593 -6.7349e-06
6:32088988 C T 0.114248 1.0701e-05
6:32089142 T G 0.128177 1.9804e-06
6:32092090 C A 0.068734 4.1283e-06
6:32093922 A G 0.120112 -6.2834e-06
6:32096001 A C 0.264231 1.4449e-05
6:32096244 T C 0.115414 -1.3383e-05
6:32097421 C G 0.025968 5.5577e-06
6:32100225 C T 0.021371 1.5058e-05
6:32101762 T C 0.508620 -1.6901e-05
6:32102231 T C 0.109855 -8.8791e-06
6:32102680 C A 0.209732 5.2710e-06
6:32105001 T G 0.528251 -2.1373e-05
6:32105583 A G 0.080566 3.7975e-06
6:32108362 G C 0.115886 -3.8978e-06
6:32109979 G A 0.621685 8.9496e-06
6:32112626 G A 1.698983 5.3664e-06
6:32113980 A G 0.508855 -1.4312e-05
6:32114445 A G 0.030065 4.5336e-06
6:32114515 T A 0.444279 1.8401e-05
6:32120715 C T 1.368867 -1.0696e-05
6:32121594 C T 0.415142 -3.3253e-05
6:32122386 G C 1.718097 4.1567e-06
6:32123639 A G 0.301710 2.2842e-05
6:32124424 T G 0.118593 8.4498e-06
6:32126002 G A 1.714306 8.3602e-06
6:32127449 A T 0.070689 2.1182e-06
6:32130329 G C 0.047074 4.2249e-06
6:32135137 A G 0.120303 8.3580e-06
6:32135878 C G 0.032784 -1.2567e-07
6:32136547 G T 1.248415 -9.8047e-06
6:32136930 T G 0.110052 -6.9892e-06
6:32138545 C A 1.703484 3.5014e-07
6:32139565 C T 0.039894 -7.5300e-07
6:32139813 A G 0.414816 -3.5467e-05
6:32141883 A G 0.126932 -4.0337e-06
6:32145399 G C 0.058246 1.2774e-05
6:32145707 C A 1.244699 -2.3717e-06
6:32146997 G A 0.471399 1.9207e-05
6:32147157 C G 0.121105 1.2567e-05
6:32147761 C T 1.702125 9.1095e-06
6:32148724 T C 0.083207 1.9081e-06
6:32149883 T C 0.119449 -1.0217e-05
6:32150296 A C 0.128472 -4.3258e-06
6:32151222 A G 0.398765 -3.7154e-05
6:32151443 T C 0.131230 1.0614e-05
6:32151934 G A 0.401067 1.7163e-05
6:32151994 T A 1.710879 4.4641e-07
6:32154285 G A 0.528448 5.8427e-06
6:32154711 G A 0.115234 1.6411e-05
6:32155581 G A 0.643172 1.6121e-05
6:32155948 G A 0.026716 -4.5131e-06
6:32157364 A G 0.128829 1.1828e-05
6:32158319 G A 0.514390 8.5899e-06
6:32161852 A G 0.440790 3.7742e-06
6:32162559 G A 0.080504 9.3330e-07
6:32163274 A G 0.096246 8.9194e-06
6:32163541 C A 0.043008 -1.5717e-05
6:32165444 G A 0.329674 8.4606e-06
6:32168932 T C 0.085934 1.7696e-06
6:32169574 C T 0.497629 -2.4849e-05
6:32169621 A T 0.940415 -1.0000e-05
6:32170407 G C 0.030316 2.7184e-06
6:32171288 T C 0.108536 3.5073e-06
6:32171538 A G 0.052099 3.7394e-05
6:32171683 C T 0.934530 -1.2188e-05
6:32172065 G T 1.709489 6.1979e-06
6:32176211 A G 1.197570 -8.3268e-06
6:32176782 T G 0.436731 8.7740e-06
6:32177880 G C 0.359154 3.2297e-05
6:32179438 A G 0.305967 5.6797e-06
6:32179709 G A 0.088756 -2.9115e-05
6:32179896 T C 0.357862 -2.8157e-05
6:32181517 C A 0.069934 6.9027e-06
6:32182759 A G 0.265540 7.7861e-06
6:32183175 A G 0.763614 -9.4573e-06
6:32184329 G A 0.033716 -2.9407e-06
6:32184410 G C 0.022408 -1.0521e-06
6:32184574 A G 0.358674 -1.5595e-05
6:32184705 A G 1.435218 -2.5807e-05
6:32185246 G T 0.082833 -5.1099e-06
6:32185605 A G 0.143099 1.3278e-05
6:32185732 A C 0.025403 2.0336e-05
6:32185796 T C 0.078991 1.1964e-05
6:32186245 A G 0.310101 -2.5731e-06
6:32186348 T C 0.093264 -9.9398e-07
6:32187023 G A 0.874890 -4.2903e-06
6:32187202 C T 0.911618 -9.8220e-06
6:32187605 G A 1.100050 -3.2369e-06
6:32187783 G C 0.022500 1.9169e-06
6:32188099 T C 0.468285 -3.7621e-05
6:32188383 C T 0.878514 -1.9549e-05
6:32188678 A G 0.037990 9.5990e-07
6:32188713 G C 0.044884 4.5856e-06
6:32188823 A G 0.090938 4.4369e-06
6:32189192 A G 0.052480 3.3647e-06
6:32189481 A T 0.573526 -2.9055e-05
6:32189841 G T 0.668864 1.0294e-05
6:32190028 G A 1.709033 8.2628e-06
6:32190217 C T 0.724638 2.2399e-05
6:32190390 G T 0.792920 1.7812e-05
6:32190406 G A 0.811436 2.6161e-05
6:32190620 C T 0.605889 -1.5688e-05
6:32191041 A G 0.603394 2.2032e-05
6:32191339 T C 0.156154 -1.3291e-05
6:32191457 A G 0.447430 -1.0504e-05
6:32191544 T C 0.024176 3.7269e-06
6:32192083 A G 0.031612 -1.1420e-05
6:32192107 G C 0.404779 -2.5118e-06
6:32192217 T C 0.023969 -3.8494e-08
6:32192331 G A 1.197282 -2.0052e-05
6:32192560 A G 0.080409 -1.3516e-05
6:32192617 C T 0.082786 4.3685e-06
6:32194339 T C 0.353643 -1.6344e-05
6:32194630 C G 0.268617 1.5365e-05
6:32194854 A G 0.733233 -1.4571e-05
6:32194956 A G 0.379658 -1.5767e-06
6:32195005 T C 0.024074 -5.2065e-07
6:32195332 T C 0.270527 -2.2073e-05
6:32196805 T C 0.086141 -2.0529e-05
6:32196864 G A 0.247745 -1.7647e-05
6:32196873 G A 0.179358 7.8928e-06
6:32197463 G A 0.347078 -1.1310e-05
6:32199144 A C 0.428718 4.6757e-06
6:32199352 T C 1.155419 -1.1773e-05
6:32200147 G C 0.565778 -4.3108e-06
6:32202597 T G 0.162529 5.2930e-06
6:32202920 C G 0.044823 9.8493e-06
6:32203004 A C 0.045615 1.0020e-05
6:32203537 G A 0.465096 -8.0282e-06
6:32205045 A G 0.041573 2.2537e-06
6:32205072 T C 0.060809 1.2813e-06
6:32205110 C T 0.893660 -3.8988e-06
6:32205942 T C 0.329977 1.2305e-06
6:32207393 T G 0.614940 -3.8644e-06
6:32207512 C T 0.065797 3.5054e-06
6:32208324 T C 0.551251 -1.2857e-05
6:32208921 A G 0.540296 -1.5930e-07
6:32209027 C T 0.396919 -2.7613e-05
6:32209861 T C 0.638395 -8.3569e-06
6:32210799 G A 0.416468 -3.4093e-05
6:32211085 G T 0.743840 -1.4668e-05
6:32211218 G A 0.960045 1.4011e-05
6:32211317 T C 0.547467 5.2615e-06
6:32212233 A G 1.163589 -1.0555e-05
6:32212264 G A 0.360432 -3.4036e-05
6:32212985 T C 0.140576 -1.6627e-06
6:32213052 T A 0.525018 2.4905e-05
6:32213210 A G 0.839222 -8.5820e-07
6:32215769 C G 0.707401 -3.4526e-06
6:32215876 A G 0.798979 -2.8276e-06
6:32216147 C A 0.044769 -4.3827e-07
6:32217092 C T 1.258801 -8.0178e-06
6:32219838 T C 0.203078 -4.6773e-05
6:32219962 A G 0.384071 8.4881e-06
6:32220397 A G 1.700676 8.3084e-06
6:32220577 T C 0.377125 3.5006e-06
6:32220685 A G 0.790697 -3.1588e-06
6:32221228 C T 1.175866 2.2448e-06
6:32223258 C T 1.240969 2.2542e-07
6:32235384 G C 0.093730 4.9096e-07
6:32245370 G A 1.656914 5.8520e-06
6:32255771 T C 0.024537 1.4011e-05
6:32259923 G C 0.337783 9.3160e-07
6:32261291 C G 0.028178 -5.4018e-06
6:32261630 A G 0.021436 -2.7296e-06
6:32265528 T C 0.149534 9.1221e-06
6:32265881 T G 0.058769 7.7052e-06
6:32266506 A G 0.123777 4.7098e-06
6:32268397 G A 0.028355 -5.1764e-06
6:32268488 C T 0.027379 -5.2741e-06
6:32269578 C T 0.158309 -1.5969e-06
6:32271443 G C 0.465235 8.8223e-06
6:32278635 A G 1.640799 9.7865e-06
6:32281688 T C 0.480194 3.2319e-06
6:32281889 C T 0.453111 3.4357e-06
6:32283394 G A 0.092887 -2.2976e-06
6:32283494 A G 0.460965 5.8370e-06
6:32283844 C T 0.066320 -2.1631e-05
6:32284108 G T 0.252821 1.0801e-05
6:32286761 G T 0.113343 -7.3158e-06
6:32289292 A G 0.030857 1.1541e-06
6:32289594 G A 0.179086 -2.1722e-05
6:32291359 G T 1.320834 5.3025e-06
6:32291643 T C 0.565802 -1.0014e-06
6:32299592 A G 0.702233 -1.6169e-05
6:32301989 A G 0.026583 8.6582e-06
6:32306419 T C 0.763267 4.1603e-06
6:32306922 C T 0.084030 1.5070e-05
6:32307446 C T 1.509130 6.4283e-06
6:32307532 A G 0.387287 1.6804e-05
6:32309911 T C 0.480324 1.6720e-05
6:32311459 A G 0.820544 3.4604e-06
6:32313659 A G 0.096422 3.0594e-05
6:32315727 C T 1.500376 6.2683e-06
6:32315929 A G 0.039768 -2.9296e-06
6:32317973 G A 0.754774 3.0562e-06
6:32318036 G A 0.734056 3.8391e-06
6:32321554 T G 0.044799 9.2300e-07
6:32321597 G A 0.093896 -1.0412e-06
6:32323745 A G 1.508617 9.7824e-06
6:32326045 A G 1.159866 1.4398e-05
6:32326165 A G 0.348737 -8.7028e-06
6:32330430 T C 0.367868 -1.2620e-05
6:32333195 G A 1.140583 1.8320e-05
6:32333341 G A 0.465789 3.7871e-05
6:32333439 T G 0.368065 -1.2032e-05
6:32333650 C G 0.189445 4.9205e-06
6:32333827 C A 0.263105 1.2445e-05
6:32335433 A G 0.255398 -7.6010e-06
6:32336495 A T 1.665644 7.0731e-06
6:32336586 G A 0.745897 8.1070e-07
6:32336766 G A 0.395172 1.7200e-05
6:32337630 A G 1.182173 2.0048e-05
6:32338283 T G 0.518922 1.6475e-05
6:32338400 T C 1.508348 8.4908e-06
6:32338695 G A 0.530199 1.9301e-05
6:32338986 T C 0.527584 5.3474e-06
6:32339076 G A 0.614882 -5.2246e-07
6:32339647 C T 0.459642 -8.4262e-06
6:32339897 T C 1.378319 2.3768e-05
6:32341318 G A 0.614759 1.1932e-05
6:32341353 A G 1.010913 2.5872e-05
6:32341398 G A 0.326284 1.9655e-05
6:32342537 A G 0.431237 -5.3580e-06
6:32345183 G A 0.055404 -1.2312e-05
6:32345283 A C 0.047312 -1.2694e-05
6:32345595 G C 0.849684 2.0790e-05
6:32350454 A G 0.080766 1.2129e-05
6:32351510 A G 0.040726 6.3970e-06
6:32351566 T C 0.241180 7.1598e-06
6:32359460 A G 0.289947 -1.5810e-06
6:32359821 A G 0.134028 -3.2612e-05
6:32362745 A G 0.296403 2.3439e-07
6:32363816 C T 0.914090 1.2474e-05
6:32363955 C T 0.904985 1.4836e-05
6:32364190 G A 0.159958 3.4380e-06
6:32366421 C T 0.332897 -7.0228e-06
6:32367259 G T 0.338252 -7.1401e-06
6:32367515 C T 0.346388 -6.8263e-06
6:32368087 C T 0.617190 1.5784e-05
6:32369488 A G 0.103831 1.2509e-05
6:32371500 A G 0.046965 -1.3832e-05
6:32372863 T A 0.120446 -1.9854e-05
6:32373286 A G 0.021351 -9.8695e-06
6:32373312 T C 0.128557 -1.8686e-05
6:32373378 T A 0.072256 -2.0506e-06
6:32373698 T G 0.737350 4.0888e-06
6:32373801 G T 0.728970 4.5699e-06
6:32374595 G A 0.342342 4.6527e-06
6:32374640 A G 0.070584 -1.0628e-05
6:32375695 A G 0.634006 1.7399e-05
6:32376176 T C 0.625697 1.7494e-05
6:32376348 A G 0.448977 1.4865e-05
6:32376517 T C 0.103514 1.3949e-05
6:32377053 T C 0.031564 4.7510e-06
6:32378940 T C 1.443129 2.4560e-05
6:32379239 G A 1.058521 2.5205e-05
6:32379295 C G 0.391986 3.1003e-05
6:32379489 T C 0.609479 1.6343e-05
6:32379736 A G 0.031710 9.1127e-06
6:32380678 A C 0.039285 7.3305e-07
6:32383138 G A 0.087352 -1.8483e-05
6:32383573 T C 0.023517 -4.0374e-06
6:32384527 C T 0.108301 -1.9471e-05
6:32385119 T C 0.330915 1.4409e-05
6:32386964 C T 0.722928 3.9601e-06
6:32387809 C T 0.448148 1.9568e-05
6:32388144 T C 1.530841 9.1856e-06
6:32388275 T C 1.191461 -3.2568e-06
6:32388709 C T 0.365787 9.5627e-08
6:32389255 A C 1.542047 6.1743e-06
6:32389305 C T 0.953399 8.8615e-06
6:32389512 G C 1.020260 4.5253e-06
6:32389648 G A 0.527710 -7.3584e-06
6:32391345 T C 0.044742 -2.2527e-05
6:32392945 A C 0.362625 6.8582e-07
6:32394537 T C 0.367589 1.3684e-06
6:32395036 T C 1.363842 3.7410e-06
6:32395942 T C 0.035797 7.2864e-07
6:32399286 G A 0.139825 -1.2256e-05
6:32400344 A C 0.230484 8.3694e-07
6:32400939 C G 0.651001 5.9167e-06
6:32401217 T C 1.333281 2.1215e-05
6:32401327 T C 0.102409 6.2746e-06
6:32402778 G T 0.455467 1.9604e-05
6:32402889 A G 0.724927 1.6203e-05
6:32404220 C G 1.366474 7.7609e-06
6:32404377 C A 1.698670 1.5097e-05
6:32405192 G T 1.328848 1.8923e-05
6:32405865 C A 0.256309 -5.9928e-06
6:32406342 C A 1.285011 2.8673e-05
6:32406473 G A 1.596577 1.0353e-05
6:32407068 A G 0.038047 3.3419e-05
6:32407153 T A 0.611951 4.1986e-06
6:32407709 A C 0.726171 1.1630e-05
6:32407906 C T 0.125542 -2.2228e-05
6:32408012 A G 0.615653 5.6343e-06
6:32408044 C A 1.093556 4.0621e-06
6:32408057 G A 0.036687 -3.7768e-05
6:32408497 G A 0.262290 1.4353e-05
6:32408527 G C 0.716679 1.1522e-05
6:32408735 C A 0.636991 7.5446e-06
6:32409242 A C 0.791088 8.9540e-07
6:32409484 T C 0.607966 6.3109e-06
6:32409499 G A 0.021398 -1.1380e-05
6:32409530 A G 1.229372 3.1898e-05
6:32409656 A G 0.711450 1.0841e-05
6:32409708 T C 0.237002 7.2247e-06
6:32410087 C T 0.160557 6.4840e-06
6:32410576 C T 1.499359 2.5545e-05
6:32410691 A G 0.378502 -3.7000e-06
6:32411035 C A 1.123247 2.1488e-05
6:32411376 G T 0.371029 5.1087e-08
6:32411523 C T 0.886361 1.5081e-05
6:32411712 A G 0.021279 -1.0500e-05
6:32411726 A G 1.611944 2.8988e-05
6:32411833 T C 0.897839 1.5238e-05
6:32412005 T G 0.377064 -1.5198e-06
6:32413317 T G 1.582243 3.5565e-05
6:32413545 A G 1.706966 1.5152e-05
6:32413557 C T 0.054030 -2.4082e-05
6:32413560 C T 0.021511 -1.0678e-05
6:32413830 C G 1.206046 2.8563e-05
6:32414273 C T 0.500151 -1.4665e-05
6:32415080 A G 0.417253 -5.7237e-06
6:32418848 A G 0.319845 1.4128e-05
6:32427311 C T 0.247796 5.0367e-06
6:32427699 T C 0.082962 1.0302e-05
6:32427748 T C 0.954473 1.0889e-05
6:32427789 C T 1.206991 3.4003e-05
6:32427946 C A 0.320974 1.3748e-05
6:32428115 A G 0.641122 4.1042e-05
6:32428285 T C 1.455794 3.7069e-05
6:32431558 A C 0.160030 -1.5212e-05
6:32434349 T C 0.720371 4.7094e-05
6:32439360 T C 0.037242 -2.5485e-05
6:32439964 T G 1.218405 2.6323e-05
6:32440743 T C 0.038054 3.5128e-05
6:32441100 C A 1.466568 3.2473e-05
6:32442261 C T 0.422540 -1.2324e-05
6:32443799 G A 0.080236 1.0003e-05
6:32445660 C T 0.497357 -1.2732e-05
6:32446600 T C 0.048648 4.1945e-06
6:32448129 C T 0.956710 5.1360e-05
6:32448808 G A 0.077013 -6.3997e-07
6:32452707 T C 0.383833 -1.9482e-06
6:32453194 C T 0.237297 6.7584e-06
6:32453238 A C 0.042532 4.1066e-06
6:32526731 C A 1.438502 1.1769e-05
6:32527079 C A 0.251621 4.3820e-06
6:32546696 A G 0.332079 1.7970e-05
6:32550550 G C 0.717414 4.7599e-05
6:32550876 C G 1.575184 -4.0724e-06
6:32559753 C T 0.321878 2.4164e-05
6:32560934 C G 0.705970 4.8811e-05
6:32564985 T C 0.129812 -1.0448e-05
6:32565004 G A 0.824426 2.9788e-05
6:32573760 T C 0.033791 8.8970e-07
6:32574014 C A 0.295091 1.4327e-05
6:32574060 C A 1.688209 2.2749e-05
6:32575325 G A 0.650362 -5.1143e-06
6:32575658 C G 0.894633 -5.4977e-07
6:32578082 T C 0.487222 -9.0917e-07
6:32579003 C T 0.530835 -6.9639e-06
6:32579035 A G 1.447610 1.4601e-05
6:32581973 A G 0.430836 2.1391e-05
6:32582075 A G 0.474952 1.6055e-06
6:32582354 T C 0.839260 2.8741e-06
6:32582650 G C 0.387896 2.1508e-05
6:32583783 G A 0.076669 -8.7626e-07
6:32585500 T C 0.278455 1.5517e-05
6:32585632 A G 0.055448 6.7320e-06
6:32585638 C A 0.310475 1.1289e-05
6:32586908 A G 1.416281 7.1657e-06
6:32587782 T C 1.332190 1.7502e-05
6:32587923 G A 0.524066 -1.2923e-05
6:32589051 A C 0.625537 -2.2284e-05
6:32589327 A G 0.044221 5.6944e-06
6:32590070 C A 0.448416 -1.1963e-05
6:32590844 C G 0.239806 5.3133e-06
6:32590953 C T 1.019083 3.9748e-05
6:32592294 A G 0.312879 -3.1625e-06
6:32594612 A G 0.077920 2.9105e-06
6:32594916 G A 0.935002 -2.3483e-05
6:32594998 T C 0.079382 -1.1339e-05
6:32595083 T G 1.639843 1.5173e-05
6:32595141 T C 0.051812 -1.1476e-05
6:32595874 T C 0.622106 -2.0842e-05
6:32597110 T G 0.044493 -1.4135e-05
6:32600032 C G 0.044255 4.1871e-06
6:32600057 G A 0.473408 -1.4287e-05
6:32600279 G C 0.045796 8.4716e-06
6:32600404 C T 0.979710 -2.2113e-05
6:32602430 A C 0.464463 -1.4370e-05
6:32602751 A C 0.026784 3.3122e-05
6:32603374 T C 0.176767 -2.9147e-05
6:32603906 C T 0.380924 -3.9838e-06
6:32604384 A G 0.101509 -2.1268e-05
6:32605326 G A 0.293724 1.3834e-05
6:32605699 A G 0.231603 8.6603e-06
6:32609038 T C 0.293218 2.1105e-05
6:32609525 C A 0.471341 -9.6774e-06
6:32609789 G A 0.043188 5.6766e-06
6:32611611 C T 0.518123 -7.8027e-06
6:32614917 T C 0.076115 -4.3792e-06
6:32623150 C T 0.340081 8.1867e-06
6:32626086 A G 0.619706 1.0275e-05
6:32626119 T C 0.178858 -1.5301e-05
6:32626249 C T 0.926452 2.2912e-05
6:32626272 A C 0.608694 2.6836e-05
6:32626311 C T 0.931623 1.3377e-05
6:32628189 G A 0.247820 -2.1126e-06
6:32629755 A G 0.358086 1.7508e-05
6:32629905 C T 0.214471 8.5687e-06
6:32631570 A G 0.354513 1.9871e-05
6:32632820 G C 0.364971 3.6119e-06
6:32634264 T C 0.301761 -4.1935e-06
6:32634467 T C 0.509202 1.5953e-05
6:32634838 C A 1.221974 3.8015e-05
6:32635092 A C 0.866764 1.5101e-05
6:32635293 G C 0.357631 1.8207e-05
6:32635809 C T 1.225021 3.3240e-05
6:32636696 A G 0.581047 7.3109e-06
6:32636866 T A 1.285147 2.4184e-05
6:32651047 G A 0.449519 9.5663e-06
6:32653062 C A 0.055047 -7.8312e-07
6:32654714 C T 0.209232 -1.4932e-06
6:32657020 G C 0.478787 1.6245e-05
6:32657543 T G 0.947871 1.9125e-05
6:32657578 C T 0.753591 3.1129e-06
6:32657916 C T 0.039883 -1.8041e-07
6:32658079 C T 0.261766 6.9493e-06
6:32658211 C T 0.518647 1.5218e-05
6:32658310 A G 0.971221 2.1778e-05
6:32658429 C T 0.700350 2.1395e-05
6:32659582 G A 0.044806 -2.4902e-06
6:32659645 G A 0.296934 1.0995e-05
6:32659878 G A 0.967457 1.7536e-05
6:32663999 C G 0.957390 1.3425e-05
6:32664279 T C 0.222015 7.4671e-06
6:32664332 C T 0.717118 7.8667e-06
6:32664960 G A 0.470335 1.2799e-05
6:32665420 G T 0.240565 6.9479e-06
6:32665728 G A 0.257227 4.9339e-06
6:32666526 T C 0.259039 1.2843e-05
6:32667119 C T 1.527030 3.6557e-05
6:32667230 C G 0.614902 8.6098e-06
6:32667343 T A 0.251784 1.4398e-05
6:32667364 T C 0.490914 3.4564e-05
6:32669712 G A 0.488147 4.2359e-06
6:32670464 T G 1.192994 2.7846e-05
6:32670956 T C 0.225966 9.0820e-06
6:32671103 C T 0.281220 8.6698e-06
6:32671596 T C 0.497788 1.0544e-05
6:32675292 G A 0.039282 2.3087e-06
6:32677152 A G 0.695950 1.9244e-05
6:32678973 G A 0.616699 1.1324e-05
6:32678999 G A 1.152077 2.9071e-05
6:32679107 T G 0.063189 8.4080e-06
6:32679462 G A 0.457718 1.0345e-05
6:32679690 T C 0.044028 -1.5844e-05
6:32681161 T G 0.950278 8.0301e-06
6:32681277 G A 0.733828 3.6471e-06
6:32681339 T C 0.241867 2.6218e-05
6:32681355 C T 0.447804 5.9233e-06
6:32681631 T C 1.235305 2.1876e-05
6:32681645 A T 0.493834 -1.3160e-06
6:32681676 G T 1.838162 -5.6299e-06
6:32682019 C A 0.208895 -2.8832e-06
6:32682137 G A 0.209783 -2.8752e-06
6:32682174 A C 0.293758 -1.3235e-05
6:32682402 T C 0.639762 -1.2567e-06
6:32682429 T C 0.197023 7.7649e-06
6:32682664 T C 0.880190 6.7796e-06
6:32682724 T C 0.184308 4.1602e-06
6:32682812 A C 0.398316 2.7689e-05
6:32682862 T C 0.294666 4.3666e-07
6:32684069 T C 0.025312 1.4391e-05
6:32684257 G A 0.225364 6.5501e-07
6:32684317 C T 0.250669 7.5643e-06
6:32684344 A G 0.488055 -6.6923e-06
6:32684468 T C 0.237603 -1.5407e-05
6:32685550 A G 0.225167 3.1527e-06
6:32685680 T G 0.033570 8.4299e-06
6:32685685 A G 0.236825 -1.6904e-05
6:32685865 A G 1.196795 2.1911e-05
6:32687319 C T 0.023857 -2.4395e-05
6:32687973 G A 0.748791 -1.0076e-05
6:32688288 A G 0.307351 -2.5044e-05
6:32689362 G A 0.180565 -1.1933e-05
6:32693242 G A 0.759935 1.0153e-05
6:32699054 C G 1.501831 -3.1066e-06
6:32699325 G A 1.735392 4.4721e-07
6:32699479 C G 0.757572 6.6228e-06
6:32702449 G A 0.447940 1.0593e-05
6:32702813 C T 1.503840 2.5604e-06
6:32703162 G A 0.125739 -2.1094e-05
6:32703366 C T 1.055641 -9.5710e-06
6:32704523 A G 0.305379 -2.5349e-05
6:32706128 T C 0.750847 1.0898e-05
6:32706334 G A 1.509946 -1.6556e-06
6:32706416 A C 0.445639 5.6771e-06
6:32706559 G T 0.439519 9.1171e-06
6:32706974 A G 0.759252 1.2298e-05
6:32707295 T G 1.062808 -7.1546e-06
6:32709964 C T 0.728052 -7.5596e-06
6:32710119 T A 1.481095 8.8132e-06
6:32710407 C T 0.047356 8.9424e-06
6:32710557 T C 0.142895 -1.0325e-05
6:32711178 G A 0.235829 2.4041e-06
6:32711738 A C 0.321926 -1.7246e-05
6:32711857 C T 0.967685 -2.8542e-06
6:32712009 C A 0.115227 -1.2337e-06
6:32712182 C T 1.072692 -3.4584e-06
6:32712818 A G 0.190084 1.4052e-06
6:32713099 A G 0.023666 -1.9122e-05
6:32713267 G A 0.155222 5.3686e-06
6:32722767 G C 0.921053 3.7455e-06
6:32723308 A G 0.074215 -1.3665e-05
6:32723715 A C 0.125518 -4.2955e-06
6:32723917 T C 0.912849 2.0311e-06
6:32724189 A C 0.165265 -1.3239e-05
6:32726753 A G 0.032509 -3.3465e-06
6:32728787 A G 1.078325 -7.4723e-06
6:32730086 A G 1.086498 -4.7607e-06
6:32732890 G A 0.160115 -7.4810e-06
6:32733823 T C 0.156113 8.9087e-07
6:32734169 T C 0.932731 3.1281e-06
6:32735295 T C 0.940935 4.8437e-06
6:32737257 T G 0.418433 9.2285e-06
6:32737494 T C 0.781595 1.0077e-05
6:32739174 A T 0.773735 8.6500e-06
6:32739888 C T 0.347319 4.6789e-06
6:32739967 T A 1.069771 -5.5900e-06
6:32740411 G A 0.732492 -1.2936e-05
6:32740442 G A 1.284817 4.0572e-06
6:32740671 C G 1.223974 -7.4359e-07
6:32740856 C A 0.564993 4.8437e-06
6:32741742 G A 1.345466 7.0329e-06
6:32743103 C T 0.178202 -4.7711e-06
6:32743298 A G 0.526480 -4.1658e-06
6:32744136 G T 0.097262 3.1559e-06
6:32744347 T G 0.656081 -1.9404e-06
6:32744852 C G 0.663054 -2.8911e-06
6:32745043 C T 0.690218 1.2665e-05
6:32745527 T G 0.128078 -4.4275e-07
6:32747258 G A 0.023296 -2.9545e-05
6:32751962 T C 0.244787 1.3915e-05
6:32752049 C G 0.113183 2.6651e-06
6:32757158 T C 1.352939 7.4365e-06
6:32758219 A C 1.223161 9.8409e-06
6:32758394 A G 0.373437 1.1345e-05
6:32759335 A C 1.234040 6.5480e-06
6:32759448 A G 0.696505 1.3473e-05
6:32762391 G A 0.129941 -1.0671e-06
6:32763110 T C 1.101050 2.1592e-06
6:32763160 T G 0.021048 -1.3755e-05
6:32763888 C T 0.629127 4.9653e-06
6:32765182 A G 1.711763 8.9185e-06
6:32765585 T G 0.243244 1.3893e-05
6:32767620 C T 0.403348 1.9008e-05
6:32768980 A C 0.605413 -7.1674e-06
6:32776087 T C 0.649822 -3.0233e-07
6:32777900 A G 0.580880 1.0239e-06
6:32779996 A G 1.209650 5.8531e-06
6:32780317 A G 1.230144 1.2398e-06
6:32780470 T C 1.201392 4.2035e-06
6:32780724 A G 0.529264 1.4396e-06
6:32781112 T C 0.054877 2.0405e-06
6:32781433 T C 0.053724 -9.2444e-06
6:32781524 T C 0.087297 -2.3677e-09
6:32781776 A C 0.774208 -1.3875e-06
6:32782018 T C 0.151160 -4.7171e-06
6:32782112 T C 0.069033 3.2357e-06
6:32782387 A G 0.417179 -3.1802e-07
6:32782605 T C 0.656754 2.8711e-06
6:32783086 G A 0.422377 -2.0210e-06
6:32783896 A G 0.770247 5.5868e-06
6:32784676 T C 0.075938 1.5445e-06
6:32784753 C T 0.548351 7.6632e-07
6:32784783 T C 0.694642 5.2845e-06
6:32785035 G A 0.150058 5.0001e-06
6:32785284 C T 0.147328 6.5346e-06
6:32786068 G A 0.166000 -1.5084e-05
6:32786882 C T 0.121911 -8.4291e-06
6:32786917 A G 1.550326 1.3049e-05
6:32787036 A C 0.702849 1.1062e-05
6:32787119 T C 0.050933 9.4802e-06
6:32787175 C G 0.165956 3.2665e-07
6:32787337 T C 0.097337 2.3386e-07
6:32788712 G T 0.357179 9.9331e-06
6:32788878 A C 0.110056 7.6881e-06
6:32790059 C T 0.089463 6.0488e-07
6:32790089 A G 0.102814 4.4997e-06
6:32792973 C T 0.235818 -4.7990e-06
6:32793523 A G 0.589029 9.2341e-06
6:32795032 A G 0.152951 5.0969e-06
6:32796751 C T 0.491125 1.1736e-05
6:32796793 A G 0.139386 -5.8524e-06
6:32797361 T C 0.488949 1.1802e-05
6:32797488 T C 1.471202 6.3077e-06
6:32797537 G T 0.786699 1.2607e-05
6:32797620 T C 0.714823 1.7909e-05
6:32797684 G A 0.790445 1.4736e-05
6:32797809 T C 0.203459 6.4313e-06
6:32797876 G A 0.898308 2.4526e-05
6:32798548 A G 0.226163 -8.2537e-06
6:32798731 T C 0.675888 -1.7510e-06
6:32800412 T C 0.282787 -8.8847e-06
6:32800871 T C 0.110974 1.9227e-05
6:32802203 T G 1.194194 -1.0588e-05
6:32803316 G A 1.580088 -1.2410e-05
6:32803840 G A 1.042838 -8.7009e-06
6:32804070 G T 0.083612 -4.7222e-07
6:32804219 T G 0.639993 9.2280e-06
6:32804414 G A 1.318043 -2.2657e-05
6:32804570 A G 0.719753 1.9296e-06
6:32804798 A G 0.501249 -6.4503e-06
6:32804909 G A 1.125379 -8.2341e-06
6:32804934 A G 0.880163 -1.8794e-05
6:32805049 C T 0.897043 -4.3907e-06
6:32805470 G C 0.852319 2.8376e-05
6:32806121 C T 0.971496 1.7797e-05
6:32806391 T C 0.892338 2.3781e-05
6:32806461 G A 0.945069 1.6396e-05
6:32806786 G T 0.874570 1.8353e-05
6:32807453 G A 0.994730 1.5545e-05
6:32808232 G A 1.035759 1.1586e-05
6:32809848 A G 0.240826 -2.0923e-06
6:32810443 A G 0.915344 1.4935e-05
6:32811383 G A 0.873846 1.5459e-05
6:32811645 G A 0.077509 -2.4334e-06
6:32811752 T C 0.042049 -1.4984e-06
6:32812528 T C 0.296907 2.8287e-07
6:32812858 G A 0.222328 -4.4362e-06
6:32812916 C T 1.139706 1.7460e-05
6:32813214 A G 0.102076 -1.7728e-05
6:32813279 A C 0.161590 3.1167e-07
6:32813756 A G 0.099397 -1.0639e-05
6:32814975 C T 0.261018 -5.3201e-06
6:32815488 A G 0.034624 -5.1181e-06
6:32816054 A G 0.823835 2.0489e-05
6:32816700 A C 0.270656 -1.0764e-05
6:32816772 A C 0.041264 -7.1968e-06
6:32817774 G T 0.269575 -1.9989e-06
6:32818236 A G 0.058229 -5.2164e-06
6:32818678 A G 0.447950 -2.2867e-05
6:32818774 C T 0.311414 -4.8315e-06
6:32820991 G A 0.059844 -5.4253e-06
6:32822186 G T 0.144571 6.3176e-06
6:32823567 A G 0.125209 1.9126e-06
6:32825507 T C 0.656880 3.0914e-05
6:32826233 G A 0.054826 2.0171e-05
6:32827356 A G 0.062570 -1.2380e-05
6:32829714 A G 0.865408 2.3862e-05
6:32830568 G A 0.204527 -1.4140e-05
6:32832033 G A 0.205475 2.7341e-05
6:32832667 C T 1.129095 1.6451e-05
6:32833984 T C 0.027729 -3.7352e-06
6:32834229 G A 0.822665 2.5458e-05
6:32834732 T C 0.487589 -1.5646e-05
6:32835258 G T 0.109498 -6.0946e-06
6:32836500 C G 0.025199 2.6412e-05
6:32842975 T C 0.261508 -1.1429e-05
6:32850839 T C 0.558169 3.2307e-05
6:32851432 A G 0.265431 -7.8093e-06
6:32851507 T C 0.713687 2.8664e-05
6:32851701 T C 0.055679 6.6321e-07
6:32852448 T C 0.103307 -1.7067e-05
6:32852647 C T 0.167805 -5.0818e-06
6:32853042 A C 0.166948 -4.6467e-06
6:32854697 A G 0.208426 -7.7099e-06
6:32855340 G C 0.781228 3.1786e-05
6:32856381 C T 0.195248 -1.2934e-05
6:32856482 C T 0.191998 -1.2543e-05
6:32857525 G A 0.041304 -9.6479e-06
6:32860752 A G 0.190115 -1.4072e-05
6:32862682 T C 0.159407 7.0823e-06
6:32862711 G A 1.052313 1.6321e-05
6:32862740 T C 0.189656 2.6634e-06
6:32865199 C A 0.046676 -1.0081e-05
6:32865911 A G 0.552427 3.1032e-05
6:32869882 C A 0.155773 -1.0056e-05
6:32870057 A G 1.194810 1.2250e-05
6:32875450 T C 0.840327 2.7594e-05
6:32881527 A T 0.433362 -1.6304e-05
6:32888566 C G 1.011719 1.8870e-05
6:32889593 G A 0.037752 1.8947e-05
6:32889971 C T 0.150541 -1.4056e-05
6:32891338 T C 0.089368 -8.2732e-06
6:32893102 C A 0.153318 -1.5771e-05
6:32895580 G A 0.094739 -8.0127e-06
6:32899139 G A 0.440607 -1.2336e-05
6:32899296 T C 1.035994 3.0599e-05
6:32899485 G A 1.323949 1.0162e-05
6:32900018 G C 1.316765 -1.1622e-05
6:32900321 T C 0.027324 -1.0078e-06
6:32900642 T C 0.190376 1.1783e-05
6:32900718 A G 0.640278 1.5097e-06
6:32900787 T C 0.332033 -5.8965e-07
6:32901421 G T 0.020280 -4.3884e-06
6:32901934 A G 0.251685 4.3340e-05
6:32903637 T C 0.814468 -2.1453e-05
6:32903724 T C 0.834908 -2.2548e-05
6:32903900 T C 1.516494 5.3130e-06
6:32904601 T G 1.166547 -2.0950e-05
6:32904661 A G 0.970173 -1.9268e-05
6:32904981 A G 1.472630 -5.1878e-05
6:32905746 A T 0.782401 -1.2102e-05
6:32908752 A G 0.023262 1.1860e-05
6:32909144 G C 0.116240 -9.3549e-06
6:32910877 A G 0.036932 3.4578e-06
6:32911127 T C 0.200457 4.2736e-05
6:32911814 G A 1.326363 -1.9320e-05
6:32912552 C T 0.048709 2.0185e-06
6:32913246 T C 0.209381 3.4682e-07
6:32914613 T C 0.620661 -3.6843e-07
6:32915823 C T 0.120072 -6.7699e-06
6:32917412 A G 0.040652 6.0402e-06
6:32917544 T C 0.238368 -1.4836e-05
6:32917980 A G 0.112439 -1.2293e-05
6:32918124 T G 0.063063 -4.2122e-06
6:32921104 T C 0.048332 -3.3674e-06
6:32922068 T A 0.970833 -7.8073e-06
6:32924584 G A 0.752938 -5.7592e-06
6:32931536 C T 0.637086 -9.1364e-09
6:32933222 C T 0.027243 3.5141e-06
6:32935208 G A 0.101495 -5.1044e-06
6:32938199 A G 0.118661 -7.9561e-06
6:32940621 T C 0.049083 -1.6518e-05
6:32941214 A C 0.218799 -2.0790e-05
6:32941910 T G 0.510650 4.1874e-06
6:32942302 A G 1.175033 -1.4239e-05
6:32942354 T G 0.028674 -1.1577e-05
6:32943345 T C 0.986503 -9.7958e-06
6:32943752 G A 0.032125 1.5511e-05
6:32945530 C G 1.803276 -1.7369e-05
6:32945625 T C 0.065491 -9.7934e-06
6:32946133 C T 0.706640 -1.5208e-06
6:32948462 A G 0.059208 -1.1411e-05
6:32950217 G A 0.066898 -9.7143e-06
6:32950511 G A 0.187330 -3.2453e-05
6:32952546 A G 1.193630 -1.2794e-05
6:32952744 G A 0.025033 4.9296e-06
6:32952773 T C 0.034498 4.3511e-06
6:32953711 C T 1.390905 1.1597e-05
6:32954689 C A 0.197720 4.6887e-05
6:32955976 G A 0.921923 -3.6199e-06
6:32956454 C T 0.024679 6.1701e-06
6:32959180 C G 1.791370 -1.8968e-05
6:32961387 G A 0.716254 -1.1918e-06
6:32962420 A C 1.045245 -1.2636e-05
6:32963784 C T 1.424036 -4.0148e-05
6:32964967 G A 0.454247 1.6390e-05
6:32965062 G A 0.368660 8.6659e-05
6:32965085 G A 1.536628 -2.6011e-05
6:32965942 A G 0.590529 2.9080e-05
6:32968339 C G 0.140742 -2.0963e-05
6:32968397 A C 0.036684 3.3780e-05
6:32968412 G A 0.235890 -1.3946e-05
6:32968856 A G 0.462950 -4.2164e-05
6:32968929 G T 0.612029 -6.3107e-05
6:32968978 T C 0.026610 9.0451e-06
6:32969211 T G 0.036354 3.0078e-05
6:32970450 A G 1.114275 5.6219e-07
6:32971708 A G 0.493080 2.1302e-05
6:32972207 T C 0.036616 3.5777e-05
6:32972404 C T 0.062591 2.7451e-05
6:32972642 T C 0.237399 -1.5196e-05
6:32972690 C T 0.247663 -9.7624e-06
6:32973841 A G 0.454910 2.1399e-05
6:32973878 T C 1.669422 -1.4729e-05
6:32974081 T C 0.883804 1.0734e-05
6:32974343 T C 0.081606 -1.5603e-05
6:32974401 T G 0.902894 2.2775e-05
6:32974551 T G 0.217623 -5.2383e-06
6:32975257 T C 0.879201 9.7881e-06
6:32975381 G A 1.130805 -6.9084e-06
6:32975808 A G 0.023364 -7.1426e-06
6:32975869 A G 0.500005 -1.1925e-05
6:32976759 T G 1.134524 2.5804e-06
6:32976909 A C 0.936206 -1.4134e-05
6:32976927 G A 0.063114 -3.0521e-06
6:32977084 A G 0.032037 -3.5273e-06
6:32977315 G A 0.349138 -4.7208e-05
6:32977420 T G 0.507084 -1.4883e-05
6:32978178 C T 0.439539 2.4004e-05
6:32978587 A C 0.177039 -1.3987e-06
6:32978997 T C 0.249217 -2.2506e-06
6:32979020 A G 0.200253 -3.3136e-06
6:32979980 C A 0.464045 -1.9462e-05
6:32980446 T C 0.171382 -1.8744e-05
6:32980578 T C 0.062941 -4.2265e-06
6:32981683 A G 0.084384 9.2802e-06
6:32984451 G A 1.150497 6.8339e-06
6:32984788 G A 0.199576 -4.1836e-06
6:32985295 C T 0.054064 1.5912e-06
6:32985376 T A 0.903809 1.1131e-05
6:32985992 A T 0.727582 1.8180e-05
6:32986508 C T 0.064263 1.1317e-05
6:32987120 G T 0.980070 1.2339e-05
6:32987277 G A 1.673807 -1.6221e-05
6:32987542 C G 0.082415 1.4119e-05
6:32987774 T C 0.158252 1.6011e-05
6:32988049 G T 1.062720 -7.0024e-06
6:32988197 A G 0.151510 -2.4936e-05
6:32988651 C T 0.044769 1.2759e-05
6:32988695 G T 0.640326 -2.3121e-05
6:32990481 T A 0.070910 -5.3294e-06
6:32990506 A G 0.107013 -5.3436e-06
6:32990675 G A 0.071614 -3.8160e-06
6:32990970 T A 0.221107 -1.8018e-05
6:32992424 A G 0.152156 -2.4506e-05
6:32993266 A G 0.691323 5.5563e-06
6:32995863 T C 0.086230 -6.6347e-06
6:32995962 T C 0.976242 -6.8542e-06
6:32996014 T C 0.681719 8.8159e-06
6:32996295 C T 0.804582 8.6848e-06
6:32996350 T A 0.470855 -7.7142e-06
6:32997577 C A 1.671601 -1.8369e-05
6:32997674 C T 0.908225 -9.2502e-06
6:32998238 G A 0.535190 1.7504e-06
6:32998729 C T 0.796555 -1.2297e-06
6:32998806 T C 0.533582 1.3839e-06
6:32999330 G T 0.065671 -7.3843e-06
6:33002162 T C 0.111711 -1.7948e-05
6:33003687 A C 0.112300 -1.9041e-05
6:33004287 A G 0.146036 -2.4742e-05
6:33004917 C T 0.112898 -2.3463e-05
6:33005644 C T 0.377238 5.7179e-07
6:33005932 C T 0.411719 -5.4019e-06
6:33006222 A G 0.543557 -3.3025e-07
6:33006252 C T 0.057375 -2.0627e-06
6:33006869 C T 0.523107 -1.4983e-05
6:33008546 G A 0.874125 -2.7054e-05
6:33014318 C T 0.616779 -7.6341e-08
6:33015535 T G 0.025791 -6.1688e-06
6:33016728 C T 0.632785 -6.8706e-06
6:33017486 A G 0.390578 -1.5093e-05
6:33019643 G T 1.043576 -3.8592e-06
6:33019973 T A 1.585769 -2.2812e-05
6:33020286 G C 1.584596 -2.7705e-05
6:33020387 C G 0.038639 8.1863e-06
6:33021192 T A 1.560420 -2.2376e-05
6:33023792 C A 0.502620 5.4501e-05
6:33023880 C T 0.898077 1.3900e-05
6:33024606 G C 0.360317 -2.9280e-06
6:33024654 C A 0.478127 -2.5503e-06
6:33025493 A G 0.050232 -2.1287e-05
6:33025953 G A 0.589125 -1.9922e-05
6:33026110 C A 0.499648 -2.7078e-07
6:33032975 C T 0.306701 -2.8806e-06
6:33034815 A G 0.218785 3.6905e-07
6:33037611 T C 0.062210 -6.5113e-06
6:33037640 T C 0.062390 -7.0665e-06
6:33037675 A C 0.355890 -1.3706e-05
6:33040138 A G 0.073314 -1.0932e-05
6:33041064 A C 0.235060 1.2717e-05
6:33041176 T C 0.359990 -1.8167e-05
6:33041734 C T 0.228856 -4.7486e-06
6:33042291 G A 0.063322 -2.9600e-05
6:33042551 T C 0.061489 -2.4556e-05
6:33042880 G A 0.287061 -1.2708e-05
6:33044257 C T 0.348492 -2.6602e-05
6:33045500 C T 0.183893 -7.8231e-06
6:33045558 A G 0.520482 2.6414e-07
6:33046082 T C 0.463909 -2.2574e-06
6:33046662 C T 0.467051 3.6381e-07
6:33047031 C T 0.591246 -1.0015e-05
6:33047612 C G 0.329616 3.0580e-06
6:33048467 T G 0.434763 -4.8229e-06
6:33048641 G A 0.068092 8.6602e-06
6:33049211 T C 0.628413 -2.8387e-06
6:33049384 G A 0.042787 -2.2321e-05
6:33049694 T C 0.033220 2.2437e-05
6:33049726 T G 0.203221 -1.0952e-05
6:33050279 G A 0.604152 -4.1461e-06
6:33056384 A G 0.120915 5.0456e-06
6:33056566 C T 0.493817 4.9726e-08
6:33057013 C A 0.410644 1.1225e-05
6:33058874 T C 0.462889 1.0437e-05
6:33058952 A G 0.069373 2.2100e-06
6:33059089 A G 0.029014 -1.9213e-05
6:33059796 G A 0.342250 8.6452e-06
6:33060840 G C 0.083024 -1.8134e-05
6:33060870 T G 0.215151 -4.9170e-06
6:33061098 C T 0.324761 -4.9733e-06
6:33064085 T G 0.039166 1.0732e-05
6:33064605 T G 0.535292 8.4355e-06
6:33070749 A C 0.520700 3.8707e-06
6:33072415 G C 0.043018 -2.3444e-05
6:33073322 G A 0.615572 1.4415e-06
6:33073346 A G 0.021157 -3.7638e-06
6:33073531 A G 0.037180 -6.0353e-07
6:33074288 T C 0.561219 5.6719e-06
6:33074389 C G 0.481456 1.4239e-05
6:33074712 C G 0.250754 1.4903e-05
6:33074908 G A 0.524674 2.5670e-06
6:33074963 G A 1.149381 -3.8706e-06
6:33075443 T C 0.461342 9.6703e-06
6:33075635 G A 0.466462 7.8253e-06
6:33075666 T C 0.541704 1.3029e-06
6:33076539 T C 0.055434 -9.0361e-06
6:33077227 C G 0.055159 -8.6750e-06
6:33077271 A G 1.077203 -3.0604e-06
6:33077607 T C 0.123611 6.0448e-07
6:33079166 T C 0.069683 3.9362e-06
6:33079385 T G 0.044096 -2.5675e-05
6:33079766 G A 0.059222 -8.5477e-06
6:33079812 G A 0.072950 -1.4366e-05
6:33080360 G T 0.054611 -6.4660e-06
6:33080799 G T 0.054924 -9.7113e-06
6:33081632 G A 0.260906 1.2395e-05
6:33081798 T C 0.144863 9.6251e-06
6:33081898 A C 0.054598 -3.4238e-05
6:33082040 C A 0.328277 7.8655e-06
6:33082308 A G 0.325914 2.1755e-05
6:33083121 C T 0.574257 2.3095e-06
6:33084671 C A 0.691456 7.1893e-06
6:33085462 A G 0.387855 1.0320e-05
6:33085947 C G 0.190900 -9.1318e-06
6:33086448 A G 0.621460 1.0430e-05
6:33087358 A T 0.814261 2.5587e-05
6:33089196 A G 0.431060 1.8998e-05
6:33094258 T C 0.885705 2.0627e-05
6:33094869 T C 1.327243 1.6401e-06
6:33095026 A G 0.454631 2.9314e-06
6:33095162 G A 0.521322 -2.1563e-07
6:33095516 A G 0.770774 9.5289e-06
6:33097231 T C 0.952433 2.0936e-05
6:33097614 A C 0.635896 6.9829e-06
6:33098276 C A 0.316629 1.0276e-05
6:33098344 A G 0.304029 4.1992e-06
6:33098389 C G 0.631905 1.9977e-05
6:33098569 T C 0.566166 2.4651e-05
6:33098859 G A 0.434861 -2.0641e-05
6:33098896 G C 1.332662 -5.4255e-06
6:33098966 A C 0.924398 -5.3794e-06
6:33098988 G C 1.144588 -1.3886e-06
6:33099129 A G 0.248680 1.6491e-05
6:33099210 G A 0.757188 -8.7318e-06
6:33101346 A C 0.741715 -9.0858e-06
6:33103321 A C 0.426355 -1.9874e-05
6:33110167 G A 0.359861 -1.6975e-05
6:33110834 A G 0.808485 -1.4042e-06
6:33111148 T C 0.146247 -1.0604e-05
6:33114171 C T 1.114530 1.0002e-05
6:33115024 C T 0.811170 7.9124e-06
6:33117094 A C 1.431074 1.6515e-06
6:33117818 T C 0.351909 -1.2143e-05
6:33118912 G A 1.664828 -1.0611e-05
6:33121678 T C 1.318220 -8.3788e-06
6:33122171 G A 0.798503 1.0722e-06
6:33124494 T C 0.446288 1.2163e-05
6:33124658 T G 0.317601 9.3454e-06
6:33125462 T C 1.074935 -3.7012e-06
6:33125742 G A 0.104375 -1.5677e-05
6:33125770 G A 0.646796 3.6823e-06
6:33125858 C A 0.263629 1.2216e-05
6:33127987 A C 1.054652 -1.6103e-05
6:33129746 A G 0.345065 -1.4027e-05
6:33130430 A G 0.447498 5.2649e-06
6:33131501 A G 0.033063 -5.8442e-06
6:33133040 A G 0.168662 2.0625e-05
6:33134392 A C 1.314035 -1.0020e-05
6:33135962 G C 0.880758 -2.1825e-05
6:33136145 A G 1.471912 -7.2741e-07
6:33136310 T G 0.056621 -1.0343e-05
6:33136575 T C 1.275712 -7.0984e-06
6:33138021 A G 0.147726 -1.9593e-05
6:33138677 A G 0.531314 1.4342e-05
6:33138955 A G 1.356692 9.8956e-08
6:33139328 T C 0.915528 2.4142e-05
6:33142539 A G 1.077730 -8.2111e-06
6:33143136 A G 0.334900 3.5211e-06
6:33143756 G A 0.485967 -9.6487e-06
6:33143948 G C 0.791349 -2.9146e-05
6:33147727 A G 0.043338 -7.7057e-07
6:33153528 T C 0.625455 2.1530e-05
6:33154656 A G 0.278656 9.7124e-06
6:33158018 T G 1.354431 2.9189e-06
6:33159664 C T 0.056706 -2.0470e-05
6:33160425 T G 0.429336 -4.3463e-06
6:33163451 A G 1.414955 -5.5643e-06
6:33169392 C G 0.056240 -1.9840e-05
6:33169895 G C 0.202575 1.4189e-05
6:33172932 A G 1.426185 1.5732e-06
6:33174783 G A 0.542377 -2.0659e-05
6:33175575 T C 0.486226 -1.0172e-05
6:33175824 G A 0.147654 -1.7909e-05
6:33179376 G T 0.056899 -2.1223e-05
6:33179689 T C 0.467846 1.9707e-05
6:33179848 G A 0.044174 5.0679e-08
6:33182895 C A 0.107309 2.2981e-05
6:33183730 C T 1.376581 7.3239e-06
6:33185578 T C 0.236614 -1.0276e-05
6:33185637 A G 0.034029 -2.4439e-05
6:33185918 A C 1.427613 3.6494e-06
6:33194717 T C 0.278163 6.1040e-06
6:33196005 A G 1.441559 -5.4339e-06
6:33196122 T C 0.056726 3.9874e-06
6:33198592 C T 0.070159 -2.7024e-05
6:33198771 G A 1.741627 -2.1974e-05
6:33198969 T C 0.129343 -4.7733e-06
6:33202264 A G 0.039152 -2.3205e-05
6:33202640 T C 1.034444 -1.2058e-05
6:33203338 G A 1.014959 -9.4190e-06
6:33204274 A G 0.231929 -6.8081e-05
6:33209310 G A 1.023931 -8.6365e-06
6:33216428 T G 0.054900 -2.9693e-05
6:33227518 T C 0.025774 4.9661e-06
6:33232025 T C 0.332431 4.6423e-05
6:33235755 A G 0.706799 -5.7645e-05
6:33239479 A G 0.027811 2.7037e-06
6:33239869 T C 0.149755 6.2444e-09
6:33241076 A C 0.705453 -5.6286e-05
6:33241135 C T 1.037167 -1.0768e-05
6:33242825 A C 0.302958 4.2793e-05
6:33245868 A T 0.030068 -7.8082e-06
6:33250476 A C 1.015986 1.6454e-05
6:33252336 A G 0.294272 2.6276e-05
6:33252561 G A 0.022803 3.8600e-06
6:33252661 T C 0.022480 3.4931e-06
6:33255369 T C 0.283855 2.2728e-05
6:33256397 A G 0.318043 5.8035e-05
6:33256471 C T 1.739261 -3.1226e-05
6:33256984 T C 1.036337 1.4573e-05
6:33258443 A G 1.015942 1.7549e-05
6:33260215 T C 0.023826 4.8466e-05
6:33260353 G A 0.034576 -2.4490e-05
6:33261871 G A 0.676310 -1.5422e-05
6:33267103 T C 0.393145 5.4937e-05
6:33269881 G T 0.089347 3.5052e-06
6:33272677 T C 0.136221 3.3192e-06
6:33272855 C G 1.038904 1.0915e-05
6:33276770 T A 0.380396 2.8838e-05
6:33282181 G A 0.996627 1.1221e-05
6:33282338 A G 0.380427 6.5696e-05
6:33283766 C T 1.046319 4.5820e-06
6:33287183 C T 0.021715 3.8947e-06
6:33288271 G A 0.592351 -3.0514e-05
6:33290402 A G 0.984031 1.1191e-05
6:33290547 A T 1.006225 1.3069e-05
6:33290825 G A 1.026175 1.0143e-05
6:33302666 A T 0.021242 3.2703e-06
6:33306794 G T 1.023309 9.8291e-06
6:33308221 G A 1.005137 1.1892e-05
6:33311242 G A 1.004420 1.2200e-05
6:33312308 G A 0.643165 -2.3341e-05
6:33312526 G A 0.023282 1.1831e-06
6:33314093 C T 1.745513 -3.4317e-05
6:33320613 A G 0.604111 -3.2807e-05
6:33326250 G A 0.855300 -1.4591e-06
6:33328518 A G 0.590624 -3.1196e-05
6:33330981 G A 0.723839 -1.6685e-05
6:33331061 C T 0.070710 2.2505e-05
6:33333916 T G 0.724057 -1.4894e-05
6:33336930 T C 0.708686 -1.0397e-05
6:33349885 A G 0.736170 -1.8081e-05
6:33360574 G T 0.720582 -8.7110e-06
6:33365640 C T 1.748515 -2.0929e-05
6:33371778 A C 0.038109 -1.7867e-05
6:33373532 C G 0.709798 -3.7360e-06
6:33373649 C T 1.742732 -2.5749e-05
6:33373953 A C 0.103990 1.3131e-05
6:33377484 C G 0.720613 -7.7365e-06
6:33382288 A G 1.787226 -3.3641e-05
6:33383974 C G 0.268256 1.5953e-05
6:33384473 T C 0.052775 1.4968e-05
6:33385887 G A 0.034291 -4.3701e-06
6:33385953 G A 0.304512 1.7200e-05
6:33386728 C G 0.042600 -2.4984e-05
6:33389381 T G 0.796541 -2.0145e-05
6:33389603 T C 0.285969 1.2259e-05
6:33395199 A G 0.977157 1.1709e-06
6:33400289 A C 0.091839 -3.3567e-05
6:33403422 T C 0.823702 -1.6571e-05
6:33404064 A G 0.551227 -1.0270e-05
6:33411673 C T 0.033114 1.5104e-05
6:33411917 T A 0.044011 1.4886e-06
6:33421577 C T 0.822193 -1.8847e-05
6:33426699 A G 0.705086 -8.1517e-06
6:33426849 C T 1.833599 -2.5146e-05
6:33427350 C T 1.803038 -2.6644e-05
6:33431319 C G 0.724873 -5.4215e-06
6:33457926 C T 0.167414 2.7645e-05
6:33458734 T C 0.153856 5.2891e-06
6:33464353 G A 1.131838 -3.6737e-05
6:33468761 A G 0.076884 -1.2661e-05
6:33474485 C A 1.769880 -3.0430e-05
6:33476985 A G 0.194789 1.1413e-05
6:33477140 A G 1.767904 -2.8038e-05
6:33478496 G A 1.235305 -2.7671e-05
6:33480435 G A 0.242428 6.1220e-06
6:33496632 T C 0.147780 1.3520e-06
6:33512731 A G 0.041413 -1.3983e-05
6:33515520 A G 1.611937 2.0729e-06
6:33517117 T G 0.545342 1.4334e-05
6:33527792 G A 0.150316 4.0026e-06
6:33537802 A C 0.548371 1.6071e-05
6:33540209 G A 1.375089 1.2256e-05
6:33543409 C A 0.733315 1.4662e-05
6:33552202 G A 0.775309 2.1869e-05
6:33554147 C T 1.184814 -4.1653e-06
6:33555348 A G 0.369826 -9.1587e-06
6:33557741 C T 0.402736 2.0787e-05
6:33560896 G A 0.433413 1.5906e-05
6:33561164 T C 1.423152 -2.1964e-06
6:33563345 T C 0.022677 9.7657e-06
6:33569883 T G 0.407914 -1.1074e-05
6:33574635 G A 0.872677 1.1719e-05
6:33586179 A C 0.498550 1.9752e-05
6:33587065 G A 0.198383 1.2771e-05
6:33587443 A G 1.766293 1.2519e-06
6:33602123 C T 0.072171 4.9558e-06
6:33602897 G A 0.040900 -3.8844e-06
6:33609592 T C 0.048872 2.6351e-05
6:33617464 T C 1.263513 2.2229e-05
6:33618162 T A 0.923504 1.6408e-05
6:33619555 A G 0.027263 -1.2770e-05
6:33624733 G A 0.554270 -2.1238e-05
6:33626717 C T 0.609626 -3.5509e-06
6:33628307 C T 0.070186 8.6670e-06
6:33632750 T C 0.044391 5.6501e-06
6:33634126 A G 0.020232 1.3336e-05
6:33635309 G C 0.348883 -3.2856e-06
6:33638180 T C 0.640346 -4.4294e-06
6:33646861 T C 0.256534 -2.4334e-06
6:33647095 G A 0.096059 -3.3862e-05
6:33648228 T C 1.768251 3.7697e-07
6:33650621 A G 0.487535 6.8690e-06
6:33651129 T C 0.328525 -1.4422e-05
6:33653486 A G 0.194392 2.8620e-05
6:33659472 G C 0.900763 -1.1056e-05
6:33670969 A G 0.044436 1.9957e-06
6:33678428 G A 0.031649 -5.4445e-06
6:33690796 T C 0.866074 -3.2738e-06
6:33693965 C T 1.979696 -1.2378e-05
6:33703089 T C 0.302258 2.7349e-05
6:33706252 G A 0.051592 -4.8506e-06
6:33706479 T C 0.139709 -1.4096e-05
6:33708697 G T 0.099985 1.2059e-06
6:33714156 A G 0.193633 -4.8165e-06
6:33719991 G A 0.023704 -1.0256e-05
6:33720059 A G 0.036681 -2.1885e-06
6:33730336 G A 0.039666 7.2868e-06
6:33735471 C G 1.107713 -7.3858e-06
6:33736082 A G 0.110654 1.1453e-07
6:33745071 T C 0.757219 5.3777e-06
6:33752013 G A 1.099237 -8.9598e-06
6:33752386 A G 0.066460 9.2729e-06
6:33760758 A G 0.042916 -2.2079e-05
6:33761049 G A 0.074296 1.6011e-05
6:33762242 A G 0.342049 -1.9181e-05
6:33767952 A G 0.021157 -1.5348e-06
6:33768897 G A 1.153009 -2.1464e-05
6:33772335 G A 0.627318 -5.5654e-06
6:33774394 A C 0.461669 -6.9943e-06
6:33775391 T C 1.354326 -3.2841e-05
6:33791515 T C 0.605576 7.1572e-06
6:33791998 A G 1.614018 -2.8808e-05
6:33792973 G C 1.064175 -2.5442e-05
6:33795671 G A 0.570623 9.9827e-06
6:33798210 T C 0.053989 -1.3332e-06
6:33799632 C G 0.144778 5.7913e-06
6:33802200 A G 0.031748 1.2460e-05
6:33802636 G A 0.878599 7.3303e-06
6:33804669 G C 0.045745 6.2026e-06
6:33805323 A G 0.100880 1.3803e-05
6:33807091 C T 0.773215 -3.2392e-06
6:33810257 A C 0.571282 1.3564e-06
6:33817929 C T 0.829434 8.8868e-06
6:33818837 T G 0.088083 -6.8480e-06
6:33819582 G A 0.778015 3.4020e-06
6:33825358 A G 1.440753 5.3548e-06
6:33827364 A G 0.441698 -9.3772e-07
6:33828825 C T 0.183757 -2.6426e-06
6:33829425 T C 0.029068 -1.2863e-05
6:33830328 C T 0.044215 -6.9804e-07
6:33834626 A G 0.495103 -9.5330e-06
6:33839359 C T 0.969126 -1.2292e-05
6:33841952 G A 0.098591 -1.7638e-05
6:33842004 G A 0.068843 -2.9540e-05
6:33842091 G A 0.373107 1.9461e-05
6:33842255 C T 0.111664 -1.3114e-05
6:33842632 C A 0.808842 -7.5367e-07
6:33844186 G A 0.882033 1.3199e-05
6:33846235 A C 0.133528 1.6229e-05
6:33848109 G T 0.340819 8.3763e-06
6:33848314 A G 0.132552 -1.0161e-05
6:33851173 A G 0.163042 -1.4817e-06
6:33851967 T C 0.066021 4.0908e-06
6:33853054 T G 0.202527 -1.5345e-05
6:33854733 G A 0.076768 5.0613e-06
6:33857482 A C 0.407244 2.5871e-05
6:33858199 G A 0.517436 1.8032e-05
6:33859513 A G 0.112062 -7.6625e-06
6:33861168 A G 0.032183 5.3322e-07
6:33862633 A G 0.516328 1.2559e-05
6:33864137 C G 0.278435 1.8081e-05
6:33864237 C A 1.545369 2.4433e-05
6:33864998 A G 1.598433 -3.1314e-05
6:33866059 A G 0.971040 5.6000e-06
6:33869999 G A 0.624007 5.0450e-05
6:33872838 A G 0.042678 -8.8480e-06
6:33874138 G A 0.149388 1.0430e-05
6:33875999 T C 0.143840 2.0532e-05
6:33876434 G A 0.058338 9.1417e-06
6:33877134 C T 0.040189 -3.3589e-06
6:33878775 C A 0.418651 1.1442e-05
6:33880480 C T 0.074483 2.4125e-05
6:33887059 A G 1.090513 -2.6350e-05
6:33887984 C T 0.051361 -2.4986e-06
6:33890345 T C 0.521767 -8.1614e-06
6:33892137 T C 0.064410 2.4411e-05
6:33895345 G A 1.765358 -2.7849e-05
6:33896297 A G 0.453026 -8.4769e-05
6:33898677 G A 0.060374 -6.6638e-06
6:33902122 G A 0.739223 -1.3988e-05
6:33902647 T G 0.073460 -1.7493e-05
6:33902823 C T 0.944705 -2.6617e-05
6:33903076 G A 0.488510 -1.0925e-05
6:33903390 A G 0.339540 1.4764e-05
6:33903529 A G 0.390442 4.5876e-05
6:33904029 C T 0.633652 -6.5730e-05
6:33909785 C T 1.849996 -1.8618e-05
6:33917462 T C 0.808257 -1.1977e-04
6:33919540 C T 0.024390 3.9075e-05
6:33923324 G A 0.073555 1.0947e-06
6:33925115 A G 1.011260 2.6802e-05
6:33926102 T G 0.794229 -6.1531e-05
6:33931848 A G 0.038302 7.0574e-06
6:33935460 C G 0.211605 -1.5967e-05
6:33943782 A G 0.020997 -5.5373e-07
6:33945896 G A 0.521812 2.8378e-04
6:33948624 T C 0.721300 -2.2156e-05
6:33948811 G A 0.063985 2.1819e-05
6:33949921 T C 1.049246 2.9082e-05
6:33950034 A G 0.374620 1.0526e-06
6:33951420 A C 0.181517 2.5511e-05
6:33952626 C T 1.502402 3.1595e-05
6:33955175 C T 0.710729 -2.1562e-05
6:33956165 G A 1.483353 -3.9653e-05
6:33957134 A G 0.025794 5.4996e-06
6:33957885 A G 0.058793 -3.2073e-06
6:33958000 C G 0.126630 1.0651e-05
6:33961441 C T 1.190363 -1.0140e-05
6:33962404 T G 0.404055 3.6197e-05
6:33963501 G A 1.329596 2.8393e-06
6:33963554 G A 0.282960 2.4794e-05
6:33963845 C G 0.220455 -2.2006e-05
6:33965321 A G 0.053948 1.1042e-05
6:33967454 A G 0.092584 9.2920e-06
6:33968128 C T 0.087726 1.6045e-05
6:33970799 G T 0.427307 5.0148e-05
6:33972548 T C 0.049032 -3.8425e-06
6:33973867 T C 0.048029 -1.0893e-06
6:33975366 A G 0.293221 2.2602e-05
6:33976438 T C 0.030558 -7.5995e-06
6:33979620 T C 0.047101 1.9936e-05
6:33982650 C T 0.754210 -3.5090e-05
6:33982953 C T 0.102100 7.4968e-06
6:33988441 C T 0.089902 3.7518e-06
6:33991692 A G 0.027579 2.4777e-05
6:33995213 C T 1.935220 1.0783e-05
6:33997532 G A 0.310247 3.9718e-05
6:33997565 A G 0.040162 8.5231e-06
6:33997613 C T 0.048407 -4.1564e-06
6:33998970 A G 0.164878 -9.6070e-06
6:33999327 T C 0.033475 5.4335e-06
6:33999776 C A 0.045870 5.7109e-06
6:34000203 A G 0.052180 1.8931e-05
6:34006456 T C 0.373505 5.3258e-05
6:34007288 A G 0.034308 1.1887e-06
6:34015650 T C 0.037167 -3.8282e-06
6:34016786 T C 1.330521 5.4167e-05
6:34022740 G T 0.417740 5.1973e-05
6:34032613 T C 0.798061 -9.2605e-06
6:34033224 G A 0.194759 -2.2489e-05
6:34034648 T C 0.648642 -5.4693e-06
6:34036046 G A 1.851441 1.2238e-05
6:34037583 A G 0.166109 1.1334e-05
6:34037751 T C 0.071138 3.1269e-05
6:34041952 C T 0.039523 8.3792e-06
6:34044268 G A 0.042365 4.4130e-06
6:34044361 T C 0.041192 -5.3683e-06
6:34046131 T C 0.114849 1.7792e-05
6:34047811 A G 0.227887 1.4761e-05
6:34048416 A G 0.516827 -4.6077e-06
6:34059561 A G 0.049097 -9.6587e-06
6:34060867 C T 0.916191 -4.3743e-05
6:34062124 G A 0.059432 1.3176e-05
6:34064235 A G 0.050926 4.1632e-06
6:34065982 G A 0.552951 -5.1180e-06
6:34067198 A G 1.714255 -6.1887e-05
6:34068923 A G 0.062431 -8.1700e-08
6:34070135 C T 0.065358 -1.0540e-05
6:34073535 A G 0.071665 -3.9477e-06
6:34074463 G A 1.143170 -1.2272e-05
6:34075379 A G 0.106459 -3.2404e-06
6:34076358 G T 0.024547 -7.2949e-06
6:34084138 G A 0.046741 6.2401e-06
6:34092075 A G 1.098007 -2.3913e-06
6:34094343 G A 0.039781 -3.8238e-06
6:34095696 A G 0.039190 1.4504e-07
6:34099283 G A 0.029524 1.3935e-05
6:34100968 A G 0.075993 -1.4306e-05
6:34103739 A G 0.797435 -6.1602e-07
6:34109437 T G 0.024717 -7.8509e-06
6:34109667 C A 0.033186 -1.7001e-05
6:34110257 T C 1.043953 1.8644e-06
6:34116469 A C 0.040522 -1.3775e-05
6:34119059 T C 1.946878 2.3630e-05
6:34120005 T G 0.027280 -1.0013e-05
6:34129850 C T 1.030785 -9.9141e-06
6:34141500 T C 0.051008 1.7191e-05
6:34144189 G C 0.082888 -8.7502e-06
6:34147549 G A 0.905448 -2.2192e-05
6:34149938 C T 0.111443 -1.4517e-05
6:34153441 A G 0.036545 -4.7864e-06
6:34157315 T G 0.060867 -7.6777e-06
6:34163292 A G 0.027185 4.2281e-06
6:34165721 G A 0.349662 -1.5085e-05
6:34189612 G A 1.939123 -1.0071e-05
6:34191974 T C 0.046860 -9.2474e-06
6:34195616 A G 0.052973 3.6465e-05
6:34199092 T C 1.822172 1.7991e-06
6:34207990 T C 0.095518 -1.5668e-05
6:34214322 G C 1.820085 1.9030e-06
6:34215228 A G 0.519003 1.2523e-05
6:34238514 A G 1.624010 1.5632e-05
6:34249759 T C 0.071182 -2.1480e-05
6:34263743 G A 1.053418 -1.6317e-05
6:34268107 T G 0.073980 -1.4057e-05
6:34281280 T C 0.059184 3.7165e-06
6:34287912 C T 0.054224 1.1441e-05
6:34292986 C T 0.216623 -1.9163e-06
6:34293436 T C 0.087059 5.4858e-05
6:34302869 G A 0.370992 -9.1289e-07
6:34320971 C T 0.052741 1.1016e-05
6:34322841 C T 0.313226 6.8332e-06
6:34334555 T G 0.039938 -7.7844e-06
6:34341199 T C 1.946432 -4.6038e-06
6:34352480 G A 0.069727 5.5150e-06
6:34354073 T C 0.090143 -9.6227e-06
6:34370604 G T 0.170705 -1.0447e-05
6:34381136 A G 0.123026 -2.4786e-05
6:34382735 T C 0.023520 -1.5665e-05
6:34386219 A G 0.069724 6.0922e-06
6:34398879 T C 1.626631 -3.5092e-06
6:34401378 G A 0.059745 5.0237e-06
6:34413208 A G 1.691079 -7.8213e-07
6:34415439 G C 0.465755 -6.1409e-06
6:34422930 G C 0.248184 -9.1831e-06
6:34427026 A T 0.103708 -6.4907e-06
6:34430571 T C 0.081178 1.1764e-05
6:34431846 T C 0.092924 -1.9333e-05
6:34435031 G A 0.933615 7.5630e-06
6:34435132 A C 0.996787 -8.1343e-06
6:34436781 T C 0.020933 1.4437e-06
6:34438564 G A 0.393577 -7.6631e-07
6:34439749 A G 0.594639 -2.0420e-06
6:34441731 T C 0.118895 -3.8897e-05
6:34443922 T C 0.906253 2.3376e-06
6:34444100 T C 0.647523 -2.1843e-05
6:34453386 A C 0.813336 -1.0775e-05
6:34453626 G A 0.176420 1.6190e-05
6:34453835 C T 0.049971 -2.6197e-06
6:34454214 C G 0.111589 8.8233e-06
6:34455330 A G 0.235628 -4.3821e-05
6:34455509 C T 0.199910 2.6512e-05
6:34472007 A C 0.860604 -2.3036e-06
6:34474939 T C 0.857881 -1.0577e-06
6:34477945 A G 0.092217 1.6918e-05
6:34480473 A C 0.174989 2.7371e-05
6:34483015 C T 1.002835 -3.8875e-07
6:34484134 T C 0.097255 -3.9542e-06
6:34485120 G A 1.962752 1.4915e-05
6:34490146 A G 0.429768 2.1914e-05
6:34491013 G A 0.072001 -2.6470e-05
6:34492306 A C 0.024591 3.6521e-06
6:34498923 T C 0.179415 2.3045e-05
6:34499387 C T 0.021194 6.4987e-06
6:34503644 G T 0.193973 1.8641e-05
6:34506848 T C 0.147620 -9.6675e-06
6:34514207 T C 0.109896 5.5261e-06
6:34526355 G A 0.393842 1.8018e-05
6:34531623 T G 0.134664 1.3599e-05
6:34535289 C T 0.042770 -1.7289e-06
6:34544384 A G 0.400081 -1.2216e-06
6:34546560 T C 0.204802 3.2148e-05
6:34549498 A G 0.117369 -8.3432e-06
6:34552797 A G 0.294329 4.5213e-05
6:34553209 T C 0.022418 3.1445e-06
6:34559969 C G 0.030704 -1.7127e-05
6:34573940 G A 0.210361 1.1177e-05
6:34592450 C A 0.024877 -1.6956e-05
6:34594440 A G 0.428969 2.5870e-05
6:34607958 T G 0.071794 -4.8904e-06
6:34616322 C G 0.231103 7.6629e-05
6:34641224 A C 0.214335 1.3528e-05
6:34650865 G T 0.048352 6.0279e-06
6:34653887 C T 0.050525 1.5533e-05
6:34657369 A G 0.058055 2.3825e-06
6:34671542 G A 0.037255 -2.4813e-05
6:34677103 A G 1.557703 -2.6775e-05
6:34683635 A G 1.720388 -4.8001e-05
6:34699341 G A 0.214100 1.1506e-05
6:34730395 T C 0.032071 -1.2200e-05
6:34734915 A G 0.032305 -1.4067e-05
6:34761675 G A 0.212452 1.7748e-05
6:34775096 T C 0.131498 5.6647e-05
6:34787537 T G 0.068075 2.0770e-05
6:34796454 G A 0.051433 1.2380e-05
6:34820988 T G 0.035178 -1.1885e-05
6:34824107 C A 0.118045 6.2104e-07
6:34824636 G A 0.672869 4.0802e-05
6:34825662 C T 0.280387 3.5315e-05
6:34826594 T C 0.024006 -1.4998e-06
6:34826921 C G 0.092261 -7.3730e-06
6:34827085 T A 0.325921 2.2993e-05
6:34831856 C T 0.209789 1.7652e-05
6:34831866 A G 0.652542 3.6593e-05
6:34833044 T C 0.025941 -1.6142e-05
6:34833680 G A 0.080294 -1.8317e-06
6:34839063 C T 0.030728 -1.7752e-05
6:34839644 A G 0.032213 -1.1389e-05
6:34840325 A G 0.068921 1.3266e-05
6:34845449 G T 0.514182 -1.8390e-05
6:34850826 C G 0.103912 1.8847e-05
6:34851134 C T 0.288026 -3.2317e-05
6:34853253 G A 0.046595 -2.8743e-05
6:34856183 A G 0.046204 -1.3293e-05
6:34880876 G A 0.043844 -2.4843e-06
6:34883735 C T 0.039401 -1.3604e-06
6:34889423 C T 0.068068 2.6344e-05
6:34898455 T C 0.448773 -2.5559e-06
6:34904016 A G 0.030326 -1.5690e-05
6:34923864 A G 0.221767 -2.5785e-05
6:34931879 C G 0.028096 1.6070e-05
6:34940258 C T 0.049416 1.1663e-05
6:34947254 G A 0.057012 2.0775e-05
6:34951024 A G 0.059045 3.2332e-05
6:34961360 A G 0.062951 -5.4784e-06
6:34974928 A G 1.823274 2.0488e-05
6:34975415 C T 1.622219 3.3000e-05
6:34976908 G A 0.034008 -3.3669e-06
6:34977247 C A 0.035188 -1.5008e-05
6:34979247 T C 0.239735 5.9409e-05
6:34979317 T C 1.958930 -4.7634e-06
6:34985800 G A 0.058314 -1.0211e-05
6:34985985 A G 0.198682 4.8643e-06
6:35001136 A G 0.170593 -1.9668e-05
6:35002517 G A 1.960831 3.4385e-06
6:35009153 C T 0.242210 -3.3979e-05
6:35023714 G A 0.762733 -5.7328e-05
6:35025548 G T 0.175890 1.8315e-06
6:35028677 G T 0.056593 -4.5442e-06
6:35034758 G T 0.039203 -2.0150e-05
6:35034800 C G 0.442249 -6.4707e-06
6:35043059 A G 1.681304 -4.6243e-05
6:35054056 A C 0.032530 -1.6573e-05
6:35054185 A G 0.357869 3.0504e-05
6:35057331 A G 0.242057 6.1520e-05
6:35062058 C T 0.910693 1.2190e-05
6:35090097 C T 0.319621 4.9577e-05
6:35110705 G A 0.318924 5.1230e-05
6:35115292 C T 1.351994 6.9846e-06
6:35117235 A G 1.457079 -1.1461e-05
6:35139729 G A 0.325424 -6.9342e-07
6:35162141 T C 0.191203 7.8570e-05
6:35163020 T G 0.528519 -1.1651e-05
6:35163974 A C 0.063091 2.3167e-05
6:35177387 G A 0.056488 8.4967e-06
6:35183149 G T 1.630225 3.7007e-06
6:35205541 C T 1.689134 -2.1134e-06
6:35206553 A C 0.922290 -1.6203e-05
6:35237153 T C 0.064192 -5.9628e-06
6:35253974 T C 0.041583 -1.9615e-05
6:35259214 T C 0.024108 5.3196e-06
6:35259397 T C 0.044762 1.6207e-05
6:35270213 A G 0.070356 -5.2602e-06
6:35278796 C A 1.636399 6.4826e-06
6:35285720 C A 1.755216 -1.3462e-05
6:35310847 T C 0.050773 -1.9335e-05
6:35311988 A G 0.034036 -1.1935e-05
6:35312254 A G 0.027284 -1.3148e-05
6:35320447 T C 0.034209 -1.2206e-05
6:35322975 G A 0.091051 -1.8447e-05
6:35324741 C T 0.027981 1.0759e-05
6:35330898 C T 0.069397 -9.5711e-06
6:35331104 C T 0.065902 -4.9059e-06
6:35334984 A G 0.083659 -1.4884e-05
6:35345568 A G 0.084180 -7.8462e-06
6:35353523 G A 0.120140 -1.2884e-05
6:35357674 T C 0.074752 -1.9341e-06
6:35357693 G C 0.042358 -3.7640e-06
6:35362848 C T 0.127946 -3.0111e-06
6:35365346 A G 1.966882 3.2199e-06
6:35365967 C A 0.202041 6.2543e-06
6:35372524 C G 1.514488 2.1984e-05
6:35375526 A C 0.106210 -1.1183e-05
6:35376287 T C 0.037231 -1.1734e-05
6:35378040 G A 0.070431 1.1135e-05
6:35378124 A G 1.634624 1.9353e-05
6:35378778 T C 1.604862 1.2075e-05
6:35386872 T C 0.212931 6.8867e-05
6:35391787 T C 1.538872 1.8115e-05
6:35395578 A G 0.084234 4.1858e-06
6:35402785 G A 1.671156 1.6451e-05
6:35402805 A C 0.033682 -1.5693e-05
6:35407202 A G 0.046506 1.4685e-05
6:35416280 T C 0.043627 -3.4716e-06
6:35417503 A C 0.078859 1.5658e-05
6:35418954 C T 1.211829 6.0446e-06
6:35423886 T C 0.032771 -1.3658e-05
6:35431839 A G 0.101967 -1.3978e-05
6:35435593 A G 0.025679 6.1272e-06
6:35436922 T C 0.046272 -1.0547e-05
6:35437113 G C 0.149249 2.8691e-05
6:35443835 A G 0.027005 4.5612e-06
6:35444987 A G 0.032897 -1.2945e-05
6:35449326 T C 0.189550 -2.2862e-05
6:35449672 G C 0.036225 -2.1507e-06
6:35452346 T C 0.113717 -2.7188e-05
6:35457727 T C 0.173507 -1.3822e-05
6:35461800 A G 0.121343 -1.3394e-05
6:35465786 C A 0.932221 -3.7424e-05
6:35469050 T G 0.061068 7.2958e-06
6:35477025 G C 1.636698 1.2822e-05
6:35477032 G A 0.782160 -3.0894e-05
6:35487659 T C 0.209847 1.8288e-05
6:35490224 A G 0.026998 6.7861e-06
6:35502202 C T 1.685503 2.3929e-06
6:35505311 A G 0.190407 -1.3621e-05
6:35514316 A G 0.079019 -5.9243e-06
6:35522145 T C 0.498856 6.0961e-06
6:35537065 T C 0.076901 5.2404e-07
6:35539308 T C 0.037537 -3.8076e-06
6:35542476 A C 1.426406 1.6319e-05
6:35553345 G A 0.044143 -2.3240e-05
6:35565737 G A 0.057182 -9.4448e-06
6:35569281 G A 1.674705 -1.4895e-05
6:35589070 A C 0.213737 -4.4801e-05
6:35592540 C T 0.062305 -2.9216e-05
6:35607571 C T 1.389939 1.0889e-05
6:35614328 C T 0.045163 -2.0080e-05
6:35633456 G A 0.096460 3.5068e-05
6:35653437 A G 1.412980 -1.9514e-05
6:35659847 A C 0.053224 5.4323e-06
6:35669983 G A 1.403280 -1.2322e-05
6:35671651 C T 0.412915 -1.0486e-05
6:35672330 C G 0.962412 3.3100e-06
6:35675696 G A 0.964938 -1.9609e-06
6:35687785 A G 0.028773 -2.4152e-05
6:35688619 C T 0.568763 1.7207e-06
6:35692928 T C 0.379611 -2.0940e-05
6:35694245 T C 0.126807 2.0575e-05
6:35695193 A G 0.053360 -2.9740e-05
6:35695274 A G 0.073525 5.8015e-06
6:35705892 C T 1.602418 2.9580e-06
6:35718651 G A 0.475486 -1.1470e-05
6:35719327 T C 0.975457 -1.4045e-05
6:35720311 T C 0.110515 -1.2558e-05
6:35732529 A G 1.911210 3.8818e-06
6:35734606 G A 0.094913 -2.2286e-05
6:35734884 G A 1.174108 7.0456e-06
6:35745305 A G 0.030629 -3.0866e-05
6:35750299 G A 0.610822 -4.8120e-05
6:35767429 G A 0.053047 1.1211e-05
6:35772755 A G 0.076788 -3.4340e-06
6:35778989 T C 0.603927 -3.5183e-05
6:35803103 T C 0.022697 2.7828e-05
6:35812379 C T 0.126630 1.5075e-05
6:35813629 G T 0.621892 -3.2899e-05
6:35820317 T C 0.021232 1.0302e-05
6:35827593 A G 0.036721 -6.4311e-06
6:35828868 T C 0.025808 -3.9675e-06
6:35855286 G A 1.351375 1.0500e-05
6:35883361 C G 0.188959 1.2776e-05
6:35892943 T C 0.094464 2.4024e-05
6:35900398 C T 0.051953 2.8663e-05
6:35906389 G A 0.691323 -3.2741e-05
6:35911856 A G 0.023615 3.0035e-05
6:35918965 T C 0.027280 1.5375e-05
6:35929098 T C 0.052990 1.6756e-05
6:35944619 T C 0.071978 -1.6655e-05
6:35945343 T C 0.714388 1.8516e-06
6:35949003 G A 0.173398 -2.1968e-06
6:35949799 G A 0.061435 -5.6038e-07
6:35950210 C T 0.449589 4.8126e-06
6:35965810 T C 0.965023 1.0272e-05
6:35967772 C T 0.245287 7.0333e-05
6:35969768 T C 1.210068 6.4841e-05
6:35977862 C T 0.756134 9.3919e-06
6:35980121 T C 0.467017 1.9078e-05
6:35992035 G A 0.084727 -1.0024e-05
6:35993172 T C 0.033600 8.6369e-06
6:35998776 G T 0.372716 1.6340e-05
6:36026100 C T 1.949785 8.0390e-06
6:36028981 A G 0.079828 -1.7658e-05
6:36031527 A G 0.204217 7.5298e-05
6:36032668 A G 0.194551 -2.3438e-06
6:36037406 G A 0.078607 2.6184e-06
6:36046948 T C 0.175659 -1.2268e-05
6:36075910 A G 1.090932 1.3366e-05
6:36076022 G A 0.053466 -5.1722e-06
6:36094188 G T 1.289230 7.0420e-05
6:36098410 C A 1.307381 3.2989e-05
6:36099050 T C 0.027409 -1.8195e-05
6:36100732 C T 0.519591 1.8348e-05
6:36103921 A G 1.883573 2.6236e-05
6:36107172 A G 0.341434 -2.5945e-07
6:36113598 A G 0.589879 -1.7603e-05
6:36121375 T C 0.437214 1.2654e-05
6:36122027 A G 0.598008 -1.9733e-05
6:36122572 T C 0.068013 3.5850e-06
6:36126109 C T 0.058055 7.3584e-06
6:36139264 A G 0.341084 1.0692e-05
6:36141068 T C 0.175747 2.2782e-05
6:36168628 G A 0.128078 -5.2854e-06
6:36178836 C T 0.257883 -2.1933e-05
6:36179667 A G 0.093539 -3.1348e-06
6:36195966 G T 0.187140 2.0483e-05
6:36198577 C G 1.276688 3.7703e-06
6:36201273 T C 0.334529 -1.9945e-05
6:36211570 A G 0.047346 -3.4222e-07
6:36214824 G C 0.036031 -6.6061e-06
6:36215693 G A 1.597726 -1.8055e-05
6:36226636 A G 0.308949 -1.6326e-05
6:36227000 C G 0.059500 1.6787e-05
6:36230078 T G 0.089521 2.5414e-05
6:36234176 C T 0.141229 -2.7950e-05
6:36237109 T C 0.046112 -1.3366e-05
6:36242169 A G 0.069591 -8.2752e-06
6:36242290 T A 0.531379 6.1613e-06
6:36246707 A C 0.332734 1.0814e-05
6:36247150 A G 0.114584 -1.8286e-05
6:36249380 C T 0.080083 -3.0185e-05
6:36254854 T C 1.031982 1.7706e-05
6:36258162 A C 1.821302 1.1209e-05
6:36258667 G T 0.760051 3.7018e-06
6:36258935 G T 0.646313 -2.2344e-05
6:36260529 G A 0.066358 1.3719e-05
6:36261008 G A 0.219751 3.8335e-05
6:36261885 G A 1.904281 9.5245e-06
6:36264985 C T 0.040094 4.3058e-06
6:36265692 A G 0.074738 1.0549e-05
6:36268998 A G 1.429527 3.2665e-05
6:36269725 G A 0.128792 3.4403e-05
6:36270130 A C 0.860461 -8.7377e-06
6:36271259 G C 0.045802 -1.7173e-05
6:36273317 A G 0.341539 -6.7853e-06
6:36274148 A T 0.037820 -8.0593e-06
6:36276749 C T 1.293082 -2.5923e-05
6:36276810 A G 0.278469 -6.5225e-06
6:36278676 A G 0.043667 -9.6702e-06
6:36280250 C A 0.113173 -4.9409e-06
6:36282858 C T 0.284820 1.8897e-06
6:36284833 A G 0.036718 -7.8347e-07
6:36285517 A C 0.048240 2.0767e-05
6:36286861 T C 0.079882 -5.1828e-06
6:36291432 G C 0.038173 -2.5508e-05
6:36293083 A G 0.080555 -2.7903e-06
6:36294864 G A 0.251628 -7.3916e-07
6:36296537 A G 0.025631 -6.9370e-06
6:36299182 A G 0.204520 5.7490e-06
6:36299425 G A 0.142653 -8.0237e-06
6:36304505 T C 0.317897 2.6118e-06
6:36307044 C T 0.400010 -1.7119e-06
6:36307170 C T 0.430098 -1.5544e-06
6:36310896 C T 1.237821 -1.6602e-05
6:36315002 T C 0.047492 -1.0312e-05
6:36315242 C T 0.085108 -1.5028e-05
6:36321349 T G 0.108369 2.2077e-05
6:36323679 T G 0.130584 -2.3146e-06
6:36324677 T C 0.076527 -6.8902e-06
6:36325285 C A 0.336552 5.1031e-06
6:36325694 G A 0.027110 -4.6682e-06
6:36326706 A G 0.033849 -1.0624e-05
6:36334237 A G 0.022391 4.8575e-06
6:36336764 A G 0.045649 7.3447e-06
6:36340040 G C 0.776329 -3.7233e-05
6:36340153 G A 0.373090 2.0185e-05
6:36340164 A G 0.077917 -1.6523e-05
6:36340944 C G 0.135952 -6.2002e-06
6:36341294 T C 0.337307 1.2715e-05
6:36342892 C T 0.336358 4.7318e-06
6:36343158 T C 0.224742 -9.7815e-06
6:36343721 A G 0.089684 -6.7763e-06
6:36348800 T C 0.620209 -8.7866e-07
6:36349008 C T 1.741794 -2.6670e-06
6:36350424 C G 0.552526 -4.0579e-05
6:36350530 T C 0.052463 8.9616e-07
6:36359879 T C 1.093257 5.0306e-06
6:36362328 A G 0.125096 -7.9019e-06
6:36386070 C T 0.117610 -5.0509e-06
6:36395830 T C 0.132416 2.1062e-05
6:36398302 G A 0.604417 1.4186e-07
6:36410190 A G 0.378251 -1.7256e-05
6:36414680 T C 0.042566 9.4486e-06
6:36420221 G A 0.034416 -2.3712e-05
6:36439391 G A 0.534887 -6.6420e-06
6:36443643 G A 0.058698 -1.2844e-05
6:36446975 C G 0.370849 -2.0357e-05
6:36460710 T C 0.020314 1.3998e-06
6:36463627 T C 0.092275 2.4587e-05
6:36464203 T C 0.078937 9.4264e-06
6:36465380 T C 1.561246 6.5448e-06
6:36468133 G A 1.820248 -5.7274e-06
6:36501881 G A 0.058168 5.1233e-07
6:36514343 A G 0.057273 1.4189e-05
6:36515481 C A 0.163885 2.0778e-05
6:36516027 C T 0.071566 2.6388e-06
6:36522766 G A 0.032720 -1.1576e-06
6:36523873 T C 0.038323 -1.3646e-05
6:36524075 G A 0.238834 1.3727e-05
6:36524902 C T 0.185301 1.1708e-05
6:36535585 A G 0.033111 1.6189e-05
6:36551396 C T 0.507995 -1.1080e-05
6:36561376 T C 0.038999 1.1443e-05
6:36562611 C T 0.023615 1.0166e-06
6:36563323 T C 0.054234 -8.4424e-06
6:36565308 G C 1.942237 3.4963e-06
6:36572757 A G 0.034947 -2.7729e-05
6:36573550 C A 0.059313 -2.6859e-06
6:36586592 G C 0.085370 8.5270e-06
6:36589502 T C 0.601276 -3.0630e-06
6:36592227 A G 0.161247 1.3705e-05
6:36600436 A G 0.073712 7.9030e-06
6:36602679 G A 0.047485 -1.1620e-05
6:36603401 C T 0.065243 -7.5420e-06
6:36609453 T C 0.050253 -1.8989e-05
6:36612040 T C 0.465660 2.0886e-05
6:36621411 G A 0.431006 -1.4481e-05
6:36622900 A C 0.463685 1.7355e-05
6:36623379 A G 0.470223 1.5210e-05
6:36627410 T C 0.076894 -1.9915e-06
6:36629714 T C 1.326628 -2.5682e-05
6:36631009 A G 0.083251 1.0997e-06
6:36640241 T C 1.760897 -1.2902e-05
6:36642190 G A 0.273849 -3.0572e-05
6:36645588 C A 0.519772 -3.2527e-07
6:36645696 G A 0.756981 1.7864e-05
6:36651971 A C 0.127031 -2.1702e-05
6:36659932 T C 0.340700 2.8695e-05
6:36661250 T C 0.022065 -3.9227e-07
6:36666133 C T 0.237546 2.7093e-06
6:36667610 G A 0.786036 2.6732e-05
6:36669519 A G 0.134817 8.1882e-06
6:36678212 T C 0.148610 -1.3108e-06
6:36682977 C A 0.123828 4.5103e-06
6:36685559 T G 0.052293 1.0328e-05
6:36685593 A G 1.562841 1.5019e-05
6:36695661 C A 0.789208 -6.6226e-06
6:36701466 A G 0.402049 -7.3119e-08
6:36708556 G C 0.389518 -2.1240e-05
6:36709896 A G 0.092241 -1.6685e-06
6:36715053 A G 1.527612 1.7409e-05
6:36715773 T C 0.021534 -7.0754e-06
6:36719710 A G 0.122343 -2.1991e-06
6:36724734 A G 0.091391 -1.3383e-06
6:36727349 G T 1.799179 9.8561e-06
6:36727503 C T 1.500933 3.6035e-05
6:36728711 C T 0.141059 -3.2020e-05
6:36735242 A G 1.328474 5.1017e-05
6:36738521 T C 0.098299 4.1885e-06
6:36739325 G A 0.095083 1.3966e-05
6:36741654 A C 0.122730 -4.5517e-06
6:36743179 T C 1.687584 2.2199e-06
6:36745427 A G 0.663132 -2.1460e-06
6:36746581 T C 0.224660 -5.3188e-06
6:36747406 T C 0.885763 -2.3436e-05
6:36754609 A C 0.495446 4.4909e-06
6:36755668 A G 0.223300 1.8210e-05
6:36757724 G A 0.055356 1.0380e-05
6:36759344 C T 0.101495 -8.1438e-06
6:36763413 T C 0.040098 -5.2940e-06
6:36768360 A G 0.031625 -5.8078e-06
6:36771123 A G 0.334747 4.7346e-06
6:36772543 G A 0.280601 6.3119e-06
6:36772865 A G 0.041274 -1.6940e-06
6:36775321 A C 0.076717 -1.1776e-05
6:36776897 T C 0.500818 -1.0252e-05
6:36777848 A G 0.026750 1.4331e-05
6:36780343 T C 0.037687 -1.1217e-05
6:36780656 T C 0.032254 -9.5170e-06
6:36781635 T C 1.570487 -1.7156e-05
6:36788900 C T 0.433018 9.9733e-06
6:36789705 T C 0.036735 -1.0550e-05
6:36790819 T C 0.056848 -1.1240e-05
6:36792057 T C 0.465619 5.8064e-06
6:36794574 T C 0.545332 -9.5164e-08
6:36796614 G A 0.039907 1.0760e-05
6:36797956 A G 0.271078 -2.2507e-05
6:36801054 G A 0.026315 -8.3313e-06
6:36801285 C T 0.529781 1.9363e-06
6:36803067 A C 0.042379 1.6603e-05
6:36803732 T C 0.236145 8.8897e-06
6:36806492 T C 0.118219 -5.7933e-06
6:36812935 G C 0.059949 2.2694e-05
6:36837441 G A 0.131930 -1.3913e-05
6:36843777 T C 1.123635 -1.9047e-05
6:36856130 A G 0.144472 2.6702e-06
6:36859980 T C 0.047604 -4.3698e-06
6:36863467 C T 0.046775 1.7331e-06
6:36866378 G A 0.093556 8.4282e-06
6:36867191 A G 0.029674 -6.5537e-06
6:36873344 T C 0.256000 6.1012e-06
6:36879464 A G 0.819187 1.1302e-06
6:36880291 C A 0.471232 -1.1157e-05
6:36887476 T C 0.185386 -1.2539e-05
6:36893246 T C 0.031353 -9.6687e-06
6:36896828 T C 1.386240 -3.0857e-06
6:36902391 T C 0.030962 -1.2261e-05
6:36908158 T C 0.324826 -4.0501e-05
6:36908382 A G 1.311502 1.7559e-05
6:36922026 G A 0.451483 -1.2434e-06
6:36922684 C A 0.890084 7.6391e-06
6:36928186 A G 0.084003 1.9009e-06
6:36929561 G A 0.020440 5.9030e-06
6:36929848 A G 0.084346 2.7512e-06
6:36930814 C T 0.298110 -3.8935e-05
6:36933170 T C 0.320294 1.2791e-05
6:36933486 T G 0.038095 -1.6315e-05
6:36936211 T C 0.024537 1.1915e-05
6:36936640 A G 0.139026 -4.4226e-06
6:36938432 A G 0.029755 5.2040e-06
6:36943575 T C 0.090938 -5.2037e-06
6:36948528 G A 0.176291 -3.5325e-05
6:36951061 A G 0.321712 -1.5489e-06
6:36952342 G A 0.135599 -1.4581e-05
6:36963140 A G 0.492869 -1.3847e-05
6:36965349 T C 1.045670 -8.6444e-06
6:36966218 A G 0.072454 -6.5977e-06
6:36967617 A G 0.811184 -2.0546e-05
6:36969401 A G 0.210636 6.4788e-06
6:36970610 C A 0.260056 -1.7253e-05
6:36970965 T G 0.300007 1.1832e-05
6:36975026 A C 0.025876 -5.8167e-06
6:36975033 C T 0.796840 -1.6469e-05
6:36975807 T C 0.078675 -1.8858e-05
6:36976637 C G 0.482275 -1.4574e-05
6:36978463 G A 0.314290 1.3608e-05
6:36979084 T C 0.449440 -2.0331e-05
6:36979875 G A 0.209959 2.5941e-05
6:36982947 T C 0.816515 1.6046e-05
6:36983526 T C 0.049202 -1.5735e-05
6:36985516 C T 0.045061 -4.2131e-07
6:36988364 T C 0.985860 -4.3478e-06
6:36989799 C T 0.027627 -6.9799e-07
6:36990736 C T 1.104174 -1.2708e-05
6:36995535 G C 0.228601 -1.3796e-05
6:36996773 G C 0.973301 -9.7549e-06
6:36996840 G A 1.938144 3.5859e-06
6:36999956 T G 0.063930 -5.4179e-06
6:36999980 G C 0.021048 1.0137e-06
6:37001267 C T 0.855997 -2.9723e-06
6:37006575 A G 0.045014 -1.0355e-05
6:37016101 G A 0.028858 -1.7043e-05
6:37022490 G A 1.216008 -2.6650e-06
6:37024463 A G 0.056087 -1.7992e-05
6:37024681 G A 0.039173 -9.3990e-06
6:37025546 T C 0.036701 1.1640e-05
6:37025640 T C 0.041777 1.1239e-05
6:37028196 C A 0.028803 -1.2888e-05
6:37031145 C T 0.232691 -1.5582e-05
6:37039564 T C 0.999582 1.4264e-05
6:37051572 T C 0.028368 5.9379e-06
6:37052460 T C 0.109522 -4.0042e-06
6:37059741 A G 0.204578 -1.8961e-05
6:37060407 A G 0.643042 2.7707e-06
6:37061774 A G 0.999646 2.8836e-05
6:37063354 A G 0.694339 7.6100e-06
6:37064250 T C 0.022350 7.0049e-06
6:37064667 G A 0.088276 -8.6173e-07
6:37068903 T C 0.052741 2.1408e-05
6:37071497 C G 0.058987 6.9550e-06
6:37077856 T C 0.183862 1.7681e-05
6:37079062 A G 1.336831 3.3233e-05
6:37079883 C A 0.083112 -2.5714e-05
6:37085159 A G 0.463715 2.4161e-05
6:37098450 G C 0.091374 2.6416e-06
6:37101853 A G 0.340642 9.0720e-06
6:37102999 G T 0.050967 2.3139e-05
6:37106207 A G 0.960045 8.5180e-06
6:37108380 T G 1.301700 1.2963e-05
6:37113546 G A 0.624510 -1.1277e-05
6:37116078 T G 0.589305 -5.7399e-06
6:37130282 G A 0.595295 3.6819e-06
6:37137117 A C 0.097415 3.4854e-05
6:37137426 A C 1.946949 4.2174e-06
6:37138220 G C 0.594323 -7.4415e-06
6:37141962 A C 0.096113 -1.3606e-06
6:37142192 T C 0.028314 -1.1320e-05
6:37144404 G A 1.590124 2.4228e-05
6:37145466 A G 0.127004 6.6174e-06
6:37146216 G A 0.036392 5.2056e-06
6:37150715 A G 0.030048 1.7861e-05
6:37155453 T C 0.052867 3.6185e-06
6:37157618 T C 0.054642 1.2919e-05
6:37167330 A G 1.086318 1.3242e-05
6:37168367 T G 1.091673 1.3514e-05
6:37170422 A G 0.085635 -1.7047e-05
6:37173085 T C 1.556969 4.1266e-06
6:37173665 A G 1.140960 1.4522e-05
6:37174745 G A 1.300657 2.0601e-05
6:37176012 T C 0.093046 -1.4596e-05
6:37176292 A G 0.252325 -7.3114e-06
6:37178786 C T 1.202990 -3.2841e-07
6:37178865 C T 1.621481 -1.7745e-05
6:37178897 C T 0.159662 -7.2863e-06
6:37183026 T G 0.046581 1.7482e-05
6:37183730 C T 0.023503 2.2043e-05
6:37191086 T C 0.402474 -1.3583e-05
6:37191185 C T 1.684180 -7.3503e-06
6:37195810 A C 0.047662 -6.6298e-06
6:37198502 C T 0.091170 1.0615e-05
6:37199880 A G 1.589975 6.8363e-06
6:37250112 G A 1.745856 8.7611e-06
6:37252210 T C 1.314922 8.5282e-06
6:37252839 G A 0.085815 -1.0722e-05
6:37254985 G A 0.113438 2.0787e-05
6:37260132 A C 0.035096 2.7765e-06
6:37264954 G A 1.726913 1.7719e-05
6:37275498 A G 0.047642 1.8934e-05
6:37276411 T G 0.029456 6.5947e-06
6:37281935 A G 0.030884 -3.2888e-05
6:37282656 A G 1.721344 1.8980e-05
6:37290841 G A 0.402563 -2.0439e-05
6:37292044 C T 0.057433 3.7902e-05
6:37292538 A G 0.025563 7.3811e-06
6:37295630 G A 0.267127 -1.9222e-06
6:37297364 T C 0.032336 1.1892e-05
6:37300829 A G 0.139869 -2.2727e-05
6:37301265 C T 0.032492 -3.3567e-05
6:37302432 A C 1.299518 1.8886e-05
6:37312302 C A 0.205417 -1.0735e-05
6:37315512 C T 0.108828 2.8036e-05
6:37318720 A G 0.314997 -1.3086e-05
6:37321807 G C 0.167618 1.0454e-05
6:37324893 G C 1.030949 4.3780e-05
6:37329281 T C 0.032614 9.7206e-06
6:37329800 G A 0.338527 1.1689e-05
6:37331049 G C 0.074677 4.1964e-06
6:37337516 A G 0.026787 -2.3896e-05
6:37338342 A G 0.053421 -9.1334e-06
6:37344322 C G 0.115971 8.2806e-06
6:37347233 A G 0.088270 -3.0127e-05
6:37348920 T C 0.927421 8.2972e-05
6:37359222 G A 0.131427 -1.8235e-05
6:37361964 A G 0.020562 -1.3413e-05
6:37367790 T G 1.303536 -1.8083e-05
6:37374939 C T 0.808699 1.8130e-05
6:37375043 A G 0.051439 -2.6922e-06
6:37375335 G A 0.229022 -1.6522e-06
6:37403675 A G 0.026828 -3.7484e-05
6:37410503 C T 0.107472 3.8442e-05
6:37410969 G T 1.499614 4.9820e-06
6:37414355 C G 0.113136 3.0365e-05
6:37421154 G A 0.023687 2.4113e-05
6:37422437 A G 1.869562 1.8130e-05
6:37449717 C G 0.037612 1.1211e-05
6:37450914 C T 1.385094 -1.1934e-05
6:37451696 T G 1.306895 -2.0607e-05
6:37456130 A G 0.065079 -5.9262e-06
6:37457477 A G 0.238467 7.0152e-06
6:37459576 T C 0.132175 -1.6885e-05
6:37474021 C A 1.681664 -6.0682e-06
6:37474197 A G 0.248126 -4.2598e-05
6:37474875 G A 0.408546 1.5984e-06
6:37480366 G A 1.027192 -2.9409e-05
6:37486310 G A 1.296573 -2.4547e-05
6:37487044 C T 1.319345 -1.3098e-05
6:37489603 C T 0.055689 -9.0566e-06
6:37492418 A G 0.049753 -2.6879e-05
6:37492650 A C 0.954589 1.8597e-06
6:37492664 G A 0.074249 -2.1553e-05
6:37494308 A G 1.365970 -2.4074e-05
6:37494543 T C 0.314290 3.2147e-05
6:37498069 A G 0.285670 -2.0460e-05
6:37498620 A G 0.411396 -3.1589e-05
6:37499842 A G 0.230783 -1.0329e-05
6:37502110 G C 0.519942 2.2984e-05
6:37502342 T C 0.028242 4.2380e-07
6:37506045 T C 0.048760 -2.4956e-06
6:37510932 T G 1.519435 -2.0843e-05
6:37513253 T C 1.059337 -1.4435e-05
6:37515493 A G 0.947252 -5.2020e-05
6:37519202 T C 0.109838 1.7321e-05
6:37519400 A G 1.811575 -1.2022e-06
6:37523424 T G 0.074616 -6.2260e-06
6:37525238 T C 0.643729 2.7788e-05
6:37526821 C T 0.830111 -3.9251e-06
6:37527758 T C 0.053897 -6.0564e-06
6:37528469 C T 1.845087 -4.1404e-06
6:37531253 T C 0.044942 7.3766e-06
6:37531957 G A 0.236978 -5.2201e-05
6:37535292 G A 1.498084 -5.7446e-06
6:37541304 G A 1.913033 3.5525e-06
6:37545923 C T 0.808784 7.6443e-06
6:37552618 T C 0.339139 5.3215e-06
6:37553497 T C 0.495511 1.0602e-05
6:37554917 C T 0.999844 2.0672e-05
6:37557561 A G 0.305345 4.0815e-05
6:37564952 G A 1.189846 1.8323e-05
6:37569565 A G 0.042321 -3.8238e-06
6:37569680 A G 0.105966 -7.9383e-06
6:37571295 C G 0.079794 1.1229e-05
6:37572144 G T 0.895037 1.4070e-05
6:37574213 G A 0.607647 -1.4701e-05
6:37575047 C T 0.026172 -3.6223e-06
6:37576163 T G 0.465031 -1.8156e-05
6:37576182 T C 0.029616 -1.1222e-05
6:37576543 G A 0.136700 5.0627e-06
6:37579242 C G 0.023180 -1.3224e-05
6:37579375 G T 0.788239 1.1665e-04
6:37582857 T G 0.106197 -1.0238e-05
6:37583987 G A 0.471889 -1.5380e-05
6:37585054 G A 0.593538 -1.9436e-05
6:37586337 T C 0.393587 -2.7630e-05
6:37589950 C T 0.253630 -7.3370e-06
6:37590685 A G 0.068680 -2.7664e-06
6:37593165 C T 0.065392 4.3522e-05
6:37595546 C T 0.895313 8.1034e-05
6:37595917 C T 0.072749 1.0739e-05
6:37596215 G A 1.192189 4.0629e-05
6:37596799 A G 0.891862 -9.8191e-07
6:37597129 T C 0.385713 -1.7226e-05
6:37598354 A G 0.111144 1.9338e-05
6:37599962 C T 0.205060 -3.3921e-08
6:37602460 C T 1.757310 1.8699e-05
6:37603037 T C 0.086063 1.0966e-06
6:37609741 T C 1.402590 -1.0466e-05
6:37610244 A G 1.217969 8.1045e-06
6:37617569 T C 0.431002 8.4475e-06
6:37624753 G T 1.308707 8.7709e-06
6:37630020 T C 0.125069 -6.3710e-06
6:37631768 G A 0.525262 1.6740e-05
6:37633024 C T 1.500348 1.9413e-05
6:37634278 A G 0.106941 -2.9385e-05
6:37634560 T C 0.034641 -3.1911e-06
6:37635359 G A 0.232521 3.7397e-06
6:37636354 C T 0.377907 -2.1837e-05
6:37639187 G A 0.732512 3.3923e-06
6:37645437 C T 0.034947 1.5086e-05
6:37649685 C T 0.103742 -1.8910e-05
6:37649711 T C 1.531015 2.6084e-05
6:37651027 C T 0.209439 -5.2481e-06
6:37655884 C T 0.281947 2.2825e-05
6:37656673 C A 0.131624 7.1486e-07
6:37657542 C T 0.236050 1.0247e-05
6:37660867 T C 1.337762 1.1705e-05
6:37669616 T C 0.255680 1.4282e-05
6:37670589 G A 0.103752 1.0838e-05
6:37671922 G T 1.033512 1.0510e-05
6:37675251 A G 0.349689 2.4347e-05
6:37676751 T C 0.041243 7.5547e-06
6:37679264 C T 0.020501 8.3726e-06
6:37680592 C A 0.176957 -1.4420e-05
6:37682069 C A 0.209402 9.6306e-06
6:37690961 A G 0.605593 6.5631e-06
6:37691696 C G 0.045816 -1.7839e-05
6:37692408 A G 0.340353 8.6807e-06
6:37693446 A G 0.114802 -6.2989e-06
6:37693632 C A 0.744010 1.6014e-05
6:37694194 C T 0.119558 1.5726e-05
6:37696446 G T 0.282627 7.7752e-06
6:37700666 T C 0.131308 -1.0597e-05
6:37706891 A C 0.057399 -1.2432e-05
6:37708746 T C 0.217323 8.0997e-06
6:37710350 C A 0.025305 -1.0473e-05
6:37712879 C T 0.687662 -1.7661e-05
6:37716301 C T 0.405810 1.4306e-05
6:37718663 G A 0.053663 -3.9064e-06
6:37720816 G A 0.159819 3.6100e-05
6:37720957 T C 0.036327 -4.0041e-06
6:37721043 C T 0.033957 1.7311e-06
6:37722549 G T 0.467761 -2.4263e-05
6:37727349 T C 0.030996 1.1395e-05
6:37727508 T C 0.832831 2.7101e-05
6:37731102 T C 0.059307 -6.0961e-06
6:37734989 G A 0.050484 2.0846e-07
6:37740164 T C 0.119385 9.5736e-06
6:37746871 G A 0.271180 -7.8390e-06
6:37756871 A G 0.313532 2.2018e-05
6:37757583 A G 0.247371 1.9168e-05
6:37758319 A G 0.035617 4.0256e-06
6:37761961 G C 0.984578 -1.8021e-06
6:37765969 A T 0.025495 -1.5366e-05
6:37767503 G A 1.926907 5.3561e-06
6:37780482 A G 0.527972 2.9067e-05
6:37789535 T C 0.020382 -1.9159e-05
6:37790385 C A 0.289196 -2.5082e-05
6:37790830 A G 0.066324 1.6508e-06
6:37809880 A G 0.992218 1.2403e-05
6:37844693 C T 0.195969 1.1152e-05
6:37845530 G A 1.014616 1.1760e-05
6:37847217 A C 0.120204 -2.2761e-05
6:37849715 G A 0.027256 5.0558e-06
6:37861707 T C 0.828690 -7.2769e-06
6:37865065 G A 0.167057 -7.0414e-06
6:37885600 T G 0.139678 1.6283e-05
6:37887016 A G 0.060031 -5.6542e-06
6:37911753 G A 0.038751 -1.2458e-05
6:37936595 T C 0.046414 -8.3607e-06
6:37940278 A G 0.046363 1.2749e-05
6:37948259 G T 0.107275 -1.5009e-05
6:37962032 T C 0.072522 -1.6176e-06
6:37968007 A G 0.067452 6.2753e-06
6:37973712 G A 0.085421 -9.7964e-07
6:37983474 A G 0.060071 -8.9753e-06
6:37991416 T C 0.052728 4.7782e-06
6:37996436 G T 0.020195 -2.0863e-05
6:37997014 C A 0.095124 5.7367e-06
6:38000758 T C 0.108210 -6.8810e-06
6:38005065 A G 0.072158 1.6015e-05
6:38011884 G A 0.054472 -2.1111e-06
6:38014014 T C 0.073096 -5.9046e-06
6:38025540 T C 0.033257 1.3172e-05
6:38036420 G A 0.170059 -1.9246e-05
6:38040403 G T 0.020991 -1.7759e-05
6:38045272 C A 0.173585 -2.2116e-06
6:38076812 G C 0.047768 -5.7429e-06
6:38078546 T C 0.824532 -1.1752e-05
6:38081396 A G 0.034620 -7.4552e-06
6:38084897 G A 0.186538 3.8931e-05
6:38088606 C T 0.047278 -8.3864e-06
6:38099420 T C 0.052646 -1.1890e-05
6:38106345 G C 0.066759 8.1805e-07
6:38106844 C T 0.178212 -7.8023e-06
6:38111828 C T 0.100876 -1.3922e-05
6:38121762 T C 0.048832 -1.9868e-06
6:38136622 T C 0.069316 -9.9891e-06
6:38138128 A G 0.031615 6.6013e-06
6:38140063 T C 0.157657 2.0663e-05
6:38143395 A G 0.224616 -1.1270e-05
6:38144000 C G 1.271744 -7.4028e-06
6:38145965 G A 0.893776 -5.3959e-06
6:38148770 T C 1.504765 -2.0539e-05
6:38151186 C G 0.082626 1.8403e-05
6:38153311 A G 0.040890 1.9336e-05
6:38154543 C T 0.039353 -6.2924e-06
6:38164844 C T 0.050691 1.6577e-05
6:38165945 A G 1.870929 7.8813e-06
6:38166764 A G 0.077380 -2.7753e-06
6:38171967 C T 0.188768 3.0194e-06
6:38173440 G A 1.854790 1.2787e-05
6:38175923 C A 0.896438 1.0338e-05
6:38176684 C T 0.029857 -7.5738e-06
6:38178403 T G 0.038578 7.9391e-06
6:38185540 A G 0.034865 -4.8873e-06
6:38186405 A C 0.134402 1.8569e-05
6:38199001 T C 0.050715 5.0570e-06
6:38204303 T C 0.294894 -1.2065e-05
6:38204711 C G 0.070206 1.1340e-05
6:38204838 A G 0.918448 5.5084e-06
6:38209609 T C 1.606420 1.3249e-05
6:38211006 C T 0.156558 -8.8682e-07
6:38215201 C T 0.127422 1.4005e-05
6:38235900 G T 0.851176 -1.3596e-05
6:38239632 A G 0.026321 -3.4312e-06
6:38240418 T C 1.350906 -1.6632e-05
6:38246773 A G 0.807886 1.5078e-05
6:38249241 T C 0.021946 8.3730e-06
6:38255887 A G 0.032645 -4.9541e-06
6:38258854 C G 0.049896 3.4603e-06
6:38271937 T C 0.035338 -1.4628e-05
6:38293555 C T 0.044820 -8.9774e-06
6:38296829 T C 0.357362 9.4465e-06
6:38306986 A C 0.116097 1.5255e-05
6:38313180 A G 0.058678 -1.0401e-05
6:38318373 T C 1.054071 1.8508e-06
6:38321529 A G 0.152224 -5.8358e-06
6:38323299 A G 1.112011 4.9625e-06
6:38336649 T C 0.396450 -1.1253e-05
6:38339266 T C 0.028820 -1.1249e-05
6:38340423 T C 0.074164 1.5510e-05
6:38340729 A G 0.086893 2.1963e-05
6:38345817 A C 0.077077 -4.0219e-06
6:38365841 C T 0.415992 3.2983e-05
6:38365873 C T 0.417546 3.4818e-05
6:38381270 T C 1.862090 8.7455e-06
6:38384592 C T 0.934652 1.8987e-06
6:38396086 C T 0.279384 -1.1446e-05
6:38396383 C T 1.043790 -2.8190e-06
6:38412788 A G 0.848868 1.8459e-05
6:38414387 G C 0.187245 3.5941e-06
6:38416816 A G 0.191679 -9.0841e-06
6:38419417 C A 0.075411 4.4758e-07
6:38428133 A G 0.225276 -1.2033e-05
6:38431235 T G 0.068789 -4.1088e-06
6:38437538 G A 0.399857 -6.1438e-06
6:38440970 G A 0.605546 4.2839e-06
6:38441679 T C 0.045041 3.7354e-07
6:38467509 C A 0.704722 -3.3781e-06
6:38470237 T C 0.093342 9.7314e-06
6:38471642 T C 0.022272 6.7599e-06
6:38472126 T G 1.684697 -4.0691e-06
6:38474138 C T 1.871490 1.1067e-05
6:38474322 G A 0.075224 1.0630e-05
6:38474367 T C 0.484635 -1.0064e-06
6:38477642 T C 0.631517 -3.3398e-06
6:38504507 C T 0.339795 1.7112e-05
6:38507233 C T 0.605304 -1.5115e-05
6:38515995 T C 0.945375 -2.8640e-06
6:38521444 C T 0.084662 2.4025e-06
6:38522822 T C 0.046098 9.1805e-06
6:38543377 G A 0.311774 -2.7243e-05
6:38552485 T C 0.060612 -6.9739e-06
6:38553649 C T 0.310081 -2.5156e-05
6:38572513 C T 0.103151 -2.8292e-05
6:38578403 G C 0.041767 -1.7290e-05
6:38583605 A G 0.025274 -7.9077e-06
6:38594226 A G 0.120102 -1.5950e-07
6:38594518 A C 0.048668 6.2909e-06
6:38595100 G C 0.025706 -5.6262e-07
6:38597012 T C 0.053629 2.3144e-05
6:38615044 C G 0.622038 4.8458e-06
6:38617720 G A 1.534003 2.4641e-06
6:38619090 A G 0.045374 3.4953e-05
6:38630945 G A 0.123811 -8.9015e-06
6:38633779 G A 0.209517 2.9772e-05
6:38636199 T C 1.074789 1.0539e-05
6:38640883 A C 0.029697 -2.1874e-05
6:38641217 C T 0.025587 -2.4353e-06
6:38648794 G A 1.719542 8.3786e-06
6:38650186 C T 0.061469 1.3287e-05
6:38650628 G T 0.928974 2.1222e-06
6:38657586 A G 0.082374 2.8074e-05
6:38658527 T C 0.966366 3.1087e-05
6:38659913 T G 0.050042 6.3057e-06
6:38669410 A G 0.559499 6.9205e-06
6:38679676 C T 0.160499 4.5354e-06
6:38679768 T C 0.991915 2.8754e-05
6:38681515 G T 0.080222 -2.6765e-05
6:38682676 A G 0.145978 -8.8740e-06
6:38682956 T C 0.124111 7.2106e-06
6:38683483 T C 0.039224 7.5890e-06
6:38684187 G C 0.028589 4.2624e-06
6:38685083 T C 0.106289 3.8056e-06
6:38686222 C T 0.470294 2.8382e-05
6:38688298 T C 1.839059 1.9251e-05
6:38688474 A G 0.249897 6.4908e-05
6:38689506 C T 0.645307 -5.1288e-05
6:38691703 G A 0.512064 -5.8257e-06
6:38698401 C T 0.081660 1.7923e-05
6:38698513 C G 0.312199 1.6683e-05
6:38699268 G C 0.117630 1.3497e-05
6:38700472 G T 0.039156 -3.6858e-05
6:38707160 G A 0.023833 -1.2681e-05
6:38709960 T C 0.699830 -1.8181e-05
6:38718041 T C 0.552281 -2.6527e-06
6:38719819 A G 1.848840 2.4095e-05
6:38719850 C G 1.425117 1.2248e-05
6:38723161 G T 1.115795 2.5810e-06
6:38728063 G A 0.068625 -2.4617e-05
6:38746176 A G 0.318754 5.9785e-05
6:38747331 A G 0.071607 6.4740e-05
6:38747770 A G 0.093097 9.7886e-06
6:38750888 G A 0.276735 -2.4670e-05
6:38757615 A G 0.065100 -7.1882e-06
6:38759379 A G 0.063159 1.9142e-05
6:38766541 G T 0.284004 -2.4690e-05
6:38767559 G A 0.778658 4.6635e-05
6:38773293 A G 0.894928 1.4208e-05
6:38773873 T G 0.892827 1.2413e-05
6:38796580 C T 1.305790 1.2137e-05
6:38799927 C T 0.273251 -9.5801e-06
6:38800164 A G 0.273937 -4.5702e-06
6:38807887 G A 0.109753 3.0772e-06
6:38820493 A C 0.028637 -9.4779e-06
6:38821371 G A 0.046870 1.3677e-05
6:38826199 C T 0.864758 1.1938e-05
6:38838483 A G 0.023707 8.5808e-06
6:38844867 A C 0.866809 1.0756e-05
6:38848900 A G 0.555766 -1.9513e-05
6:38852820 A G 0.040376 -4.5515e-06
6:38857437 G C 0.308265 4.4359e-05
6:38858179 A C 0.049124 1.1188e-06
6:38870939 T G 0.701757 -1.8975e-06
6:38875526 A G 1.156637 -3.7025e-06
6:38884151 G A 0.250567 -6.6562e-06
6:38888409 A G 0.079138 1.2828e-05
6:38891068 G T 0.240541 2.8067e-05
6:38892643 A G 0.128438 3.6995e-06
6:38898503 A G 1.342777 1.4365e-05
6:38903095 A G 0.949931 -4.5913e-06
6:38907529 C T 0.047914 9.7648e-06
6:38913223 C T 0.022405 1.6610e-06
6:38914676 T G 0.396987 8.1017e-06
6:38918157 C A 1.773038 2.8392e-05
6:38919737 G A 0.023068 8.8454e-06
6:38921240 C T 0.211347 1.0390e-08
6:38937729 A G 0.046544 -1.5071e-06
6:38944512 C T 0.060323 1.2835e-05
6:38946934 T C 0.034947 -2.4931e-05
6:38948406 C A 0.099564 2.9215e-05
6:38951998 T C 0.322409 1.6616e-05
6:38964034 A G 0.819520 2.1262e-06
6:38967173 A G 0.040016 -1.5504e-06
6:38980081 G A 0.322528 -5.1897e-06
6:38986164 C T 1.734460 1.9986e-05
6:38992705 C T 0.325275 -8.5246e-06
6:38993395 A C 0.134208 -2.0190e-05
6:39002253 G A 0.080324 -1.3547e-05
6:39003282 A G 0.042998 -2.2768e-05
6:39003874 G A 0.718423 1.5431e-05
6:39003992 T C 0.494552 1.7019e-05
6:39007540 A C 0.154532 2.7887e-06
6:39011589 T C 0.086461 -2.6269e-05
6:39018493 C A 0.554956 -6.5562e-06
6:39018577 C T 0.067157 4.9113e-06
6:39021712 T C 1.635879 1.5710e-05
6:39023141 A G 0.026454 -4.0471e-06
6:39023359 T C 0.558900 8.6334e-06
6:39023630 C T 0.435901 -2.1255e-05
6:39025043 G A 0.061489 5.2244e-06
6:39025159 T C 0.020929 -8.8880e-06
6:39026675 C T 1.532623 8.7284e-07
6:39027106 T C 0.150582 -5.7817e-06
6:39028905 T C 0.186011 -7.6964e-06
6:39030401 A G 0.817175 -3.4754e-07
6:39034072 A G 0.700506 1.5311e-05
6:39035645 T C 0.175189 9.9061e-06
6:39036745 T C 0.065008 3.3501e-05
6:39041502 C A 1.140141 -2.7335e-06
6:39041825 G A 1.070363 -6.6110e-06
6:39042452 T C 0.069499 7.0257e-06
6:39046794 A G 0.031503 -3.7599e-06
6:39047753 T C 0.027671 -4.3620e-06
6:39048002 G T 0.730295 5.5519e-06
6:39050055 G A 0.055900 -6.3070e-06
6:39050918 C A 0.029714 2.9804e-05
6:39056150 A C 0.185539 -3.0435e-06
6:39056190 T C 0.040689 2.4754e-05
6:39059679 C T 0.720980 1.3928e-05
6:39060478 A G 0.315803 6.0413e-06
6:39060762 C G 0.060252 -9.2119e-06
6:39063943 A G 0.187721 -1.4646e-06
6:39063994 G C 0.060500 4.8815e-06
6:39066136 G C 1.936454 5.4910e-06
6:39073052 C T 0.026787 3.1000e-05
6:39076803 T C 0.093373 -1.1265e-06
6:39079103 A G 1.136139 9.5691e-06
6:39085700 C T 0.413779 2.1140e-05
6:39085783 A G 0.078403 -1.3403e-05
6:39093306 T C 0.031448 1.1695e-05
6:39098855 G T 1.029555 6.0704e-06
6:39104226 G C 0.107815 -1.0895e-05
6:39107698 T C 0.791968 4.7357e-06
6:39109707 G A 0.116811 -1.2876e-05
6:39111397 A G 0.036687 -4.1101e-06
6:39123564 C A 0.184124 -1.0183e-05
6:39125698 G A 0.022966 5.6182e-06
6:39128085 T C 0.886640 -2.2505e-05
6:39128424 T C 0.587177 -1.9076e-05
6:39128976 A C 0.055387 3.3020e-05
6:39132981 C T 1.082962 -3.2125e-05
6:39137318 T C 0.117709 -9.3413e-06
6:39147978 A C 0.074891 7.3822e-06
6:39148170 C A 0.431230 3.0826e-05
6:39150415 A G 0.050997 -7.8095e-07
6:39151166 T C 1.436585 1.4220e-05
6:39152540 T G 0.229451 -1.0220e-05
6:39152841 A G 0.079899 -1.0419e-05
6:39153495 G A 0.080416 -9.6176e-06
6:39156108 C T 1.471086 -2.1480e-05
6:39156141 A G 0.118620 7.8499e-06
6:39168174 G A 0.558904 -4.2546e-05
6:39168642 T C 0.049114 3.8862e-05
6:39170300 C G 1.809008 9.8132e-06
6:39174922 C T 0.473707 3.7173e-05
6:39177026 T G 0.255000 -1.8235e-06
6:39177405 T C 0.097099 -8.3571e-06
6:39181428 A G 0.022089 -1.8353e-05
6:39182749 A G 0.089351 4.2064e-06
6:39183470 T C 0.565907 4.0601e-05
6:39187168 C T 0.601735 -3.7130e-05
6:39191384 T C 1.618758 1.6674e-05
6:39191566 A G 0.702193 -3.4385e-06
6:39193418 A G 0.668211 -7.2314e-06
6:39194363 G C 1.727766 1.3460e-05
6:39195929 C T 0.240456 1.2394e-07
6:39199353 A C 0.062672 1.8897e-05
6:39202157 A G 0.587741 6.3816e-06
6:39206260 G A 0.103960 -1.7501e-05
6:39212865 T G 0.073219 1.2144e-05
6:39217622 G C 0.209422 -3.8614e-06
6:39218583 A G 0.037633 9.1355e-06
6:39221586 G A 0.526245 1.5859e-05
6:39226854 T C 1.252933 1.4894e-05
6:39228662 A G 0.825290 1.3017e-05
6:39230307 A G 0.675246 6.1035e-06
6:39237999 T G 0.385519 2.2924e-06
6:39239476 A G 1.393240 2.4415e-05
6:39243495 A G 1.381259 1.8754e-05
6:39247951 G A 0.033913 -5.2435e-07
6:39250726 G A 0.916133 1.4334e-05
6:39250837 A G 0.595938 4.2652e-06
6:39256986 C T 0.155678 -1.4111e-05
6:39257716 A G 1.534860 2.0580e-05
6:39267754 T C 0.373318 1.3176e-05
6:39273650 T C 0.308932 -1.3993e-05
6:39275282 G A 0.933561 -7.6758e-06
6:39279131 A G 1.181044 -1.1785e-05
6:39284050 T G 0.973883 -1.1709e-05
6:39284378 T C 0.059133 2.0524e-05
6:39288679 T C 0.090598 2.0703e-05
6:39290653 A G 0.745374 5.0774e-06
6:39292004 A G 0.072729 -1.9035e-05
6:39293929 G A 0.557958 -1.3225e-05
6:39294291 A G 0.080555 -9.3285e-06
6:39301442 C T 0.223015 3.7245e-05
6:39302614 C T 0.524620 -4.6390e-05
6:39306937 A G 0.054044 -1.6201e-05
6:39311221 A G 0.022721 8.8885e-06
6:39312610 C T 0.400129 -9.2577e-06
6:39312740 G A 0.208973 -1.0499e-05
6:39316002 A G 1.955071 -1.1663e-05
6:39325078 G A 0.704712 -7.8352e-06
6:39325549 G A 0.269671 1.3944e-07
6:39342344 T C 0.062509 1.0228e-05
6:39349530 A G 1.520819 -1.8443e-05
6:39352568 G A 0.077346 1.3612e-05
6:39355090 C T 0.067320 -8.9274e-06
6:39358635 A G 0.161464 -3.0010e-05
6:39361254 A G 0.141864 -3.5826e-06
6:39362571 G A 0.036653 1.5503e-06
6:39364028 C T 0.333366 1.1858e-05
6:39365008 A G 0.027382 1.7624e-05
6:39370670 A G 0.229124 6.6325e-06
6:39389141 T C 1.703947 -1.3168e-05
6:39391359 T C 0.047390 -8.6485e-06
6:39392339 A G 1.904145 -9.8967e-06
6:39394690 C T 0.219778 -3.3559e-06
6:39398931 T C 0.060024 -2.1644e-05
6:39399174 T G 0.032064 -1.9569e-05
6:39399535 G A 0.084975 3.2902e-06
6:39400877 G T 0.336865 1.1987e-05
6:39408882 G A 0.056689 -1.0918e-05
6:39417869 A G 0.226816 5.0133e-06
6:39419968 C T 0.098163 1.0563e-05
6:39420405 A G 0.080311 -2.0707e-07
6:39421715 G T 0.142085 -1.5738e-05
6:39444537 A G 0.043538 -2.0007e-06
6:39451069 G A 0.100424 -4.7495e-06
6:39460359 A G 0.119198 -2.5383e-05
6:39467984 C T 0.084343 -1.4692e-07
6:39488282 G T 0.067004 -1.8949e-06
6:39494255 G A 0.613144 1.1394e-06
6:39510222 A G 0.074871 -3.8926e-06
6:39512188 A G 0.044823 3.2315e-05
6:39528982 A G 0.058953 5.1224e-06
6:39535223 G A 0.765198 -1.4843e-05
6:39539207 T C 0.329456 -1.5524e-06
6:39541003 C T 0.299994 -5.6063e-06
6:39564286 G A 0.827894 -1.1427e-05
6:39581963 C T 0.278520 -1.2460e-06
6:39583056 T G 0.021609 -3.7734e-06
6:39583702 A G 0.056709 1.0450e-05
6:39599093 G C 0.034620 -1.4457e-06
6:39608760 C T 0.050273 -1.9443e-05
6:39609753 T C 0.038785 2.4828e-05
6:39637802 C A 0.085778 2.3260e-06
6:39642334 C T 0.046911 -1.1049e-05
6:39659107 T G 0.063855 1.2842e-05
6:39666704 A G 0.071522 7.9331e-06
6:39671954 A G 0.050212 7.2431e-06
6:39672597 C T 0.818296 2.0527e-05
6:39672621 C T 1.787069 -1.7367e-05
6:39682934 C T 0.171575 -2.2309e-05
6:39696712 A G 0.161699 -1.7933e-05
6:39696749 A G 0.990559 5.6325e-06
6:39697274 C T 0.087702 -1.0806e-05
6:39700538 T C 0.046472 -1.1538e-05
6:39701750 G A 0.956265 5.2837e-06
6:39720765 T C 0.888591 4.8201e-06
6:39721363 T C 0.044055 -2.3277e-05
6:39723709 A G 0.091571 1.1650e-05
6:39738417 A G 0.061833 4.2508e-06
6:39739991 T C 0.028348 1.2113e-05
6:39739992 A G 0.347105 1.2398e-05
6:39742005 T C 0.061846 -5.4519e-07
6:39742528 C T 0.076071 -4.8157e-06
6:39746437 G A 0.050079 1.3411e-05
6:39757489 G A 0.952402 3.1723e-06
6:39771984 T C 0.046979 1.2048e-05
6:39777089 C T 0.087423 -8.6835e-06
6:39779595 T C 0.053551 2.1268e-05
6:39779904 T C 0.725944 -4.2571e-06
6:39780248 A G 0.241486 1.1053e-06
6:39784189 T G 0.069329 9.0184e-06
6:39784365 A C 1.136163 1.6881e-06
6:39786093 G A 0.031744 5.0385e-06
6:39790940 T C 0.505424 -3.5073e-05
6:39795340 T G 0.152213 -2.3687e-05
6:39795549 T C 0.480973 -3.4246e-05
6:39797957 T C 0.140018 -5.9695e-06
6:39798239 T C 0.033488 4.6734e-06
6:39804125 A G 0.096807 9.0718e-06
6:39806273 T C 0.069707 4.5280e-06
6:39808053 C T 0.037089 -2.0454e-05
6:39810466 A G 1.365342 5.1944e-05
6:39811160 A G 0.096521 -7.4498e-06
6:39811567 C G 0.972529 -5.5363e-07
6:39815570 A C 0.120211 1.7988e-05
6:39818175 A C 0.045425 -2.2532e-05
6:39818215 G T 0.052418 1.2581e-05
6:39818374 C T 0.940411 -8.7163e-06
6:39821741 G C 0.068323 -1.9852e-06
6:39834169 C G 0.587054 6.7901e-07
6:39834386 G A 0.081647 3.5052e-06
6:39838496 T C 1.193674 -1.6963e-05
6:39848880 A G 0.068928 -1.0463e-05
6:39851278 T C 0.737180 1.5319e-05
6:39852684 T C 1.108393 1.1491e-05
6:39855288 A C 0.090129 1.2124e-05
6:39866123 A G 1.078322 1.2521e-06
6:39870751 C G 0.043355 -5.6194e-07
6:39873307 G T 0.025951 -3.7738e-08
6:39873755 T C 0.030058 -1.3102e-05
6:39874329 T C 0.043100 1.8959e-08
6:39874728 T C 0.063709 2.9697e-06
6:39876196 A G 0.065494 1.7682e-06
6:39876331 C T 0.115788 1.7454e-05
6:39881102 T A 0.189340 2.0501e-05
6:39884584 A G 0.122655 -1.6853e-05
6:39886246 T C 0.023398 1.6700e-05
6:39889240 G A 1.120157 1.1927e-05
6:39891556 G C 0.076139 -2.7544e-05
6:39897360 A G 0.104745 -5.6799e-06
6:39898656 C T 0.711168 -2.0245e-06
6:39900503 G A 0.070784 1.9450e-05
6:39904317 A G 1.325006 1.7879e-05
6:39904895 G C 0.101978 2.0440e-06
6:39910947 A C 0.064933 7.6070e-06
6:39915349 T C 0.329082 -1.0841e-05
6:39917840 G A 0.069285 9.9081e-06
6:39920347 A G 1.456872 -1.8306e-05
6:39929194 T G 0.041100 1.5061e-06
6:39932773 A G 0.586354 -1.1529e-05
6:39949713 C T 0.121775 -5.1753e-07
6:39965712 C G 0.322813 7.7359e-06
6:39967015 G T 0.041128 7.4063e-06
6:39976684 T C 0.043327 -4.5404e-07
6:40010620 T C 0.029674 4.9926e-06
6:40020534 T C 0.024227 -8.2666e-07
6:40023088 C T 0.605471 -1.8644e-05
6:40042767 A G 0.169821 -2.6713e-05
6:40057504 G A 1.298855 4.3048e-05
6:40083495 A G 0.071097 -2.6106e-06
6:40084072 G A 0.250047 -4.5471e-07
6:40084102 G A 0.024676 -7.0932e-06
6:40086681 T C 0.049216 6.6822e-06
6:40087485 C T 0.088419 4.2033e-06
6:40096889 A G 0.286068 -2.1004e-05
6:40101661 A G 0.093937 1.0165e-05
6:40107233 T C 0.063713 -2.5962e-05
6:40107732 C T 0.031666 1.0606e-05
6:40112188 T G 0.113700 2.2237e-05
6:40114705 A G 0.255463 -1.8754e-05
6:40116465 A G 0.035623 1.2433e-05
6:40123937 C T 0.042766 -2.2075e-05
6:40125525 A G 0.020521 9.3541e-06
6:40127068 C T 0.030751 3.6820e-05
6:40128521 A C 0.560277 -8.8445e-05
6:40129560 T C 1.081473 -3.2687e-05
6:40135688 A G 0.134749 8.8413e-06
6:40139036 A G 0.038044 -1.2877e-06
6:40141299 A C 0.445084 1.2989e-05
6:40147069 A G 0.168067 3.2185e-05
6:40152215 G A 0.916596 3.4714e-05
6:40155443 T C 0.176485 2.4013e-05
6:40185308 C A 0.556038 1.7740e-05
6:40188605 A G 0.029466 -8.0213e-06
6:40194419 G A 0.030677 9.7268e-06
6:40212720 A C 0.196697 3.9043e-05
6:40212881 C T 1.346965 9.4841e-06
6:40217930 T C 0.852104 5.0629e-05
6:40229251 T G 0.087046 3.1807e-06
6:40243721 T G 0.053823 3.2066e-06
6:40247122 A G 1.887687 6.0930e-06
6:40247164 T C 1.884579 4.5009e-06
6:40251192 T C 0.047519 1.1633e-05
6:40252740 C T 1.885066 1.0114e-06
6:40254644 C A 1.979489 -8.1303e-06
6:40254694 G A 0.477185 -5.7160e-06
6:40256259 T C 0.058827 1.7339e-05
6:40260904 C T 0.744286 -1.3330e-05
6:40261080 G A 1.303737 7.0176e-06
6:40273972 T C 1.206879 3.4605e-07
6:40275632 G A 0.641594 -8.3844e-07
6:40284807 G A 0.500903 -1.9866e-06
6:40290086 T C 0.042297 9.9707e-06
6:40290981 T C 0.206213 -1.8349e-05
6:40296217 C G 1.972591 -8.1317e-07
6:40301374 A G 0.246671 1.2859e-05
6:40301923 A G 0.036704 4.6135e-06
6:40305722 C T 1.294404 -7.7912e-06
6:40306256 A G 1.047135 -1.6824e-05
6:40313785 C G 0.335804 -1.7507e-06
6:40322580 A C 1.116325 -4.6414e-05
6:40322858 G A 0.027766 1.4027e-06
6:40335857 T G 1.898882 -1.0088e-05
6:40341956 C G 0.074976 5.6163e-06
6:40346085 A G 0.038795 -5.4761e-06
6:40346757 A G 0.229549 -2.9592e-06
6:40347258 T C 0.237076 -6.4020e-06
6:40352264 G A 0.050620 -1.3336e-05
6:40353383 T C 0.057097 -9.2546e-06
6:40354006 G A 1.193678 2.9613e-05
6:40354316 T G 0.519846 1.2383e-05
6:40354689 T C 0.048787 3.6533e-06
6:40363394 A C 1.772365 2.3516e-05
6:40363734 T C 0.287628 1.8362e-05
6:40369195 G A 0.580809 -1.4489e-05
6:40371918 T C 0.593820 6.3485e-06
6:40382814 C A 1.657682 -6.4437e-05
6:40383672 T C 0.035348 -2.6292e-05
6:40387257 T C 0.058786 3.7457e-06
6:40392369 T C 0.837363 1.2999e-05
6:40397469 C T 0.300905 -2.4690e-05
6:40399446 C T 1.124627 4.7074e-06
6:40400288 T C 0.255854 2.8166e-05
6:40404773 C T 0.058623 -3.1287e-07
6:40405014 C T 0.215508 -1.8967e-05
6:40405868 C T 0.116794 -5.6681e-05
6:40406829 G C 0.206148 -1.7811e-05
6:40408156 G C 0.140780 -3.1406e-05
6:40411700 G A 0.086991 4.3461e-06
6:40411949 C T 0.099744 -1.7318e-05
6:40414091 T C 0.086916 -1.8324e-05
6:40423743 G A 0.246759 -2.6758e-05
6:40425160 C T 0.054598 -1.0650e-05
6:40427748 T C 0.186137 -3.4536e-06
6:40429541 A G 0.321610 7.2309e-05
6:40429948 T C 0.047428 -1.8771e-05
6:40431353 T C 0.677663 -3.6574e-05
6:40432701 G A 0.025094 -6.7439e-06
6:40433304 A G 0.054577 -2.0599e-05
6:40433637 A G 0.045738 -1.3838e-05
6:40443325 C T 0.063719 -3.2024e-06
6:40443509 G A 0.055645 4.3657e-06
6:40444173 G A 0.114560 -8.0340e-06
6:40458625 C A 0.456640 1.5268e-05
6:40465621 C A 0.147862 1.8298e-05
6:40468030 T C 0.027195 -8.5559e-06
6:40470376 A G 0.026617 4.5119e-05
6:40472420 T C 0.034297 -1.7925e-05
6:40472945 A G 0.070285 4.1182e-05
6:40476304 G T 0.089494 -1.9959e-05
6:40478348 A G 0.129217 -4.1712e-05
6:40480366 C T 0.809848 1.5393e-06
6:40485776 T C 0.188741 -3.1033e-06
6:40487789 T C 0.508743 -2.1037e-05
6:40492052 G T 1.186810 -4.1747e-06
6:40495792 A C 0.194976 -4.1704e-06
6:40503394 C T 0.928447 -8.4337e-06
6:40503596 T C 0.051535 -2.8143e-05
6:40510133 A G 0.851615 1.0943e-05
6:40514231 T C 0.049233 -8.1373e-06
6:40521504 T C 0.175220 1.0524e-05
6:40525338 A G 0.806492 1.9062e-05
6:40532645 A G 0.041600 -1.5316e-05
6:40536128 A G 1.014483 1.3746e-05
6:40544152 C T 0.192702 3.4358e-06
6:40547873 G A 1.017373 8.3713e-06
6:40573651 A C 0.124739 6.9053e-06
6:40575591 C G 0.061561 -2.9673e-06
6:40576264 T C 0.099690 -4.8664e-06
6:40578507 C A 0.039492 -1.9294e-06
6:40580352 A G 0.344531 -8.6519e-06
6:40580455 C A 0.111246 1.4644e-05
6:40582415 T C 0.032475 -2.5798e-05
6:40583870 G A 0.116709 -8.2567e-06
6:40586652 C T 0.091632 -1.7543e-06
6:40591787 C T 0.539525 2.3198e-05
6:40595883 G T 0.318478 -2.0231e-05
6:40601537 G A 1.119449 -7.3251e-05
6:40601998 A G 0.039156 -4.6656e-07
6:40603991 G C 0.066647 1.5534e-05
6:40606195 A C 0.782201 -3.4586e-05
6:40606872 G A 0.106333 -1.1162e-06
6:40607359 G A 0.264122 -1.7612e-05
6:40607717 T C 0.032876 8.3918e-06
6:40608772 A G 0.152934 -8.7923e-06
6:40608807 G A 0.552488 -4.7439e-06
6:40609391 C A 0.561759 -1.8945e-05
6:40609623 C T 0.036701 8.9062e-06
6:40610653 T C 0.038775 -1.6616e-06
6:40612482 T C 0.498509 1.3879e-05
6:40612917 T G 0.042447 -1.2009e-05
6:40615273 G A 0.177450 8.5526e-06
6:40615969 T C 0.035158 1.2115e-05
6:40616839 T C 0.078369 3.1355e-05
6:40618316 A G 1.176696 3.3674e-05
6:40619700 C T 0.071141 -3.4344e-06
6:40626617 A G 0.664563 1.6761e-05
6:40628853 T C 1.183988 6.5098e-05
6:40631371 C G 0.073504 9.2127e-06
6:40631854 A G 0.027637 1.3981e-05
6:40632102 A G 0.058715 -6.9110e-06
6:40635410 A G 0.818949 1.3323e-05
6:40635831 C T 0.043984 -1.0168e-05
6:40638030 A G 0.056372 1.3693e-05
6:40641396 A C 0.395195 1.5185e-05
6:40644181 G A 0.617693 -6.9607e-05
6:40655770 T C 0.032122 1.1718e-05
6:40665978 A G 0.376241 1.6140e-05
6:40666908 G C 0.022724 -3.2557e-05
6:40674564 G A 0.210116 -5.6102e-06
6:40674786 A G 0.028661 7.7206e-06
6:40681498 T C 0.728769 2.3784e-05
6:40681610 G A 0.199709 2.1924e-05
6:40682660 T G 0.088463 -3.6312e-06
6:40690072 C T 0.587221 -7.7163e-06
6:40695154 C A 0.114673 1.5372e-05
6:40703734 A G 0.157592 1.3119e-06
6:40704366 G A 0.713949 -5.8777e-06
6:40704914 A C 1.210507 2.2483e-06
6:40712525 A T 0.042297 -8.7683e-07
6:40714126 T G 0.541595 -6.8241e-06
6:40715972 T C 0.104116 5.2497e-06
6:40720703 C T 1.788517 -8.3369e-06
6:40724131 G T 0.630076 2.3894e-06
6:40743990 T C 0.100288 1.6980e-06
6:40744965 A G 0.061119 2.5645e-06
6:40745411 T G 0.092088 1.0928e-05
6:40754994 A G 0.115958 1.7816e-05
6:40760164 T C 0.054941 4.2244e-06
6:40762163 A G 0.025499 1.8596e-06
6:40763466 A G 0.512754 -6.8743e-06
6:40764733 A G 0.080576 1.9789e-05
6:40765560 A G 0.547868 -1.8364e-05
6:40768517 C T 1.953283 -4.0459e-06
6:40768926 A G 0.162824 2.1182e-05
6:40771334 C T 0.071427 7.0193e-06
6:40775383 G A 0.648132 -5.7664e-06
6:40778147 C T 0.277884 -1.3014e-05
6:40778324 A G 1.367548 -4.2691e-05
6:40778825 C T 0.246664 3.5321e-06
6:40782397 C A 0.625591 5.1582e-06
6:40783479 A G 0.374402 4.8075e-06
6:40790690 A G 0.041726 -6.7297e-06
6:40797191 A C 0.128520 7.0921e-06
6:40800042 T C 0.022653 7.2429e-06
6:40802300 T C 0.101458 -9.6214e-06
6:40808815 A G 0.078923 -4.2242e-05
6:40814135 G A 0.135762 1.9718e-06
6:40821278 C G 0.123560 -4.2492e-05
6:40822362 T C 0.105741 4.1198e-05
6:40827040 T G 0.111837 6.3398e-06
6:40840136 T C 0.020487 -1.8278e-05
6:40857115 G T 1.135602 1.0338e-05
6:40861468 T C 0.032696 4.3814e-07
6:40862020 A G 0.091010 2.6153e-05
6:40863918 A G 0.024605 -1.8993e-05
6:40865225 A G 0.316000 8.1458e-06
6:40889000 G A 0.112578 -1.6800e-05
6:40898580 A G 0.098088 1.3546e-05
6:40902365 T C 0.398235 7.8690e-07
6:40903317 G T 0.741182 -4.2657e-06
6:40904819 C T 0.093036 1.4535e-05
6:40912679 T G 1.918860 -1.6094e-06
6:40914482 C T 0.073195 1.5335e-05
6:40924185 T C 0.998728 1.0610e-05
6:40925255 A G 0.060173 1.1070e-06
6:40926958 A G 1.406153 -2.0741e-05
6:40927795 G A 1.816770 -2.0267e-05
6:40929244 C T 0.056121 -2.0655e-05
6:40931950 A G 0.028712 -1.5321e-05
6:40932075 G T 0.372933 2.1472e-05
6:40952884 C T 0.032720 -1.5830e-05
6:40954126 A G 1.365165 1.3856e-05
6:40954700 C T 1.936284 -2.1948e-05
6:40960852 C T 0.029660 1.3023e-05
6:40962024 G T 0.028990 -1.9307e-05
6:40969949 C T 0.078767 -1.2832e-05
6:40971268 G T 0.033590 -1.1284e-06
6:40998167 C T 0.223467 -2.3991e-05
6:41001868 T G 0.021354 -1.6647e-05
6:41004194 C T 0.426885 2.3312e-06
6:41013922 C T 0.078359 -3.1881e-06
6:41015203 A G 0.020892 -2.1465e-05
6:41018233 G A 0.667722 -4.7897e-06
6:41029294 A C 0.020110 8.2854e-07
6:41029342 C T 0.408376 -1.7415e-05
6:41036111 T C 0.209779 -2.4268e-05
6:41038845 T C 0.460312 -1.4068e-05
6:41042258 C G 0.075173 -2.6134e-05
6:41049895 C T 0.545583 -1.2897e-05
6:41061548 A G 0.050844 7.2841e-06
6:41075383 C T 0.030235 1.6449e-05
6:41075960 C T 0.068972 1.5619e-05
6:41083074 T G 0.053982 -1.0102e-05
6:41087103 G A 0.080317 -3.6622e-07
6:41088143 C T 0.211571 1.5404e-05
6:41099316 T C 0.056967 -1.3391e-05
6:41127972 G A 0.060456 -3.2102e-06
6:41129207 T C 0.019994 -8.5057e-06
6:41135850 T C 0.242713 -2.1161e-05
6:41147412 T C 0.075384 -1.3305e-05
6:41154232 G A 0.671081 8.2002e-06
6:41162562 C G 0.093859 -1.1220e-05
6:41162715 A G 0.591046 6.5228e-06
6:41166155 C T 0.268885 -1.6144e-05
6:41167558 C T 1.585269 5.7296e-06
6:41167763 G A 0.270170 -1.7058e-05
6:41168337 C A 0.747162 -1.5380e-05
6:41169114 A C 0.090156 -1.3221e-05
6:41169428 G T 1.646031 -2.2439e-05
6:41170494 C A 1.786280 -5.1562e-06
6:41171314 A G 0.933731 -5.4230e-05
6:41176935 G A 0.877980 4.8581e-05
6:41184897 A G 0.191053 -1.1793e-06
6:41185440 A G 0.025652 7.8949e-06
6:41185458 C A 0.641815 4.6574e-05
6:41185474 A G 1.580374 -4.2775e-07
6:41187510 C T 1.619883 1.6696e-06
6:41191901 A G 0.077509 -8.5439e-06
6:41199081 C T 1.579235 -4.4277e-06
6:41199532 A G 1.811303 1.3548e-06
6:41200888 T C 0.628379 1.9677e-05
6:41205179 A C 0.198567 7.3397e-06
6:41209997 A C 0.995536 -2.4846e-05
6:41215403 C T 0.168720 -4.7217e-05
6:41217174 T G 0.061078 -1.1412e-05
6:41218774 T C 0.043742 1.3581e-05
6:41219627 A G 0.868818 -1.4110e-05
6:41220080 C T 0.259760 8.5957e-06
6:41226596 T C 0.027593 -7.0092e-06
6:41236513 C A 0.437795 -2.1540e-06
6:41245234 T C 0.997284 -1.2233e-05
6:41247791 G A 0.103599 1.0976e-05
6:41251584 A G 0.026328 6.6762e-06
6:41259380 G A 0.187830 1.1321e-05
6:41272871 T C 0.033879 1.5992e-05
6:41279788 T G 0.178994 -1.5310e-05
6:41289493 G T 1.108451 1.9664e-05
6:41290719 C T 0.661514 3.4501e-06
6:41294098 G A 0.248099 1.6784e-05
6:41296116 C T 0.028749 -8.3819e-06
6:41297940 A G 1.165694 8.9624e-06
6:41299381 G C 0.131209 4.6190e-06
6:41300724 C G 1.430061 1.5566e-05
6:41301735 C T 1.211316 -6.6666e-06
6:41302050 A G 0.037792 -1.0728e-05
6:41303067 G A 0.089868 8.6062e-06
6:41303995 G A 0.138604 2.6792e-05
6:41309552 C T 1.214869 -4.9988e-06
6:41309618 A G 0.026893 -1.9023e-05
6:41312534 T C 0.074463 -4.2259e-06
6:41318424 A T 0.057297 2.5189e-05
6:41318438 G A 1.551761 4.6029e-05
6:41323684 T C 1.294561 1.8595e-05
6:41324182 T C 1.545145 3.4015e-05
6:41336101 A G 0.140195 1.8220e-05
6:41336789 G A 0.096766 -1.5970e-06
6:41338360 A C 0.038173 6.1569e-06
6:41344323 A G 0.215195 -3.4571e-06
6:41345565 T G 0.066371 -2.2649e-05
6:41345575 C T 0.148725 7.4337e-06
6:41346079 A G 0.091618 -3.9427e-06
6:41350752 T G 0.111504 -3.1941e-06
6:41354324 C T 1.279996 3.1990e-05
6:41356424 T G 0.511819 2.4272e-05
6:41357708 G C 0.038931 -1.5558e-05
6:41362621 G A 1.551108 7.4821e-06
6:41363751 G T 1.964305 -3.4149e-06
6:41366838 C T 0.370390 1.7648e-05
6:41371118 T C 0.500814 -3.8939e-05
6:41379315 A G 1.627706 -4.4703e-06
6:41379667 T C 0.037429 -3.8942e-06
6:41381100 G C 0.098874 6.1634e-06
6:41382620 C T 1.198992 -7.0936e-06
6:41382931 T C 0.655108 3.3608e-05
6:41384515 T C 0.099475 -5.8055e-06
6:41388130 A G 0.055387 5.0826e-06
6:41388910 T C 0.162362 8.7281e-06
6:41390170 T C 0.168322 3.3552e-05
6:41391652 A G 0.660154 3.9340e-05
6:41394604 G C 0.317832 9.7815e-06
6:41394693 A G 0.242122 2.6812e-05
6:41397897 A C 0.052721 2.6785e-05
6:41401408 A C 0.430479 1.9956e-05
6:41408536 T C 0.670027 -1.7001e-05
6:41409219 T G 0.087491 3.0221e-06
6:41414550 A G 0.087732 -4.1988e-07
6:41418703 C T 0.059041 -8.4792e-06
6:41420142 C A 0.088106 5.3461e-06
6:41424734 T G 0.155134 1.4544e-05
6:41425410 A G 0.511296 -1.8972e-05
6:41426430 T C 0.138006 1.7950e-06
6:41427582 T C 0.594972 -1.7268e-05
6:41429550 A G 0.039547 1.4550e-05
6:41429763 A C 0.122618 -2.9198e-06
6:41431930 C T 0.062234 -7.0542e-06
6:41433907 T G 0.024547 -2.0579e-06
6:41434817 A G 0.751646 -1.0141e-05
6:41436681 T C 0.159639 3.5298e-06
6:41437648 C G 0.093475 9.4703e-06
6:41440661 C G 0.081545 -7.4462e-06
6:41442253 G T 0.056097 -8.9865e-06
6:41442376 C T 0.058470 -1.8662e-06
6:41443473 A G 1.233408 -1.8725e-05
6:41443560 T C 0.199090 -1.2331e-05
6:41446021 C T 1.743449 1.7551e-07
6:41451841 G A 0.243927 5.6009e-05
6:41454830 T C 0.105106 7.4566e-06
6:41455297 T G 0.329847 3.2461e-05
6:41459111 C T 0.211574 -1.6475e-05
6:41459333 C A 0.331017 -2.6563e-07
6:41460287 T C 0.679319 -1.0528e-05
6:41460739 G A 0.437843 2.9864e-06
6:41460863 A G 0.118627 9.0588e-06
6:41461395 C T 0.029174 -1.3522e-05
6:41462911 T C 0.263343 2.1910e-05
6:41464960 G A 0.145016 -1.4396e-05
6:41466851 A C 0.036963 2.4723e-05
6:41467860 G T 1.039945 1.4639e-05
6:41467885 T C 0.042498 1.0555e-05
6:41468680 A G 1.285925 1.4217e-05
6:41469071 T C 0.279802 2.1826e-05
6:41471963 T C 0.333754 4.6007e-07
6:41475448 A G 0.725230 5.8952e-06
6:41476560 G A 1.689756 -1.1818e-05
6:41476907 C T 1.404501 1.4787e-05
6:41477066 G A 0.107268 -1.7454e-05
6:41479348 A C 0.146356 -3.0612e-05
6:41482745 C A 1.972485 6.3116e-06
6:41486161 A G 0.108155 -1.3236e-05
6:41486798 T C 1.596098 1.3775e-05
6:41495339 G A 1.883950 1.4720e-06
6:41497096 A G 0.064848 -1.5834e-05
6:41499180 G A 0.022881 -8.8282e-06
6:41499568 T C 1.559737 4.0524e-05
6:41505624 A C 1.655588 1.4495e-05
6:41509900 T C 0.031782 6.8940e-06
6:41512669 C G 0.062819 -2.1793e-06
6:41516026 A G 0.023483 -3.0080e-06
6:41517448 A G 0.041794 9.1775e-06
6:41517886 G A 0.095399 6.9299e-06
6:41518807 G A 0.553981 1.6312e-05
6:41522016 A G 0.242027 1.0445e-05
6:41532389 G C 0.203136 5.1017e-06
6:41533573 A G 0.106935 7.3564e-06
6:41533940 A G 0.205988 -2.3921e-05
6:41534021 G A 0.069183 3.1645e-07
6:41535398 G T 0.043984 1.7677e-06
6:41537770 A G 0.023874 7.5735e-06
6:41552005 T C 0.564316 -1.3885e-05
6:41556216 A G 0.316024 8.0420e-06
6:41558358 G A 0.630545 1.2755e-05
6:41561354 A G 0.229542 -6.3597e-06
6:41565472 T C 0.090996 -7.3570e-06
6:41574164 G A 0.203619 4.1059e-06
6:41576551 G T 0.143520 7.4198e-06
6:41577979 A G 0.045986 8.3478e-06
6:41586580 C T 0.174554 8.5268e-06
6:41593404 A G 0.101458 5.7116e-06
6:41595904 T G 0.096055 -1.2805e-05
6:41602376 A G 0.056063 1.8151e-05
6:41603626 C G 0.094410 -9.4030e-06
6:41605830 T C 0.417386 -2.1145e-05
6:41607584 C G 0.346680 -2.4886e-05
6:41607778 G C 1.632163 5.4917e-06
6:41607914 C G 0.037435 1.9255e-05
6:41608220 T C 0.181850 -2.6830e-05
6:41609713 C T 0.035005 5.7222e-06
6:41609951 A G 0.234044 -5.3366e-05
6:41612008 G A 0.747516 -1.3395e-05
6:41612752 T C 0.156660 -2.7791e-06
6:41613314 T C 0.105201 2.0615e-05
6:41613772 G A 0.346534 8.6598e-06
6:41614929 C T 0.780997 -1.6800e-05
6:41617658 A G 0.693571 -7.5777e-06
6:41620938 G A 0.310302 -5.6182e-05
6:41623033 T G 0.337375 9.1160e-06
6:41623300 C T 0.199386 -3.0817e-05
6:41625907 T C 0.261378 3.2847e-05
6:41626747 T C 0.048651 -1.2227e-05
6:41627043 C A 0.148861 -1.5962e-05
6:41630084 A G 0.124600 -2.2821e-05
6:41630783 C T 0.577895 -4.1129e-05
6:41643245 G A 1.364298 1.2799e-06
6:41643608 C T 0.433246 2.0165e-05
6:41650736 T C 1.421068 3.6563e-05
6:41656820 T C 0.043195 -1.0373e-05
6:41657673 A G 0.179596 -2.2228e-05
6:41658889 T C 0.917129 -3.6205e-06
6:41664501 T G 0.686496 1.8663e-05
6:41664561 A G 0.044602 1.0100e-05
6:41665483 T C 0.280278 6.7741e-06
6:41665907 T C 0.259386 -6.6044e-07
6:41667037 T C 0.481745 -2.3043e-05
6:41670608 T C 0.358579 1.3163e-05
6:41672469 T C 0.082082 3.9877e-06
6:41680247 G A 0.644348 -7.3792e-06
6:41681183 A G 0.276246 -3.4351e-06
6:41688990 C T 0.262952 -1.0419e-05
6:41692402 T C 0.244702 4.3044e-06
6:41692695 A G 0.142748 -2.1360e-06
6:41700144 T C 0.032886 8.2051e-06
6:41706835 A G 0.131359 -1.3170e-05
6:41710654 G A 0.266488 -1.0565e-05
6:41715126 A G 0.038564 -2.4969e-06
6:41717855 T C 1.385880 1.8147e-05
6:41719110 C T 1.952606 1.5290e-05
6:41719580 T C 0.144846 -2.3585e-06
6:41727485 A G 0.705555 3.5003e-06
6:41727740 G A 0.598688 7.4218e-06
6:41729406 C T 0.283861 6.1445e-07
6:41732151 G A 0.991636 3.5805e-06
6:41732662 A G 0.082673 1.1519e-05
6:41746606 G A 1.060105 -9.7721e-06
6:41752598 T C 0.098823 -2.7703e-06
6:41761495 C T 0.266413 1.3322e-05
6:41773735 A G 0.461621 8.0483e-06
6:41786136 A G 0.953310 -6.2551e-07
6:41789709 A G 0.026981 9.4041e-06
6:41800629 C T 0.524803 -5.1605e-06
6:41814760 G A 1.031275 -3.6827e-06
6:41816134 A G 0.311206 7.0503e-06
6:41824218 C T 0.036004 -5.1782e-06
6:41848061 T C 0.052962 -2.9297e-05
6:41848244 T C 0.196673 -6.5203e-06
6:41852755 A G 1.098850 -4.3175e-06
6:41857482 A C 0.082276 8.2350e-08
6:41877671 A G 0.023959 1.3053e-05
6:41892291 T C 0.093284 4.1351e-05
6:41895150 A G 0.184366 -1.3507e-05
6:41900406 T C 0.185012 -1.1551e-05
6:41903007 C T 1.467326 1.0952e-05
6:41925159 A G 0.502783 -3.6974e-06
6:41925290 A T 0.423934 1.4027e-05
6:41932001 T C 0.084792 -1.7962e-06
6:41933459 T C 0.209511 1.4168e-05
6:41934647 C A 0.515433 -2.2099e-06
6:41935781 T C 0.183937 2.2553e-05
6:41936010 C T 0.061680 -5.2879e-06
6:41938465 A G 0.095209 3.7752e-05
6:41939609 C T 0.080453 -4.1993e-05
6:41946440 G C 1.366667 -1.7182e-05
6:41975322 C T 0.863684 1.2926e-05
6:41975693 T C 0.041155 5.4364e-06
6:41979204 C T 0.020413 -1.8924e-05
6:41980937 C G 0.284341 2.3735e-06
6:41981392 G A 0.729935 -1.7874e-05
6:41981510 C T 0.043610 -3.9879e-06
6:41984648 G C 0.091312 3.1883e-05
6:41985229 T C 0.177539 -3.8091e-05
6:41986808 G A 0.045177 -1.9337e-05
6:41989828 C G 0.476033 1.7390e-05
6:41990791 T C 0.485661 2.6002e-06
6:41994897 T G 0.025611 6.9906e-07
6:41995297 C T 1.097283 1.2894e-05
6:41997698 C T 0.294649 1.4253e-05
6:41999125 C A 1.027416 1.6569e-05
6:42009106 G T 0.037051 -1.8346e-05
6:42010420 G C 0.343457 8.4654e-06
6:42010681 T C 0.835727 -2.9661e-05
6:42012488 T C 0.050790 -1.4076e-05
6:42013020 G A 0.092550 -1.3104e-05
6:42013042 T C 1.117389 -1.0590e-05
6:42016065 G A 0.245454 4.8161e-06
6:42016246 C T 0.258230 3.7279e-05
6:42019983 T C 0.023183 -1.4980e-06
6:42021892 C T 1.140351 6.3219e-05
6:42034409 C T 1.475985 3.7309e-06
6:42037098 G T 0.792060 -6.0830e-05
6:42038767 T C 0.083292 9.0205e-06
6:42040291 T C 0.212849 3.0002e-05
6:42042886 G A 0.170821 -1.3934e-05
6:42044945 A G 1.387267 4.3528e-06
6:42045364 A G 0.254708 -1.7544e-05
6:42046250 T C 0.040886 -1.1752e-05
6:42050997 C T 0.918292 -4.1516e-06
6:42054346 A G 0.361530 -6.4694e-06
6:42058687 C T 0.110729 -3.8314e-05
6:42060955 G A 0.888013 -9.6656e-06
6:42063611 T C 0.183689 -2.9210e-06
6:42065563 C A 0.032472 -1.0197e-05
6:42065797 C A 0.115346 -1.8375e-05
6:42066803 A C 0.192624 -7.1919e-06
6:42069307 G A 0.047608 -4.7583e-06
6:42069819 G A 0.020416 -3.0825e-06
6:42069953 T C 0.048135 -6.5202e-06
6:42072692 T G 0.224296 3.3779e-05
6:42073759 A G 0.048243 2.3250e-06
6:42074106 G A 0.920618 -2.2445e-05
6:42074872 C A 0.132263 -2.6712e-05
6:42075949 C T 0.641526 -6.7416e-05
6:42076564 A G 0.261528 3.9398e-05
6:42077516 C T 0.276171 -2.1827e-05
6:42084146 A C 0.308265 1.3127e-05
6:42084297 C T 0.327202 -6.4744e-05
6:42089770 A G 0.021092 1.3639e-05
6:42089776 G A 1.148528 -6.7636e-06
6:42093254 A C 0.059442 -3.8814e-07
6:42093805 C T 0.203819 4.3420e-05
6:42095106 T C 0.924782 -1.4629e-05
6:42098079 C T 0.415958 8.3497e-06
6:42105449 A G 0.333618 -2.4208e-05
6:42106384 T G 0.110827 2.7336e-05
6:42107006 C T 0.099387 -3.5047e-05
6:42107035 T C 0.037316 -1.9897e-05
6:42107112 T C 0.529672 -2.3001e-05
6:42110171 G C 0.149368 -3.5614e-06
6:42110718 G A 0.124151 -1.1834e-06
6:42111321 A G 1.129074 1.5214e-05
6:42120338 T C 0.207743 -8.5227e-07
6:42122147 T C 0.351565 1.0665e-05
6:42123637 A G 0.082731 3.6646e-07
6:42126116 G A 1.503803 2.2111e-06
6:42127222 C T 1.334386 -1.3576e-05
6:42128285 A G 1.448314 -4.2439e-05
6:42128559 A G 0.038058 1.8855e-06
6:42129529 A G 0.091000 8.1423e-06
6:42130650 T C 0.048985 -4.0570e-06
6:42131875 G A 1.354479 -1.2438e-05
6:42135189 T C 1.456773 -2.0112e-05
6:42138533 T C 1.578164 8.6166e-06
6:42141799 G C 0.238273 7.5037e-06
6:42143028 T C 0.130312 -4.3899e-06
6:42145873 T G 0.056026 2.7018e-05
6:42153428 A C 0.024717 -1.5180e-05
6:42168113 A G 0.130050 -1.2310e-06
6:42174478 G A 1.392486 -2.8723e-05
6:42178991 T C 0.078199 8.3111e-07
6:42180066 C T 1.261419 -2.6716e-05
6:42185564 C A 0.410896 1.2193e-05
6:42185567 T G 0.026015 6.2728e-06
6:42187500 T C 0.025444 1.3586e-05
6:42192582 A G 0.280247 1.1696e-05
6:42196127 T C 0.100138 -1.8211e-06
6:42196807 T C 0.186535 7.7472e-06
6:42197463 C A 0.153655 -8.8212e-06
6:42197916 A G 1.169111 7.9292e-06
6:42203698 T C 0.138329 -1.4421e-06
6:42206873 T C 0.310907 -1.9834e-05
6:42219296 A G 0.140834 1.0366e-05
6:42224546 T A 0.140991 5.8031e-06
6:42225063 T C 0.111915 -2.9578e-07
6:42225452 T C 0.168155 -2.1566e-05
6:42225993 C G 0.145002 3.7727e-07
6:42230031 T C 0.053619 2.5138e-05
6:42230347 G C 1.167013 6.2380e-06
6:42231989 G C 0.054581 3.4101e-05
6:42232509 C T 0.025342 -8.1511e-06
6:42240369 A G 0.543115 -1.4256e-05
6:42242648 T G 0.104317 1.8106e-05
6:42244898 T C 0.537335 -3.3045e-05
6:42245299 C T 0.141031 2.3221e-05
6:42255640 C A 0.080549 2.0602e-05
6:42259698 C T 0.459704 -5.0283e-05
6:42264028 G A 0.705803 -1.4294e-05
6:42267223 G A 0.193154 3.5972e-05
6:42271375 T C 0.022690 -1.0317e-06
6:42272010 T C 0.210966 4.4214e-05
6:42272185 T C 0.035270 -1.8813e-05
6:42280578 A G 1.384846 -8.7387e-06
6:42281592 C T 0.087566 9.6486e-06
6:42283391 C T 0.547871 1.3112e-06
6:42284097 C G 0.619213 2.5870e-06
6:42286006 T C 0.146349 8.0043e-06
6:42288102 C T 0.079831 6.1439e-06
6:42290566 T C 0.087532 1.1084e-05
6:42291459 T C 0.061921 -1.0100e-05
6:42295280 C G 0.175699 1.9853e-06
6:42301003 T C 0.087025 -1.1130e-05
6:42303416 C T 0.104024 1.6667e-05
6:42303419 G C 0.041359 -1.4570e-05
6:42307521 C G 0.906039 1.2306e-05
6:42310664 G A 1.432162 2.2563e-06
6:42324691 C T 0.076656 -1.1006e-05
6:42327109 A G 0.037208 -4.0263e-06
6:42332900 T C 0.050800 5.9928e-06
6:42340831 C T 0.109831 -6.1361e-06
6:42351947 A G 0.111892 7.3519e-06
6:42353974 A G 0.632789 7.5349e-06
6:42354353 T C 0.099499 1.2585e-05
6:42357313 C T 0.055519 8.8504e-06
6:42360455 T C 0.064508 -1.4594e-05
6:42366012 A G 0.098727 1.1823e-05
6:42367757 G A 0.075306 2.1226e-05
6:42377568 A G 1.761438 5.4820e-06
6:42384991 C T 0.143758 -1.2699e-05
6:42387300 G T 0.041060 4.0006e-06
6:42408011 C T 1.594534 1.3134e-05
6:42408822 G A 0.596176 2.7316e-06
6:42422788 C T 0.038098 -8.1764e-06
6:42424347 T G 0.050841 3.7345e-06
6:42427147 A G 0.025624 3.1752e-05
6:42428634 G A 0.028565 4.5253e-06
6:42431631 G T 0.028171 1.4823e-06
6:42436170 A G 0.053850 -1.4481e-07
6:42439762 C T 1.479069 -1.9799e-05
6:42443912 T C 0.028242 2.3410e-05
6:42450064 T C 0.027365 -4.5750e-06
6:42450392 C T 0.591076 -5.4107e-06
6:42454761 C G 0.062237 1.9446e-05
6:42454778 C T 0.067357 3.2240e-05
6:42454850 A G 0.230991 -1.1025e-08
6:42454997 T C 0.212118 1.8669e-05
6:42458006 C T 1.472603 -9.2175e-06
6:42458731 A G 0.053302 -1.0531e-05
6:42459050 G A 0.049525 2.9940e-05
6:42461824 C T 0.029867 3.2451e-05
6:42467237 A G 1.429534 -4.6021e-06
6:42470346 A G 0.661225 8.6166e-06
6:42470811 T C 0.046030 -1.6756e-05
6:42471022 A G 0.401247 -2.2662e-05
6:42477921 G A 0.402699 -8.2338e-06
6:42480131 C T 1.373256 -2.5878e-06
6:42480681 G A 0.057406 -2.3823e-05
6:42488361 C T 0.055883 -3.9510e-05
6:42490478 A C 0.072613 1.6473e-07
6:42492811 A G 0.156943 1.3544e-05
6:42495928 T C 0.412912 -9.9955e-06
6:42524084 G A 0.031578 -1.0685e-05
6:42532102 T C 0.820996 -6.1598e-06
6:42535456 A G 0.624966 -6.4680e-06
6:42559926 A G 0.068010 2.1440e-05
6:42573285 G A 1.424458 -1.1393e-05
6:42577712 G A 0.409815 1.4815e-05
6:42585022 A G 0.187782 -2.5519e-05
6:42586058 C T 0.828377 -7.8319e-06
6:42594552 T C 0.025332 1.2515e-06
6:42613844 C T 0.141297 -6.7401e-06
6:42618575 G A 0.068999 1.2712e-05
6:42626736 T G 0.185586 -1.0811e-05
6:42627434 A G 0.774330 -8.8196e-06
6:42633656 C T 0.205094 -2.9830e-06
6:42640726 C T 0.450154 1.3266e-05
6:42649276 G T 0.141871 -9.8486e-06
6:42651303 G A 1.801015 2.6110e-05
6:42662975 T C 0.036415 -2.8595e-06
6:42666145 T C 1.797122 2.4035e-05
6:42666164 C G 1.590801 2.0183e-05
6:42671099 T C 0.984789 -2.9302e-07
6:42672434 T C 0.589267 1.3391e-05
6:42679358 C T 0.048111 5.3616e-06
6:42680990 G A 1.148130 2.1200e-05
6:42689755 G A 1.154366 2.4590e-05
6:42690514 A G 0.689810 1.4209e-05
6:42697785 T G 1.786586 -2.5829e-07
6:42702570 C T 0.392945 -2.2982e-06
6:42708628 C T 1.719538 -3.4536e-05
6:42712610 T C 0.061843 1.0904e-05
6:42713618 G A 1.973573 -6.6547e-06
6:42713770 G T 0.062353 1.1976e-05
6:42715323 T C 0.374929 -2.1871e-05
6:42721162 T G 0.117103 -1.7374e-05
6:42722290 G T 0.262470 8.9887e-06
6:42730289 G T 0.494134 1.8267e-05
6:42731115 T C 0.636131 1.1139e-05
6:42740052 A G 0.046979 5.5222e-06
6:42740269 G T 0.637610 1.3886e-05
6:42753485 T C 0.076030 -2.9619e-05
6:42756472 G A 0.781276 1.3027e-05
6:42772822 A G 0.129176 5.6507e-06
6:42776648 T G 0.196214 2.0542e-05
6:42788494 T C 0.038758 1.6260e-05
6:42803809 T G 0.054067 3.8795e-05
6:42811153 T C 0.719953 2.8081e-05
6:42823529 T C 0.140974 -9.5430e-07
6:42825942 T C 0.511626 2.1957e-05
6:42830134 C T 0.101087 2.2159e-05
6:42830713 C T 0.118763 -8.3133e-06
6:42835487 T C 0.150449 1.5135e-05
6:42841231 A G 0.466887 2.7070e-05
6:42858524 T C 0.057804 5.8082e-06
6:42873245 T C 0.799087 -2.6509e-05
6:42875650 A G 0.592708 4.6712e-05
6:42891022 A G 0.521703 1.4857e-05
6:42897074 C T 0.980716 4.3284e-05
6:42902508 C T 1.016418 1.9053e-05
6:42905788 A G 0.075119 -5.4680e-06
6:42906384 T G 0.509861 2.8881e-05
6:42907327 T C 0.128309 -3.3831e-05
6:42914041 G C 0.489398 1.5269e-05
6:42923476 T C 0.097133 -1.0643e-05
6:42932200 T G 0.906719 -3.8421e-07
6:42932731 T C 0.047091 2.3293e-05
6:42932835 T C 0.058861 1.1208e-05
6:42933526 T C 0.097014 2.0626e-05
6:42938751 T C 0.170875 3.4351e-05
6:42940673 G A 1.175424 3.3046e-05
6:42944850 T C 0.966243 4.0167e-06
6:42947830 T C 0.077876 -2.2222e-05
6:42954876 T G 0.027712 -1.1114e-05
6:42958014 A G 0.108091 3.0583e-05
6:42970465 G A 0.109325 1.4190e-05
6:42980218 T G 0.107547 1.1514e-05
6:42981051 G C 0.057120 6.8427e-06
6:42981633 A C 0.049930 -2.3973e-06
6:42982759 C A 0.105796 2.8016e-05
6:42987586 C T 0.054509 -6.2953e-05
6:42992825 G C 0.269089 3.7053e-05
6:43005005 A G 0.052758 -1.1847e-05
6:43006408 G A 0.023170 1.2041e-05
6:43014022 A G 0.057474 9.1135e-06
6:43014298 C T 1.935696 1.8034e-05
6:43014299 C T 1.936587 1.8602e-05
6:43014476 A C 0.056070 9.4932e-06
6:43017190 T C 0.029925 1.4790e-05
6:43020188 A G 0.185025 8.5518e-06
6:43020925 C T 0.078770 -1.6286e-05
6:43029288 A G 0.077462 9.8525e-06
6:43031255 A G 0.087522 1.3289e-05
6:43058736 G C 0.802559 4.8514e-06
6:43066033 C A 0.021368 -4.0472e-06
6:43068370 T G 0.548245 -7.2351e-06
6:43069447 C T 0.219428 1.7496e-05
6:43073085 A G 0.043222 -1.1354e-05
6:43085339 A G 0.185800 -1.5012e-05
6:43085369 T C 0.081416 1.1820e-05
6:43091102 A G 0.026661 6.6304e-06
6:43091716 A G 0.020314 -1.1429e-05
6:43091942 A C 0.054703 2.5835e-05
6:43096199 C T 0.799703 3.8902e-05
6:43100425 T A 0.046612 -9.5717e-06
6:43101670 C T 1.017026 2.7346e-05
6:43109751 A G 0.719256 2.2417e-05
6:43111342 C G 0.049114 -4.5675e-05
6:43112267 T C 0.155226 6.2717e-06
6:43114702 A G 0.109644 2.0943e-05
6:43122369 C G 1.957319 1.1823e-05
6:43128434 G A 0.268831 6.8994e-06
6:43128519 A G 0.020719 -6.3456e-06
6:43130066 C T 0.119276 -1.7985e-05
6:43131928 A C 0.102658 4.4916e-05
6:43138724 T C 0.058912 -5.5155e-05
6:43150559 T C 0.068880 -3.4604e-05
6:43152366 A C 0.055757 2.0581e-06
6:43153787 A G 0.052439 -6.2956e-06
6:43155432 G A 0.058674 1.9038e-06
6:43155458 C G 0.020848 -5.9325e-06
6:43157908 A G 0.126966 -7.5856e-06
6:43169887 G A 0.219108 1.6222e-05
6:43172529 A G 0.031306 -3.6571e-06
6:43182906 T C 0.055353 6.2118e-06
6:43184132 C A 0.419728 1.9894e-05
6:43188600 T C 0.057790 7.0145e-06
6:43188940 T C 0.330959 2.8418e-06
6:43190135 T C 0.154437 5.4420e-06
6:43193318 T G 0.041685 4.4379e-06
6:43193877 A G 0.211384 1.5822e-07
6:43210110 T C 0.693941 6.4895e-05
6:43213477 T C 0.702267 2.2887e-05
6:43225791 C T 0.420340 1.2456e-05
6:43230970 C G 0.692860 3.5357e-06
6:43231741 G A 0.856714 2.2750e-05
6:43238570 G A 0.679767 1.9860e-05
6:43239166 A G 0.148178 2.2618e-05
6:43239968 G A 0.036300 -1.4996e-05
6:43240390 T C 0.218853 -1.7047e-05
6:43245011 G C 0.044609 2.9133e-05
6:43249311 A G 0.551771 1.6331e-06
6:43251118 T C 0.152581 2.2086e-05
6:43252141 C T 0.436340 2.4274e-05
6:43258464 T C 0.783758 2.4158e-05
6:43259087 C T 0.174051 -1.2407e-05
6:43266634 T G 0.046343 1.7571e-05
6:43270151 T C 0.584192 5.3247e-05
6:43273604 G A 1.221277 -2.8748e-05
6:43281767 A C 0.121034 7.5433e-06
6:43303503 A G 0.046982 -1.5874e-05
6:43307399 A G 0.025805 9.2865e-06
6:43307861 A G 0.184991 1.5893e-05
6:43315590 T C 0.058042 -1.7218e-05
6:43323852 A C 0.100353 2.6214e-05
6:43344952 T C 0.221067 2.5568e-05
6:43348006 G A 0.109879 9.3125e-06
6:43355851 G A 1.135932 -6.0330e-06
6:43365360 G A 0.418406 6.3095e-06
6:43371565 T G 0.986244 -3.3518e-05
6:43387957 A G 0.025403 -7.9914e-07
6:43388054 A G 0.556660 3.2140e-05
6:43388216 G A 1.786801 -2.0548e-05
6:43399837 G A 1.787151 -1.8229e-05
6:43404511 A G 0.981777 -2.9094e-05
6:43405760 T C 0.030707 -1.0120e-05
6:43408005 G A 1.029898 -1.0787e-05
6:43409418 G A 1.653415 -1.9886e-05
6:43412865 C T 0.512455 -7.3934e-07
6:43413760 A G 0.056804 -6.4998e-06
6:43416342 C G 0.605780 -4.7785e-06
6:43418528 T C 0.093210 -8.5546e-06
6:43420997 G C 0.056859 -1.2971e-05
6:43429972 T C 0.061044 7.8830e-06
6:43434222 C A 1.656938 -1.2136e-05
6:43434546 A G 0.565965 2.6804e-05
6:43434705 G A 0.116665 6.5749e-06
6:43434730 C T 0.091853 -1.0914e-05
6:43437490 T C 0.038680 -3.4699e-06
6:43439569 T C 0.028096 -4.2440e-06
6:43441698 T C 0.173660 1.9909e-05
6:43448821 A G 1.767085 -1.6645e-05
6:43451193 A G 0.071223 4.4838e-06
6:43461198 T C 0.094328 -2.3112e-06
6:43466599 T C 0.044147 2.7490e-05
6:43474912 G A 0.033896 4.7562e-06
6:43484532 A G 0.077740 8.7832e-06
6:43490809 T C 0.185875 -3.0441e-05
6:43496662 C A 0.790105 -1.9386e-05
6:43498906 T C 0.048257 1.3619e-06
6:43526737 G A 0.162702 -1.1354e-05
6:43528441 T C 0.668075 -4.4302e-06
6:43535018 T C 0.161624 -1.7579e-05
6:43538208 C T 0.607300 -1.9448e-05
6:43572839 T G 0.047893 3.3735e-05
6:43581125 A G 0.121166 -2.1648e-05
6:43581935 G A 0.058215 -1.7869e-05
6:43604167 G A 0.053918 -5.0519e-06
6:43608048 T C 0.058827 -1.4168e-05
6:43608386 T C 0.622559 4.5827e-06
6:43631914 A G 0.191519 -1.0070e-05
6:43638636 A G 0.093050 -1.4949e-05
6:43639112 A G 0.033753 -7.9776e-06
6:43639886 T C 0.194422 -3.2280e-06
6:43657003 G A 0.121792 -7.5245e-07
6:43659500 C T 0.095045 -1.9797e-05
6:43677471 T C 0.058780 -2.0708e-05
6:43679423 A G 0.802372 -1.3660e-05
6:43679923 G A 0.037031 2.7256e-06
6:43682679 C G 0.307245 -4.8094e-06
6:43684997 A G 0.106914 -3.6674e-06
6:43686196 G C 0.022871 1.3142e-05
6:43688343 G A 1.181585 1.2357e-05
6:43689402 T C 0.095654 4.0545e-06
6:43690776 T C 0.093747 1.2587e-05
6:43694823 G A 1.550727 -2.1479e-06
6:43695675 A G 1.494324 -2.8878e-06
6:43702753 T G 0.060510 6.2343e-06
6:43703922 T C 0.097775 -6.8704e-06
6:43707272 A G 0.024832 -2.1989e-07
6:43709703 T C 1.050895 -7.8683e-06
6:43709896 T C 0.084105 -7.8894e-06
6:43711764 A G 0.070876 7.3834e-06
6:43712098 A G 0.671271 8.8752e-07
6:43715994 G A 1.018029 -4.9279e-06
6:43717323 A G 0.053731 -5.0986e-06
6:43726956 C T 1.541163 4.6358e-06
6:43727030 T G 1.576352 -1.2537e-06
6:43727346 G T 0.090758 -1.6691e-06
6:43731809 G T 0.373899 -9.9969e-06
6:43732669 G A 0.367694 3.2709e-05
6:43735014 T C 0.121826 -3.8350e-06
6:43736389 C A 0.994931 2.3155e-05
6:43738350 G C 1.368187 -2.8937e-05
6:43738977 T C 0.347900 -1.6636e-05
6:43742579 C T 0.635661 3.1648e-05
6:43742626 C T 0.996403 2.4055e-05
6:43745107 A G 0.629338 3.1387e-05
6:43746169 T C 0.613042 3.4619e-05
6:43746410 T C 0.025410 -7.7160e-06
6:43747577 C T 0.737235 -3.5675e-05
6:43748439 G T 0.034784 3.1409e-06
6:43750587 C G 0.269412 1.7085e-05
6:43751037 C T 1.335389 -1.6941e-05
6:43751359 T C 0.146345 -5.7262e-06
6:43752536 T C 0.278092 1.7377e-05
6:43753325 A G 0.234612 -1.1384e-05
6:43757082 A T 0.998232 -2.8356e-05
6:43757256 G A 0.033889 -1.6820e-05
6:43758324 C A 0.310353 1.9525e-05
6:43758873 A G 1.135187 -1.6926e-05
6:43759189 A G 0.160387 1.6411e-05
6:43761645 T C 0.105310 1.5571e-06
6:43765300 G A 0.343464 1.1194e-05
6:43765533 G A 1.473945 8.0727e-06
6:43767825 T C 0.083721 -1.2821e-05
6:43769589 C T 0.021905 -1.0855e-05
6:43770512 G A 0.758677 -3.2031e-06
6:43774721 G A 0.565044 2.2899e-06
6:43775360 T C 0.032176 -3.1835e-06
6:43781092 G T 0.231270 -1.0308e-06
6:43781321 C T 0.284776 -2.1710e-06
6:43784220 G A 0.336732 -2.1514e-05
6:43785741 T C 0.074850 -3.6599e-05
6:43788415 C T 0.608847 -1.8351e-05
6:43795968 T G 1.820649 -8.1132e-06
6:43796181 T C 0.055624 -1.7327e-05
6:43801654 T C 0.313722 2.4786e-05
6:43803247 T C 0.377231 -8.3804e-06
6:43804302 T C 0.194109 2.9267e-05
6:43806609 A G 1.386342 -1.6375e-05
6:43807240 T C 0.020729 -1.1066e-05
6:43807296 A G 0.072603 -7.7333e-06
6:43810095 G A 0.035236 1.5200e-05
6:43811762 T C 0.583447 1.1528e-05
6:43812455 C G 0.045694 -2.4769e-06
6:43819258 G T 0.284569 3.3431e-05
6:43820609 A G 0.036392 5.7972e-06
6:43823689 C T 0.539671 9.6342e-06
6:43828134 C A 0.062774 -2.8254e-05
6:43828582 C T 1.010747 -2.2784e-05
6:43832512 G A 0.272292 4.1333e-05
6:43833105 C T 1.487259 -1.0957e-05
6:43835886 A G 0.169478 -9.6633e-06
6:43836300 A G 0.081388 -1.3003e-05
6:43836759 A G 0.391857 -1.7915e-05
6:43839528 A G 0.357794 1.4022e-06
6:43841408 C T 0.040958 2.8537e-05
6:43842319 T C 0.091054 1.9079e-05
6:43844675 A G 0.193735 2.6177e-05
6:43845220 T C 0.963731 -2.1778e-05
6:43845468 T C 0.056627 1.7370e-06
6:43845981 T C 0.727198 -1.8152e-05
6:43846080 C T 1.571582 -4.4618e-06
6:43846803 A G 0.033281 -1.1319e-05
6:43852907 C T 0.252641 2.6693e-05
6:43852926 C A 1.513145 1.0458e-05
6:43853083 A G 0.330364 -5.7667e-05
6:43855023 T G 0.939062 2.4321e-05
6:43857191 G A 0.079957 2.6219e-05
6:43860096 G T 0.677591 -6.8576e-06
6:43860851 C T 0.032295 1.9181e-05
6:43865321 A G 1.617687 1.1142e-05
6:43867233 G T 0.193042 -4.7882e-05
6:43873734 A G 0.090044 7.2916e-06
6:43875449 A G 0.877487 6.7774e-06
6:43876967 C T 0.067381 5.4874e-06
6:43882612 A G 0.832957 -2.8953e-05
6:43883984 T C 0.067973 -4.3247e-08
6:43885908 C A 0.038962 2.7589e-05
6:43886159 A G 0.546606 4.7065e-05
6:43888710 C T 0.230576 9.0450e-06
6:43897727 T C 0.463787 -1.5983e-06
6:43899825 T C 0.217561 2.0742e-05
6:43904901 A G 1.170967 3.3996e-05
6:43906255 T C 0.496435 2.2004e-05
6:43909383 T C 0.043395 1.3638e-06
6:43912398 A C 0.221386 6.0440e-05
6:43913043 T C 0.020997 1.1611e-06
6:43913175 A G 0.069421 -5.8598e-06
6:43913988 T G 1.463556 8.7403e-06
6:43914095 T C 0.167968 -1.9636e-05
6:43925778 A G 0.957023 2.4243e-06
6:43927050 G A 0.959546 3.0479e-06
6:43927861 T G 0.037820 -7.9619e-06
6:43932519 A G 0.161175 -3.2346e-05
6:43933993 G C 0.040407 -2.8267e-05
6:43934445 G A 0.044973 -2.1615e-05
6:43934662 T C 0.978962 4.4949e-05
6:43935267 C G 0.181401 -2.5444e-05
6:43935452 C T 1.672148 1.4017e-05
6:43936069 G A 0.077390 -4.7311e-06
6:43936789 C T 0.184794 -1.4498e-05
6:43939635 A G 0.089133 2.6736e-06
6:43939804 A G 0.161658 -2.7525e-06
6:43941137 C T 0.096640 8.0030e-06
6:43947702 A G 0.074986 -2.3874e-05
6:43948623 T C 0.021725 -6.9199e-06
6:43950250 G T 0.885232 1.4386e-05
6:43951656 A G 0.443480 -1.2541e-05
6:43952412 A G 0.264809 4.6708e-06
6:43952908 T C 0.106197 -5.7228e-06
6:43957326 T C 0.225048 -1.3841e-05
6:43959008 C T 0.084200 -6.3505e-06
6:43961049 A G 0.055784 1.4791e-05
6:43964440 G A 0.293415 -4.1964e-06
6:43968412 T C 0.026043 -1.6196e-05
6:43968814 G A 0.104942 6.3924e-06
6:43970720 T C 0.025750 -1.5942e-05
6:43971108 A G 0.024880 8.0412e-06
6:43977200 G A 0.137519 -1.6909e-05
6:43977535 G A 0.275647 -5.3464e-06
6:43979345 C T 0.168427 8.2959e-06
6:43986555 C T 0.298742 4.1926e-06
6:43990498 A G 0.316530 -1.6713e-05
6:43995314 C T 0.323942 -1.9322e-05
6:44003030 G A 0.095763 -3.9751e-07
6:44004171 A G 0.025383 -6.9959e-06
6:44005667 T C 0.131084 -1.0156e-05
6:44008255 G A 0.112191 -1.4620e-06
6:44009442 A G 0.064835 -8.7949e-06
6:44015916 A G 0.623194 -4.5098e-05
6:44018156 G T 0.412993 -4.1726e-05
6:44018321 C T 0.021018 5.5552e-06
6:44019730 C T 0.565768 -4.4628e-05
6:44024074 T C 0.050685 -4.2903e-06
6:44024262 A G 0.801070 -2.6751e-05
6:44025275 G A 0.492971 -3.4834e-05
6:44025699 A G 0.266641 -3.2214e-06
6:44028306 T C 0.442392 2.4353e-05
6:44030410 A G 0.073718 -9.4472e-06
6:44034691 A C 0.734776 -5.7971e-06
6:44036730 T G 0.118878 -3.5144e-05
6:44040892 C G 0.081820 2.3299e-05
6:44046143 T C 0.261967 2.3302e-05
6:44049777 T C 0.097623 -4.5404e-05
6:44051221 C T 1.035729 9.0869e-06
6:44056572 C T 0.045908 -6.8462e-06
6:44056820 C T 0.086508 1.7315e-05
6:44061129 T C 0.132525 6.7963e-06
6:44061620 C T 0.050929 5.0325e-06
6:44069444 T C 0.041495 -1.2044e-05
6:44074504 A G 0.066609 -8.8949e-06
6:44078830 A G 0.485991 2.7254e-05
6:44092129 G T 0.276525 -7.2075e-06
6:44092537 T C 0.997290 2.5003e-05
6:44099631 G A 0.024428 -1.5134e-05
6:44104395 C T 0.692319 2.7360e-05
6:44107612 G A 0.811096 4.2862e-06
6:44115169 A G 0.233588 8.7934e-06
6:44119145 C T 0.567356 1.3773e-05
6:44124508 G A 0.052721 2.7972e-05
6:44124948 T C 0.097218 -6.1393e-06
6:44129894 C G 0.088535 2.3387e-05
6:44133649 A G 0.896350 -1.3361e-05
6:44134720 A G 0.030146 -2.4427e-05
6:44138289 T C 1.125158 -1.6436e-05
6:44138491 C T 0.133487 -5.6218e-06
6:44138969 T C 1.009370 -1.5645e-05
6:44140275 G A 1.533922 -8.1704e-06
6:44141088 A G 0.184291 1.8486e-05
6:44144092 T C 0.042090 3.2754e-06
6:44145899 C G 0.066620 6.4385e-06
6:44147821 G A 0.454230 -1.2418e-05
6:44150209 A G 0.479950 2.4394e-05
6:44150285 A G 0.751670 -2.0575e-05
6:44151843 T C 0.047683 -4.3858e-06
6:44152068 T C 0.037990 -1.7499e-05
6:44155945 C T 0.623575 -1.5205e-05
6:44156138 C T 0.024492 -2.6179e-06
6:44156470 G A 0.818164 -4.7819e-06
6:44156509 T C 0.161672 6.9619e-06
6:44160786 C A 0.125307 -9.7222e-06
6:44166399 G A 0.264234 -6.1188e-06
6:44169039 T C 0.215797 -1.6975e-05
6:44169237 G A 1.072732 -3.4561e-05
6:44172337 C T 0.074123 1.4629e-05
6:44172456 T C 0.036113 -2.7565e-06
6:44172934 C T 0.060394 2.0207e-05
6:44177011 G A 0.031166 -1.4233e-05
6:44182719 T C 0.564503 -1.6200e-05
6:44182720 A G 0.291875 2.2292e-05
6:44184648 T C 0.157167 6.0545e-06
6:44191920 C A 1.617289 9.4654e-06
6:44194178 A G 0.038064 -4.6114e-06
6:44194345 C G 0.416777 3.4425e-05
6:44197006 G A 0.232578 1.4305e-05
6:44198362 C T 0.054683 -2.3988e-06
6:44200953 G A 0.778471 5.5513e-05
6:44203360 A G 0.461339 4.6429e-06
6:44205888 T C 0.083326 -1.2331e-05
6:44215785 C G 1.333580 2.4263e-05
6:44216289 G A 0.163899 -1.4223e-06
6:44217667 T C 0.164902 5.9963e-05
6:44220076 C T 1.408064 1.4049e-05
6:44223010 T G 0.409522 5.0517e-06
6:44223765 A C 0.035198 2.2653e-05
6:44226433 T C 0.067272 6.1025e-06
6:44227751 A C 0.255860 2.2490e-05
6:44229707 G A 0.435211 2.2694e-05
6:44230708 A G 0.061421 -6.5254e-06
6:44232074 G A 0.846308 -1.5723e-05
6:44232977 A G 0.086101 4.1163e-06
6:44233921 T C 0.086219 5.1843e-06
6:44234062 A G 0.037469 1.5761e-05
6:44235690 T G 1.289145 2.1281e-07
6:44240559 T C 1.380223 7.2282e-06
6:44248257 A G 0.354418 -1.3820e-05
6:44249521 A G 1.942995 1.1567e-06
6:44255387 T C 0.091173 3.4473e-06
6:44255459 A G 1.620852 1.1814e-05
6:44266708 C T 0.412912 5.5282e-05
6:44269193 T C 1.524484 6.3662e-06
6:44269422 C T 0.100560 -7.9635e-06
6:44270870 T C 0.090836 5.2771e-06
6:44275011 C T 1.943430 4.4262e-06
6:44280609 T C 0.074225 -1.5266e-05
6:44280667 T C 0.071491 2.3503e-06
6:44280812 T C 1.112140 -2.8034e-05
6:44283895 T C 0.074966 1.2611e-05
6:44285376 A G 0.873863 -1.3231e-05
6:44285907 C T 0.239133 -5.8660e-06
6:44288847 G T 0.188898 1.5644e-05
6:44289451 G A 1.945518 5.1311e-06
6:44289555 G A 0.252131 6.0983e-06
6:44291641 G A 1.153733 -2.6197e-05
6:44293703 A G 0.189985 2.3983e-05
6:44300585 A G 1.444904 -2.1927e-05
6:44301202 G T 0.030010 6.5002e-06
6:44302021 T C 0.020736 1.0474e-05
6:44308306 T G 0.151323 6.6046e-06
6:44310854 A G 0.588985 -4.6154e-07
6:44325742 A T 0.022143 -9.7293e-06
6:44329112 T C 1.558281 4.9664e-06
6:44335730 A G 1.415914 2.0940e-06
6:44341980 C T 1.536812 -4.0279e-06
6:44352817 G A 0.044320 -8.3516e-06
6:44360014 G T 0.023819 -2.2131e-05
6:44361309 A G 0.029412 1.1030e-06
6:44365886 A G 1.864480 -8.4602e-06
6:44371714 T C 0.164245 -5.9070e-06
6:44376630 C T 0.062604 1.5757e-06
6:44382922 A G 0.059976 -7.5692e-06
6:44385441 G A 0.267920 -1.2042e-05
6:44387945 T C 0.044442 -2.6374e-05
6:44399177 G A 0.027892 -3.4829e-06
6:44411948 G A 0.296458 1.4279e-05
6:44422251 A G 0.685853 4.3329e-06
6:44425680 A G 1.361007 1.3646e-06
6:44427028 T C 0.084649 2.0337e-05
6:44430671 T C 0.100308 7.7744e-06
6:44433330 C A 0.547416 8.0529e-07
6:44433806 A C 0.068840 9.2026e-06
6:44437103 A G 0.057596 2.3847e-06
6:44441552 C T 0.613080 -8.5574e-07
6:44447393 T C 0.097140 6.6141e-06
6:44447598 A G 1.033118 1.0121e-05
6:44447663 A G 0.081558 -3.9396e-06
6:44449216 A G 1.681358 -2.8291e-05
6:44449697 A G 0.774286 -1.5717e-05
6:44450111 A C 0.025104 -3.0703e-06
6:44452157 T C 1.215746 -8.7727e-06
6:44455120 G A 0.100166 -4.0212e-05
6:44456059 G A 0.234414 1.0336e-05
6:44456707 C T 0.233000 -9.7232e-06
6:44459298 T C 1.228169 1.5468e-05
6:44461361 C T 1.292385 3.7987e-06
6:44462230 A G 0.800862 2.9761e-06
6:44464097 T G 1.552539 7.8998e-06
6:44473677 C G 0.323170 -1.6140e-06
6:44475190 C T 0.529709 -6.2413e-06
6:44482941 G A 0.611166 3.6242e-05
6:44483052 A G 1.522774 1.8916e-05
6:44491249 T G 0.050253 -2.9825e-05
6:44492947 T G 0.063386 -2.0145e-05
6:44494470 T C 0.416002 9.5596e-06
6:44495080 G A 0.147498 7.7697e-06
6:44496060 A C 0.137540 -1.1688e-06
6:44496845 T C 0.157752 -1.2358e-06
6:44497558 T C 0.300864 -5.9592e-05
6:44499229 T C 0.051616 1.2135e-05
6:44501125 C A 0.153621 -1.0626e-05
6:44501873 T G 1.605267 1.2260e-05
6:44501929 A G 0.203697 1.6779e-06
6:44504892 C T 0.077210 9.8537e-06
6:44507083 A G 0.237692 -3.5926e-06
6:44509453 A G 1.163854 4.1340e-06
6:44512783 T C 1.736208 -1.3549e-05
6:44516040 A C 0.296563 -5.0060e-05
6:44523643 T G 1.747709 -1.3390e-05
6:44523976 C T 0.034457 -2.2448e-06
6:44524429 G A 0.647534 -8.0967e-06
6:44525692 C A 0.142252 -3.4694e-06
6:44527488 G C 0.064240 1.9061e-06
6:44527509 C T 0.244264 -2.6024e-05
6:44530927 A G 0.172136 -1.2113e-05
6:44534849 G T 0.146107 1.6316e-06
6:44538926 G A 0.091217 -8.7498e-06
6:44539709 C T 0.156796 2.1317e-05
6:44541885 G C 1.136805 -1.1050e-05
6:44543905 C A 0.710366 -8.4650e-06
6:44546513 T C 0.136598 8.1032e-07
6:44558295 C T 1.941581 -9.0004e-06
6:44559653 A G 0.950798 6.8186e-06
6:44566567 T C 1.078821 -1.8058e-05
6:44576665 G A 0.742443 -1.0968e-05
6:44576730 A G 0.045418 1.2495e-05
6:44580743 T C 0.464678 9.1698e-06
6:44585273 T C 1.951627 -8.8265e-07
6:44586890 G A 0.325489 -1.9028e-06
6:44588693 A G 0.027528 -6.7725e-07
6:44594159 G T 1.353452 -8.4579e-08
6:44596121 C T 0.200804 1.8791e-05
6:44599680 C T 1.362394 -1.8507e-05
6:44601473 C T 0.524042 4.3585e-06
6:44606307 T C 0.091992 1.3599e-06
6:44609610 G T 0.152305 6.7847e-06
6:44612411 G A 0.315140 -7.4290e-06
6:44618970 T C 0.032278 1.8906e-05
6:44620289 A G 0.097204 -1.8133e-05
6:44621177 A G 0.053296 -2.0612e-05
6:44622298 A C 0.590036 -1.5989e-05
6:44624843 A C 0.044752 -7.0908e-06
6:44626003 T G 0.039234 -6.6542e-07
6:44626520 T C 1.949067 -7.6226e-06
6:44626631 G A 0.126089 -2.2923e-05
6:44628260 G T 0.078261 -9.7055e-06
6:44631183 C T 0.816763 1.2961e-05
6:44631292 C T 0.417454 1.8868e-05
6:44633413 A G 0.044680 -1.8367e-05
6:44636390 A G 1.144744 2.6353e-05
6:44637051 A G 0.047842 7.0539e-06
6:44641148 G T 0.037197 -7.6445e-06
6:44642237 A G 0.024533 1.2812e-05
6:44647952 T C 0.051660 4.9665e-06
6:44651163 C T 0.050460 -2.3992e-05
6:44652272 G A 0.027851 1.1882e-05
6:44654371 A G 0.219146 -3.2082e-06
6:44673398 C T 0.192206 -1.7195e-05
6:44684621 A C 1.180728 -1.4699e-05
6:44685172 G A 0.030860 1.9116e-05
6:44691372 C T 0.661609 -3.0498e-05
6:44697018 C A 0.042046 2.3366e-05
6:44698708 A G 1.141803 -1.9302e-05
6:44700714 A G 0.399544 2.5516e-05
6:44701025 G C 0.057083 1.5742e-06
6:44744033 G A 1.077924 -1.4704e-05
6:44771327 T C 0.127364 1.4059e-06
6:44772710 A G 0.044119 -4.0551e-06
6:44775631 A G 0.124083 1.1907e-05
6:44777691 G A 0.602112 -3.0368e-05
6:44791861 T C 0.262419 -1.1058e-05
6:44808398 G A 0.130890 -2.0620e-05
6:44810705 C T 0.082816 5.0645e-06
6:44813045 G T 0.032767 1.2094e-05
6:44825965 A G 0.136486 -1.5795e-05
6:44837356 G T 0.843285 -1.0788e-07
6:44860092 A G 0.041352 -2.8092e-06
6:44879988 A C 0.022269 -2.7510e-07
6:44880197 A G 0.026155 1.3356e-05
6:44880557 G A 0.053119 9.7245e-07
6:44880881 C T 1.013355 2.4436e-06
6:44880937 G T 0.028406 1.6309e-05
6:44885624 A G 0.042117 9.0126e-06
6:44903134 G A 0.068017 -6.5309e-06
6:44903427 C T 0.074313 6.3754e-06
6:44908979 G T 0.134589 -1.2806e-06
6:44915656 G A 0.041304 2.3929e-06
6:44946506 A T 0.411477 3.8496e-05
6:44949312 G A 0.041957 2.4086e-06
6:44989066 C A 0.046377 -3.0173e-05
6:45011305 T G 1.912431 2.5128e-05
6:45012381 C T 0.816787 -1.9749e-06
6:45017561 C A 0.054567 2.2453e-06
6:45019455 A G 0.030612 1.3294e-06
6:45039290 C T 0.069669 -6.7977e-06
6:45065533 A C 0.079297 3.0260e-05
6:45074654 G A 0.042753 3.3794e-05
6:45076465 T C 0.033043 -1.0345e-05
6:45079507 T C 0.043661 -1.0464e-05
6:45086913 A C 0.070210 4.4865e-06
6:45095163 C A 0.794617 -2.7153e-06
6:45101282 C T 0.039955 1.4462e-06
6:45101370 A G 0.031037 -1.1599e-05
6:45107050 A G 0.056444 5.7867e-06
6:45118168 C T 0.135976 -1.6402e-05
6:45121948 C A 1.765688 -4.7688e-05
6:45123583 A G 0.071570 1.1193e-05
6:45142929 G T 0.096541 -8.7209e-06
6:45143329 A G 1.725784 -4.2450e-05
6:45153183 T G 0.100533 8.8462e-06
6:45156514 T C 0.049957 1.0414e-05
6:45172289 G A 0.814370 -5.8981e-06
6:45173641 A C 0.027654 1.4508e-05
6:45183065 A C 0.022204 -1.1462e-06
6:45187192 T C 0.042763 -5.9660e-06
6:45190137 C T 0.043511 -3.1486e-05
6:45199565 C T 1.075292 -1.3795e-05
6:45203371 A G 0.081123 2.4527e-06
6:45203515 A G 0.033291 1.4000e-05
6:45207920 A G 0.045605 -6.7203e-06
6:45224938 C T 0.060575 -5.8806e-06
6:45246577 T C 0.208787 -1.0351e-05
6:45248432 A G 0.185630 4.4419e-06
6:45269814 T G 1.933911 1.4194e-06
6:45290634 A G 0.033073 -1.0844e-05
6:45291185 A C 0.026716 1.5599e-05
6:45293110 A G 0.073361 -1.0433e-05
6:45309183 A C 0.083333 -3.8716e-06
6:45310525 C T 0.262259 -1.0495e-05
6:45345248 C A 1.223957 6.1763e-06
6:45349497 A G 0.239201 3.7439e-05
6:45349877 G A 0.646568 -1.3216e-05
6:45351443 C A 0.063220 -4.0240e-06
6:45355544 A G 0.041583 2.3070e-06
6:45355893 G A 0.136442 -2.0011e-05
6:45365687 C T 0.194507 -6.2039e-06
6:45371659 T C 0.040203 -2.2822e-05
6:45376221 A G 0.196724 -2.7455e-05
6:45386096 T C 0.194993 -5.1931e-06
6:45387495 G T 0.524443 -2.4680e-06
6:45388089 A G 0.025094 1.2407e-05
6:45391943 G T 1.728215 -1.8638e-05
6:45396544 C T 1.871164 -1.4282e-05
6:45397306 T C 0.050787 -7.9543e-06
6:45398531 T C 0.073824 1.8289e-05
6:45408757 T C 0.114785 2.4932e-05
6:45410323 A G 0.084982 3.4142e-05
6:45417021 C T 0.095232 1.8955e-05
6:45441056 A C 0.058225 -3.6407e-08
6:45444061 T C 0.700472 3.4623e-05
6:45469761 C G 0.109590 1.1805e-05
6:45473256 C T 0.391643 -1.0485e-05
6:45482458 G A 0.217544 -3.2189e-05
6:45490218 T C 0.572034 2.6756e-05
6:45498337 T C 0.286190 -1.7267e-05
6:45500266 T C 0.511833 1.2375e-05
6:45507101 A G 0.186348 2.6714e-05
6:45512358 G C 0.073766 4.8639e-06
6:45523412 G A 1.039064 -3.5657e-06
6:45523928 T C 1.948911 4.0276e-06
6:45524946 G A 0.796561 -3.6068e-06
6:45525349 C G 0.034906 8.1200e-07
6:45526942 T G 0.486039 7.4571e-07
6:45529755 G A 0.053442 -7.2317e-06
6:45529977 A C 0.946983 -2.2145e-05
6:45532806 T C 0.205376 -3.9911e-06
6:45533153 G A 0.436139 -1.7261e-05
6:45541997 C T 0.038806 1.4339e-05
6:45544214 C T 0.666654 -2.0698e-05
6:45549899 T C 0.271136 -2.2868e-05
6:45553288 T C 0.149082 3.4942e-06
6:45575995 T G 0.024890 5.8608e-06
6:45578221 C T 0.141439 -2.7576e-05
6:45583943 A G 0.095909 4.0129e-06
6:45585471 T C 0.062162 1.6451e-05
6:45586572 T G 0.045714 3.2368e-06
6:45587779 T C 0.532011 -2.0635e-05
6:45593732 G T 0.329868 -2.8742e-05
6:45598720 T G 0.202453 3.5226e-06
6:45609559 A G 0.031027 -9.2823e-06
6:45610111 A C 0.114207 -5.9469e-06
6:45621563 T C 0.019960 2.2362e-05
6:45623578 G A 0.022602 3.1143e-05
6:45625610 T C 0.111895 -2.1055e-05
6:45626120 T C 0.160832 8.7480e-06
6:45635205 T C 0.050011 1.2603e-05
6:45644768 A G 0.055264 -5.0096e-06
6:45664559 T C 0.174863 2.0292e-06
6:45666491 T G 0.038221 2.5618e-06
6:45676828 G A 0.031261 -9.6430e-06
6:45676900 A G 0.026692 -6.1662e-06
6:45677886 C T 0.059531 -2.0593e-05
6:45682474 T C 0.042331 1.0617e-05
6:45685320 T C 0.098455 2.3204e-05
6:45686470 C A 1.351219 7.5291e-05
6:45689706 C T 0.050991 7.7970e-06
6:45696788 G A 1.657441 2.5886e-05
6:45697885 T C 0.248085 1.5197e-05
6:45701338 A G 1.595727 2.4535e-05
6:45705862 A G 0.234289 3.0669e-05
6:45706231 C A 0.031476 -1.8280e-05
6:45711373 T G 0.348672 3.3723e-05
6:45712079 A C 0.030649 -2.6393e-05
6:45712824 C T 0.772161 1.5117e-05
6:45726071 C T 0.027178 -1.1004e-05
6:45729657 A G 0.098309 -2.5775e-05
6:45730989 A G 0.474224 2.8986e-05
6:45734004 A G 0.731264 1.5695e-06
6:45742625 T C 0.048240 7.8793e-06
6:45742902 T C 0.030065 2.2963e-06
6:45747003 G C 0.088858 -1.0247e-05
6:45750918 C T 0.035902 5.1266e-06
6:45752629 A G 0.758514 -2.5086e-05
6:45755511 G T 0.054492 -3.4737e-06
6:45760611 C T 0.080640 7.9022e-06
6:45763293 A G 0.137261 8.1028e-06
6:45764178 A G 0.761013 -1.6392e-06
6:45764513 A C 0.047394 -7.2577e-06
6:45764845 T G 0.596274 8.1502e-06
6:45765360 A G 0.090177 2.2820e-05
6:45766065 A G 0.035970 -3.0643e-06
6:45768251 C T 1.524096 -1.9060e-05
6:45771793 G A 0.102960 1.4406e-05
6:45772654 G A 0.091091 1.0085e-05
6:45774125 T C 0.053581 1.9135e-05
6:45777245 G A 1.574240 -1.2592e-05
6:45779990 C T 0.127089 4.4014e-06
6:45787468 C T 0.956067 -1.1224e-05
6:45789698 G C 0.186453 6.4304e-06
6:45791740 C G 0.068982 -1.6778e-05
6:45791798 T G 1.742457 -7.5873e-06
6:45795876 T C 0.070761 2.1336e-05
6:45796058 G A 0.169012 1.2862e-05
6:45803296 A G 1.349379 -5.5044e-06
6:45805539 G A 0.235958 -2.4742e-05
6:45806448 A G 0.374382 -4.2031e-05
6:45807537 G A 0.098153 -5.1636e-06
6:45807896 C T 0.233796 2.3868e-05
6:45809945 C A 0.049967 4.2881e-06
6:45811913 A G 0.025366 -8.9992e-06
6:45812929 A G 0.432179 -4.5058e-06
6:45820405 C T 1.563296 -1.7282e-06
6:45822614 C A 0.742565 -2.2147e-06
6:45824539 T C 0.464929 1.0731e-06
6:45826976 T C 0.032428 -1.4941e-05
6:45830465 C T 1.700884 6.9482e-06
6:45833666 A C 0.342369 -1.0464e-06
6:45841470 A G 0.022639 2.1483e-06
6:45843864 C T 0.772378 -2.1332e-05
6:45853473 A G 0.075578 -1.1211e-05
6:45854134 T C 0.035885 4.2611e-06
6:45855514 T C 1.245307 -2.5825e-05
6:45860862 T C 0.941431 1.3033e-05
6:45861224 C T 0.055319 1.0258e-05
6:45867872 A C 0.111470 1.1532e-06
6:45876843 C G 0.132233 -1.7110e-05
6:45885061 T G 0.110950 2.3434e-06
6:45886605 A G 0.077604 6.7396e-06
6:45887028 G T 0.785281 1.5499e-05
6:45889665 T C 1.516960 -1.6586e-05
6:45894898 C T 0.028130 -3.4950e-05
6:45895095 C T 0.673260 2.1606e-05
6:45898314 G A 0.606596 2.4007e-05
6:45898561 C A 0.023595 -1.0066e-05
6:45916478 A G 0.034437 -1.2387e-05
6:45916999 T G 0.061754 3.4786e-06
6:45919758 A G 1.264088 -1.7218e-05
6:45920934 A G 1.821965 -9.1121e-06
6:45921312 T C 0.044303 -6.6099e-06
6:45926601 C A 0.094865 -1.6631e-05
6:45928727 C T 0.701587 -1.0277e-05
6:45930895 C G 1.264669 -7.4513e-06
6:45932160 G A 0.737989 2.6290e-05
6:45932528 G A 0.132012 8.6885e-06
6:45935179 T C 0.054843 -7.1248e-06
6:45935853 A G 0.051368 1.2990e-05
6:45936288 C T 0.093053 8.7712e-06
6:45947467 A G 0.571374 -4.0244e-06
6:45959767 T C 1.111218 -1.7450e-05
6:45965345 A G 0.405378 -5.1577e-06
6:45966506 C A 0.706810 -1.2184e-05
6:45989952 C T 0.062485 8.7070e-06
6:45990125 C A 0.039853 1.0161e-05
6:45994063 G A 0.263728 -4.3108e-06
6:45996913 A G 0.129061 3.7448e-07
6:46000630 T C 0.086947 -8.4485e-06
6:46001357 T C 1.137825 -5.7039e-06
6:46008715 T G 0.030598 -7.8789e-06
6:46014684 G A 0.129683 -1.9365e-07
6:46018287 G A 0.446747 -2.5046e-05
6:46019116 C T 0.376585 1.9857e-05
6:46021223 T C 0.280207 3.2615e-06
6:46023735 G A 1.328844 -8.7114e-06
6:46025650 C T 0.037123 1.2183e-05
6:46025834 G T 1.337827 -4.8949e-06
6:46028186 C T 0.883995 -3.5147e-05
6:46028327 A G 0.076646 -2.1867e-07
6:46030130 T C 0.163283 -3.5784e-05
6:46031194 A G 0.081405 4.0687e-06
6:46034434 C A 0.736521 -1.2214e-05
6:46034726 T C 0.596342 -1.8047e-05
6:46036351 T C 0.050797 6.9167e-06
6:46040795 C T 0.075911 2.6033e-07
6:46040887 A G 0.278041 4.4784e-06
6:46043561 G A 0.668551 -1.3573e-05
6:46045136 T C 0.143037 -2.2440e-05
6:46047458 T C 0.319352 1.8341e-06
6:46047640 C T 0.098663 -3.5885e-05
6:46048120 T G 0.089402 5.7866e-06
6:46050770 T C 0.313508 9.0981e-06
6:46054285 T C 0.107370 -3.6509e-05
6:46070407 T C 1.288444 -3.8112e-05
6:46076068 A G 0.040747 2.4418e-05
6:46078540 A G 1.181826 -1.3187e-05
6:46080876 A T 0.737952 1.1547e-06
6:46082435 A G 0.024540 -8.6490e-06
6:46119325 T C 0.128863 -2.7015e-05
6:46128688 C G 1.053013 1.5993e-06
6:46128794 T C 0.221393 7.8044e-06
6:46135283 G A 0.103001 -4.2827e-05
6:46135884 G C 0.103460 -4.8154e-05
6:46135984 T G 1.043494 -1.0268e-06
6:46136394 C T 0.053034 2.1012e-05
6:46138158 C A 0.106659 1.0719e-05
6:46140679 G A 0.042083 -1.4615e-05
6:46145899 T C 1.208290 -2.2378e-05
6:46150596 G A 0.758164 -1.1005e-05
6:46151231 T C 0.505424 9.9337e-06
6:46152939 C T 0.357818 1.8600e-05
6:46158097 A C 0.039462 3.6484e-05
6:46160391 T A 1.153006 -2.1608e-05
6:46161193 T C 0.083163 -1.6647e-05
6:46161767 T G 0.235842 -7.2170e-06
6:46162897 T G 0.075435 4.0141e-05
6:46169554 T C 0.024710 -1.3137e-05
6:46175208 T C 0.081756 1.2283e-05
6:46175989 A G 0.072471 5.3109e-06
6:46176443 T C 0.031482 -4.2019e-06
6:46177191 A G 0.323211 -5.4715e-06
6:46178646 T C 0.354754 -1.6447e-05
6:46190236 C T 0.059242 5.5462e-07
6:46198999 A G 0.048668 1.2809e-05
6:46200634 A G 0.061571 -1.7159e-05
6:46201084 T G 0.373049 -1.7459e-05
6:46204479 A G 0.035583 3.8366e-06
6:46204870 C T 1.070135 -1.4601e-05
6:46218990 G A 0.027460 1.4299e-05
6:46228664 G A 0.026631 1.2799e-05
6:46234899 G A 1.648924 1.1393e-05
6:46244474 A G 0.061924 -1.4166e-05
6:46245307 C T 0.032975 1.1138e-05
6:46247207 G C 0.075014 5.3543e-06
6:46249662 C T 0.146124 -1.3933e-05
6:46252463 C T 0.123346 9.9139e-06
6:46262289 A G 0.071199 3.2912e-05
6:46271560 G T 0.051042 5.9888e-06
6:46274779 C T 1.637572 1.0126e-05
6:46295502 A G 0.063502 2.9876e-05
6:46297341 A C 0.024499 -2.7200e-05
6:46297348 T C 0.205254 -1.3533e-05
6:46297520 T C 1.928240 -3.8783e-05
6:46309619 T C 1.019039 -9.5473e-06
6:46321730 A G 0.048991 -2.1135e-05
6:46333852 T C 0.024883 1.7813e-05
6:46340009 T G 0.077635 -2.0123e-05
6:46369642 A G 0.025386 1.6086e-05
6:46375132 C T 0.062081 2.1903e-06
6:46375320 C T 0.067582 1.2226e-05
6:46378160 T C 0.039282 3.6000e-05
6:46378269 A C 0.186331 -4.2050e-05
6:46381851 C T 0.094903 -5.2033e-07
6:46382877 A G 0.037286 8.0382e-06
6:46392555 A G 0.063339 2.8605e-06
6:46397095 G A 0.117199 -1.0024e-05
6:46401170 G A 0.957019 -2.1755e-05
6:46404459 G A 0.032975 -2.9883e-05
6:46411108 A G 0.478800 2.0561e-05
6:46423922 A G 1.086981 -6.3540e-05
6:46425440 C G 0.062771 -1.8735e-05
6:46429665 T C 1.062176 -7.8600e-05
6:46429960 A G 0.025618 1.1075e-05
6:46430285 T C 0.038078 2.6257e-05
6:46433812 T C 0.676745 4.4423e-05
6:46434923 C T 1.079675 -4.8692e-06
6:46437221 G A 1.656091 2.7905e-05
6:46439627 T C 0.030860 5.6725e-06
6:46441893 G C 0.117494 1.6077e-05
6:46446299 G A 0.073895 8.4507e-06
6:46454250 A G 0.058640 -9.0646e-07
6:46454488 G A 0.078366 -2.7209e-06
6:46461381 T C 0.060357 1.4018e-05
6:46467013 G A 0.064308 2.5493e-06
6:46468340 T C 0.047499 1.9366e-05
6:46477260 C T 0.052639 1.2554e-05
6:46485635 T G 1.126195 -1.6807e-05
6:46486527 G A 0.030058 1.1687e-05
6:46490222 A G 0.144040 1.0777e-05
6:46509115 A C 0.045547 -3.1118e-05
6:46515565 C A 0.484832 1.3517e-05
6:46516667 T C 0.076054 4.3134e-06
6:46521339 A G 0.396746 6.3646e-06
6:46529604 C G 0.361133 -8.2405e-06
6:46539252 A C 0.101488 -2.4549e-05
6:46542833 G T 0.029806 1.1568e-05
6:46563817 T A 0.484043 8.6141e-06
6:46570638 T C 0.047009 -2.2397e-05
6:46579442 A C 0.053666 3.2822e-05
6:46587650 T C 0.328243 3.4202e-06
6:46593224 G A 0.041318 -1.2977e-05
6:46597508 C T 0.054020 3.1526e-05
6:46603687 A G 0.498866 1.8207e-05
6:46609905 T C 0.450072 -5.7379e-06
6:46612653 T C 1.869389 -8.1091e-06
6:46617804 T C 0.056233 -7.7480e-06
6:46618800 G A 0.034277 -8.2404e-06
6:46620252 G C 0.444306 -1.4485e-05
6:46625635 T C 0.449800 -1.2949e-05
6:46632594 C T 0.116155 2.4994e-05
6:46644875 T C 0.553600 -1.3668e-05
6:46652385 T C 0.124750 3.3134e-05
6:46654174 A C 0.035365 1.2992e-06
6:46656557 T C 0.087403 -3.9692e-06
6:46657057 G A 1.614997 -1.1616e-05
6:46658905 G C 0.650706 -1.8870e-05
6:46659663 T C 0.173333 -1.5601e-05
6:46663455 A G 0.074062 1.1827e-05
6:46675025 A C 1.611128 -6.0651e-06
6:46679303 G A 0.094852 -2.1408e-05
6:46681519 G C 0.083785 -1.7713e-06
6:46684222 T C 0.504636 -1.7930e-05
6:46696593 A G 1.802532 -1.6862e-05
6:46713394 G A 0.390813 -9.3437e-06
6:46715661 A G 0.054431 9.4163e-06
6:46720800 T G 0.149803 2.2967e-06
6:46722334 C T 1.322905 -2.1828e-05
6:46726500 A C 0.218707 1.5515e-05
6:46726915 A C 0.035865 1.2042e-05
6:46727772 C G 0.405385 -3.4886e-06
6:46728267 G A 0.046221 7.7648e-06
6:46739407 T C 0.065297 2.6134e-05
6:46745678 G T 0.188473 -2.6205e-06
6:46751163 G A 0.217198 7.7963e-06
6:46756520 C T 0.092149 -1.0175e-05
6:46762757 T C 0.035770 2.3490e-05
6:46763963 T C 0.681403 7.9089e-06
6:46767688 A G 0.175706 1.7998e-05
6:46791616 C T 0.033587 -1.3081e-05
6:46801071 T G 0.774881 9.3750e-06
6:46801219 A G 0.064933 -1.9644e-05
6:46801663 G A 0.059307 -6.7009e-06
6:46803102 G A 0.485960 2.7338e-05
6:46806068 G A 1.258468 4.3720e-05
6:46806766 A G 0.061527 -1.0955e-05
6:46806809 T C 0.708805 1.4076e-05
6:46817550 T C 0.472902 3.7989e-06
6:46822318 C T 0.085108 2.5062e-06
6:46827239 T C 0.387712 5.7464e-06
6:46829816 C T 1.491308 -1.4668e-07
6:46831447 T C 0.026148 -1.2796e-05
6:46832073 A C 0.041090 -6.9234e-05
6:46832968 G A 0.241517 -2.0805e-05
6:46834130 A G 0.392618 5.4779e-06
6:46834685 A G 1.884154 5.8980e-06
6:46835497 T C 0.050307 9.2201e-06
6:46839475 A G 0.155236 6.0639e-07
6:46840761 T C 0.235149 4.7860e-05
6:46841806 A C 1.607708 -2.3296e-06
6:46854163 C T 0.242356 3.5842e-05
6:46854630 T A 1.755012 7.1966e-06
6:46858993 T C 0.126820 5.4439e-06
6:46862341 C A 0.050028 1.0532e-05
6:46862960 T G 0.053666 -1.3383e-05
6:46867217 T C 0.086308 2.4873e-06
6:46867771 T C 0.022588 -3.6388e-06
6:46871104 A G 0.100251 -2.8046e-05
6:46876243 T C 0.274311 -6.7057e-06
6:46879000 C T 1.817963 6.7641e-06
6:46884288 C T 0.951777 -3.3283e-06
6:46893146 T A 0.053064 1.3025e-05
6:46893216 A G 0.303009 7.5364e-06
6:46895410 C T 0.046788 1.4979e-05
6:46910117 A G 0.062234 -1.8703e-05
6:46911131 G A 0.205363 2.2374e-05
6:46913893 C T 1.154457 -1.4860e-05
6:46914521 T G 0.276395 2.9658e-06
6:46918018 C T 0.221849 1.0543e-05
6:46929168 A G 0.049277 -6.4771e-06
6:46930967 C T 0.225119 8.3980e-06
6:46934656 T C 0.072692 2.1703e-05
6:46934685 A C 0.078213 2.4863e-05
6:46939341 A G 0.098265 2.2204e-06
6:46939471 A G 0.063199 -6.7471e-06
6:46940988 G A 0.100104 -3.0334e-05
6:46943893 G A 0.884719 -1.5358e-05
6:46952217 T C 0.022983 9.3505e-06
6:46954538 A G 0.063563 2.5433e-05
6:46954838 A G 0.099598 2.0289e-05
6:46957426 A C 0.549707 -1.2803e-05
6:46961786 C T 0.043936 -4.6163e-05
6:46977783 T C 0.074905 -1.9158e-05
6:46982809 G T 0.472103 1.4226e-06
6:46982972 T G 0.081011 -4.5823e-06
6:46986916 A G 1.772858 -5.7531e-06
6:46994505 T C 0.040342 1.6343e-05
6:46998077 T C 0.044092 -6.4011e-06
6:47012079 G C 0.054054 2.5341e-05
6:47016925 T G 0.081922 1.3834e-05
6:47017240 A G 0.046816 -4.8576e-05
6:47020081 T G 0.173789 -5.4540e-05
6:47021882 C T 1.392204 -1.0203e-05
6:47029413 A G 0.093101 1.4984e-05
6:47029979 A C 0.096718 1.6312e-05
6:47037634 C G 0.051589 5.4537e-06
6:47045015 T G 0.159975 -2.6030e-05
6:47046061 G A 0.070784 3.4847e-06
6:47051338 G A 0.063301 -2.5622e-06
6:47058569 T C 0.357981 3.6723e-06
6:47070401 G A 1.703845 -2.3850e-05
6:47071198 T C 0.021783 8.9592e-07
6:47078362 T C 0.162552 -6.1024e-06
6:47080558 A G 0.054295 3.1940e-06
6:47080721 A G 0.653300 -2.9188e-06
6:47081176 C T 0.074711 -5.0423e-05
6:47082689 G A 0.234000 9.7660e-06
6:47084895 A G 0.068666 1.4916e-05
6:47104856 C T 1.103620 2.9775e-05
6:47109876 T C 0.448331 2.7589e-05
6:47119857 G A 0.269854 2.7535e-05
6:47120753 G A 0.258251 2.5839e-05
6:47121275 G A 0.280258 2.3623e-05
6:47125323 C T 0.714381 -8.2010e-08
6:47131088 C T 0.269439 1.8794e-06
6:47131205 C T 0.074041 1.3200e-05
6:47142540 G C 0.108839 -3.9126e-05
6:47153167 G A 1.061129 1.2766e-05
6:47153869 T G 0.350260 -8.9713e-06
6:47155275 A G 0.127745 9.8116e-06
6:47164134 T C 0.054462 7.8707e-06
6:47166187 G A 0.039805 -1.2267e-05
6:47168940 C A 0.130322 1.5666e-05
6:47170030 G A 0.032448 -3.6514e-06
6:47193893 T C 0.227186 -1.4781e-05
6:47203757 G A 0.444765 -2.1689e-05
6:47213859 T G 0.178535 4.8814e-06
6:47220224 A G 0.106346 -1.6226e-05
6:47220926 G C 0.044585 -3.6877e-05
6:47224903 A C 0.077003 2.5068e-05
6:47225496 C T 0.138730 -1.6632e-05
6:47228836 A C 0.897676 1.7982e-05
6:47228912 A G 1.688692 -4.1501e-05
6:47230615 G A 0.187514 -1.8415e-05
6:47231370 C A 0.730941 3.1960e-07
6:47234117 C T 0.203445 -1.3942e-05
6:47236917 T C 0.109654 9.9151e-06
6:47237284 C T 0.110198 -3.8493e-06
6:47250745 T C 0.060473 2.6629e-06
6:47259602 T C 0.043440 -8.6425e-06
6:47260961 A G 0.040978 -4.9986e-06
6:47265153 T C 0.048573 1.9443e-05
6:47269370 T C 0.236757 -1.1799e-05
6:47273038 G A 0.044072 -2.8949e-05
6:47278257 G A 0.525446 -1.8276e-05
6:47279229 T G 0.049433 -3.1721e-05
6:47279515 G A 0.020940 -9.6149e-07
6:47292046 G A 0.046401 1.1654e-05
6:47297618 T C 0.051783 -1.3543e-05
6:47303011 G T 0.719178 -2.9478e-06
6:47304111 T G 0.031955 -3.4807e-06
6:47305117 A G 0.041060 9.8052e-06
6:47305301 C T 0.812190 7.9658e-07
6:47305805 A G 0.135058 2.5681e-05
6:47310630 T G 0.188048 8.4582e-06
6:47311248 T C 0.542683 7.5211e-07
6:47311611 G A 1.097524 4.5088e-05
6:47311798 T C 0.050110 -2.0581e-05
6:47312018 T C 0.045496 -3.6440e-05
6:47315363 G A 0.029470 -1.2286e-05
6:47318885 A G 0.959675 -3.7979e-05
6:47320386 A G 0.212326 -3.6155e-05
6:47325161 T C 0.142276 -6.4363e-06
6:47331042 A G 0.648656 -1.4180e-06
6:47331170 T C 0.068724 3.6419e-05
6:47344280 T C 0.205737 -1.2324e-06
6:47346320 A C 1.070635 -2.1414e-05
6:47347709 C T 0.147987 1.8404e-05
6:47348179 T C 0.036687 -2.4793e-05
6:47355493 A G 0.140477 -1.5616e-05
6:47357871 T C 0.026294 -1.9100e-05
6:47369341 A G 0.873510 2.6649e-05
6:47378390 A G 1.269739 3.1997e-06
6:47397179 T C 0.963340 2.3116e-05
6:47399300 C T 0.053962 -1.4896e-05
6:47403230 A G 0.071593 5.0890e-06
6:47405390 C A 0.124892 1.3795e-05
6:47410478 G A 1.123635 2.5782e-05
6:47413719 A C 0.063451 -4.3547e-06
6:47419114 T C 0.031520 -2.5535e-05
6:47426845 A G 0.023041 2.1078e-07
6:47427471 A C 0.062020 9.5028e-06
6:47451883 T C 0.550734 -4.8218e-06
6:47461913 A C 0.551638 -3.1441e-06
6:47462615 C T 1.856028 2.5613e-05
6:47463654 G A 0.061044 -2.3013e-05
6:47488387 A G 1.376935 2.0153e-05
6:47504513 G A 0.097636 1.8011e-05
6:47507156 A C 0.086478 -4.9241e-06
6:47528922 G A 0.095399 1.9713e-07
6:47537142 A G 0.179429 1.1553e-05
6:47538130 G A 0.823893 2.5889e-05
6:47547820 A G 0.469312 -3.7703e-06
6:47549629 G A 0.582325 1.2849e-05
6:47556033 A G 0.214250 -9.7716e-07
6:47561831 G A 0.126834 -3.6429e-06
6:47578144 A G 0.071899 -8.5267e-07
6:47599978 C T 0.251033 -5.2822e-05
6:47622634 A G 0.029391 -1.6615e-05
6:47623433 A G 0.093889 -5.5341e-06
6:47624299 G A 1.360721 3.2890e-05
6:47625395 A G 0.066844 6.2796e-06
6:47627513 A G 0.044136 4.6305e-06
6:47627655 A G 0.837689 3.4518e-05
6:47628558 A G 0.523069 -3.7859e-06
6:47646748 C T 0.435616 5.3976e-06
6:47648033 G A 0.034699 2.6071e-05
6:47649265 A T 0.722126 -3.3454e-05
6:47652652 T G 1.274869 2.9142e-05
6:47665293 A G 0.021164 -7.2386e-06
6:47668093 G A 0.082466 2.2242e-05
6:47676034 C T 0.043773 3.3191e-05
6:47676184 C T 0.100774 1.5225e-05
6:47682212 A G 0.033206 -9.1422e-06
6:47682604 C A 1.761880 2.0475e-05
6:47682949 T C 0.093349 -1.7104e-05
6:47692541 A G 0.437285 -4.3714e-06
6:47693452 T C 1.511044 1.5004e-06
6:47702541 T C 0.132624 -2.3448e-05
6:47702568 C T 1.762291 2.3082e-05
6:47705391 G T 0.056505 2.2394e-06
6:47709696 A C 0.838716 2.7532e-06
6:47712276 C T 0.621460 -1.4666e-07
6:47714073 A G 1.266356 1.8180e-06
6:47717723 A G 0.075180 3.9678e-06
6:47721600 G A 0.156416 8.6037e-06
6:47732878 C T 0.103970 -1.7989e-05
6:47734706 T C 0.128252 -1.3228e-05
6:47739785 C T 0.636675 -8.9126e-07
6:47744323 G A 0.113891 2.2045e-06
6:47748745 C T 0.164208 -3.9570e-06
6:47753949 C T 1.654388 3.9084e-05
6:47755080 C T 0.544822 1.6274e-05
6:47759123 C A 0.069163 1.3469e-05
6:47761751 G A 0.113173 -1.8507e-06
6:47766130 A C 0.306365 -2.8236e-05
6:47768443 A G 0.070900 8.0682e-06
6:47780081 C T 0.550584 -3.3391e-05
6:47781081 G A 0.139434 1.7634e-06
6:47795949 T C 0.297631 -2.3906e-05
6:47805900 C A 0.144934 7.6639e-06
6:47809594 C T 0.145468 -1.3888e-05
6:47811591 C T 0.029459 -9.9282e-06
6:47815384 A C 0.021307 -2.6073e-06
6:47820803 A G 0.079702 1.5530e-05
6:47824080 G A 1.008381 -3.5918e-06
6:47831463 A G 0.024812 3.9444e-06
6:47843484 G A 0.228703 -4.2538e-05
6:47846603 T C 0.079746 1.5946e-05
6:47847179 G A 1.474370 -4.0376e-06
6:47849195 A C 0.209854 -6.2316e-07
6:47854452 G A 1.359178 -1.3769e-05
6:47862374 A G 0.041957 -2.1598e-05
6:47863340 A G 0.023187 -1.9765e-05
6:47865221 T C 0.060564 -2.1854e-05
6:47880639 C T 0.101746 1.2594e-05
6:47883454 G A 0.037143 -6.6867e-07
6:47883902 G A 1.227183 -2.4201e-05
6:47888700 T C 0.431223 -1.0086e-05
6:47895833 G A 0.054329 1.7799e-05
6:47896093 C T 0.228271 -3.5348e-05
6:47899070 T C 0.038449 2.1332e-05
6:47900771 G T 0.050776 1.2306e-05
6:47908664 T C 0.039550 -6.9950e-06
6:47909123 C T 0.060891 2.5093e-05
6:47909296 A G 0.077751 -8.8086e-06
6:47916644 A C 0.180758 -5.1021e-06
6:47931715 G A 0.098455 2.0605e-06
6:47936507 G A 0.058140 -9.1767e-06
6:47941339 A G 1.453407 -5.7281e-06
6:47941768 T C 0.028120 6.6711e-06
6:47945538 A G 0.045588 8.7356e-06
6:47946823 C T 0.525089 -1.7050e-05
6:47950814 T G 0.045571 1.9834e-05
6:47962978 A G 0.127857 -1.4376e-05
6:47963028 T C 0.044395 3.3384e-05
6:47963249 C T 0.329691 9.5144e-06
6:47966961 C T 0.081008 -2.6790e-05
6:47968236 C A 0.437442 -3.5350e-06
6:47975064 T C 0.033165 -1.1305e-06
6:47977481 C T 0.440960 -4.5922e-06
6:47982985 C T 0.335199 1.1397e-05
6:47984046 A T 0.343685 -1.3643e-05
6:47989087 T C 0.038163 3.0006e-06
6:47991073 T C 1.152642 -8.8122e-06
6:47992479 T C 0.158612 1.8914e-05
6:47993952 T C 0.090255 3.7603e-06
6:48013978 T C 0.787725 1.4879e-05
6:48029847 T C 0.124797 -2.9328e-05
6:48042660 G A 0.040244 -3.8157e-06
6:48042929 G A 0.249952 1.3532e-05
6:48047369 A G 0.468812 2.6060e-05
6:48056902 G A 0.344365 -3.3329e-05
6:48067552 T G 1.922719 -1.7594e-06
6:48068766 G A 0.297467 -1.6076e-06
6:48081464 T C 0.311570 -4.9275e-05
6:48086262 G T 0.099156 4.8977e-05
6:48087812 C G 0.532035 3.9420e-05
6:48089222 A C 0.557214 -1.8313e-05
6:48091628 G A 1.088871 1.4693e-05
6:48094139 A G 0.249006 1.9189e-05
6:48097076 T C 0.030245 1.4031e-06
6:48100840 T C 0.558489 1.9605e-05
6:48101059 G A 1.931959 -1.0592e-06
6:48102631 C A 0.284314 -6.5816e-06
6:48111666 A G 0.026029 -5.3525e-06
6:48124869 A G 0.032258 1.8240e-06
6:48131332 A G 0.186786 -3.2219e-05
6:48140970 A G 0.034124 -1.1440e-05
6:48150119 C T 0.254497 1.2765e-06
6:48155623 C T 0.847491 -3.8390e-06
6:48200892 C A 0.202300 5.3070e-05
6:48223537 C T 0.089915 1.1184e-06
6:48230854 A G 0.052748 2.7351e-06
6:48231791 C T 0.026393 -6.1235e-06
6:48246688 A C 0.063172 -3.1226e-05
6:48247897 A G 0.305732 -9.4401e-06
6:48249371 A C 0.023194 1.3237e-05
6:48258102 G T 0.069761 1.0524e-05
6:48259091 C T 0.026009 1.7684e-05
6:48281217 C A 1.543880 2.6483e-05
6:48282957 C A 1.865149 -6.4550e-06
6:48288144 A G 0.611421 -4.8176e-06
6:48289051 T C 0.027212 1.5299e-05
6:48289514 C T 0.161165 3.2025e-05
6:48289709 A G 0.069690 -2.1455e-06
6:48296807 G T 0.036449 1.5489e-05
6:48305581 T C 0.034263 5.3265e-06
6:48317202 G T 0.508576 -1.8802e-05
6:48317398 C T 0.517365 -2.2452e-06
6:48318490 A G 0.038054 -7.0126e-07
6:48357970 A G 0.029833 -9.7579e-06
6:48361770 T G 0.163970 3.7676e-05
6:48372095 C A 0.245335 5.3161e-05
6:48373568 A G 0.528625 -2.1459e-05
6:48376486 C A 0.079692 2.0574e-05
6:48378048 C G 0.148174 -2.7739e-05
6:48382737 T C 0.062424 2.0286e-06
6:48383311 T C 0.232453 3.9305e-06
6:48392366 T C 0.085696 2.0683e-06
6:48399081 A G 0.028266 -1.5856e-06
6:48400589 A G 0.058783 -5.6439e-06
6:48414233 T C 0.524868 -1.1569e-05
6:48415152 A G 0.349590 3.0107e-05
6:48416553 C T 0.053564 -5.6516e-06
6:48426110 G T 0.131726 -2.2351e-05
6:48428301 G A 0.118970 8.6785e-06
6:48451414 G A 0.045343 -5.0877e-06
6:48458707 C T 0.058497 -1.5685e-06
6:48473077 C T 0.039795 -2.4749e-06
6:48473356 T C 0.033216 7.0290e-06
6:48475232 T G 1.002084 -1.8120e-05
6:48480264 C T 1.128554 3.0729e-05
6:48481502 G A 0.044310 2.1881e-05
6:48483788 T C 0.991354 1.9380e-05
6:48507289 C G 0.299569 -4.2564e-06
6:48507718 G A 0.439893 1.7239e-05
6:48508302 A G 0.053564 -1.0387e-05
6:48511720 A G 0.104045 -2.8247e-06
6:48519156 C T 0.152009 2.7701e-05
6:48520533 G A 0.045928 1.7377e-05
6:48520745 T C 0.321375 -8.4929e-06
6:48537166 C T 0.356890 -2.1517e-05
6:48541517 T G 0.068350 8.0211e-07
6:48549772 G A 0.227577 -7.0293e-06
6:48553592 A G 0.052677 2.3442e-05
6:48566118 A G 0.186518 1.0501e-05
6:48567044 A G 0.029439 -9.5464e-06
6:48568965 G A 0.104235 1.5701e-05
6:48576923 G A 0.158945 1.0325e-05
6:48581776 C T 1.513241 -2.2438e-06
6:48582027 G A 0.037735 1.1067e-05
6:48583280 T C 0.292460 -3.1890e-07
6:48592228 T C 0.020977 6.3806e-06
6:48607638 G A 0.052891 -2.1380e-06
6:48611973 A G 0.037208 -1.0358e-05
6:48630130 C G 0.292511 1.3451e-06
6:48640786 A C 0.029432 1.7458e-05
6:48641380 G A 0.159496 1.1257e-05
6:48662743 C A 0.581546 -1.4218e-06
6:48664787 C T 0.035423 -5.3580e-07
6:48670905 T C 0.160230 2.2248e-05
6:48683797 A C 0.031768 3.6502e-06
6:48693944 T G 0.157334 1.8848e-05
6:48715411 C A 0.034702 1.7805e-05
6:48716787 G T 0.055624 -4.9794e-06
6:48728020 T C 0.123818 2.5207e-05
6:48732310 A G 0.062159 -1.6160e-05
6:48733538 G A 0.030428 -5.4417e-06
6:48734244 T G 0.038081 9.8970e-06
6:48738404 T C 0.035579 -1.8015e-05
6:48740099 C T 0.065266 3.5668e-06
6:48751645 A C 0.022888 6.0380e-06
6:48763314 C T 1.679846 -7.3089e-06
6:48771436 C T 0.035059 2.4181e-06
6:48803951 C A 0.173697 2.0570e-05
6:48804271 G A 0.054853 2.0091e-06
6:48808141 T G 0.157422 -6.3136e-06
6:48839143 A G 0.607038 -9.5011e-06
6:48850906 T G 0.271102 6.8100e-06
6:48851914 A G 0.098078 -2.5944e-05
6:48858674 C A 0.064430 -1.8299e-05
6:48868062 C T 0.924827 -3.3810e-06
6:48873147 A G 0.039241 1.3443e-05
6:48878582 T C 0.179473 1.1536e-05
6:48882257 C T 1.103596 2.5178e-06
6:48895250 C A 0.066460 -3.7573e-06
6:48902448 G A 1.963520 -1.1652e-05
6:48911180 A G 0.171973 1.9724e-05
6:48914124 T C 0.147919 5.2007e-06
6:48925745 A G 0.031778 3.1513e-05
6:48927198 T C 0.263367 1.0482e-05
6:48930623 C T 0.045238 -1.6065e-05
6:48941211 T G 0.054448 3.8463e-06
6:48950315 T C 0.060020 3.2478e-06
6:48953700 C A 0.065358 7.4402e-06
6:48970432 T C 0.072093 -4.4454e-06
6:48971282 T G 0.083466 5.5582e-06
6:48979382 C T 0.185593 4.6462e-06
6:48981289 A G 0.160750 -1.9156e-05
6:49014825 T C 0.489279 -9.6025e-06
6:49016746 G T 1.388205 1.1639e-05
6:49022622 A C 0.282702 -3.0806e-05
6:49024150 G T 0.057787 -1.3356e-05
6:49032570 C T 0.025247 -2.9894e-06
6:49033485 G A 0.034413 2.5266e-06
6:49037655 A G 0.171786 2.3765e-05
6:49052951 A G 0.210568 -6.3857e-06
6:49060529 A G 0.047489 -1.1965e-06
6:49062282 A G 0.061958 2.5891e-05
6:49081548 C T 0.145366 1.5672e-05
6:49083723 C T 0.055679 -1.2010e-05
6:49087560 A G 0.094539 6.4426e-06
6:49107758 C T 0.071257 6.6845e-06
6:49123883 T G 1.146624 -1.6369e-05
6:49149098 C T 0.028868 -3.6650e-06
6:49155199 G C 0.279142 -8.3459e-06
6:49158048 A C 0.031418 -2.1231e-05
6:49161161 G A 0.026991 -2.4123e-06
6:49180527 A C 0.654547 -3.2577e-05
6:49220261 T C 0.091904 5.4375e-06
6:49226187 T C 0.521540 1.8217e-05
6:49228091 T C 0.061261 8.3312e-06
6:49231625 C T 1.346129 2.9088e-05
6:49232394 T C 0.067299 -1.2132e-05
6:49232616 G C 0.129326 2.8495e-06
6:49233647 T C 0.057647 -1.0312e-05
6:49236052 A G 0.276705 -1.7421e-05
6:49254310 C G 0.133803 -5.7809e-06
6:49269085 T C 0.049049 -2.3271e-06
6:49288384 G A 1.081259 -4.1827e-06
6:49288934 C T 0.045588 3.0467e-05
6:49289629 A G 0.055213 7.9685e-06
6:49292459 A C 0.035338 1.0799e-05
6:49298973 A C 0.124332 1.4759e-05
6:49299267 C T 0.063291 2.6239e-06
6:49307738 C T 1.950040 -1.3529e-05
6:49310006 G A 0.293850 -1.3544e-05
6:49317852 A G 0.149517 -3.0539e-06
6:49326538 A G 0.031224 -1.8785e-05
6:49354361 A C 0.032448 4.6181e-06
6:49361145 G A 0.064301 -1.0833e-05
6:49363715 G A 0.036963 1.3137e-05
6:49366060 T C 0.059235 -3.6116e-06
6:49366428 A G 0.287584 -3.5467e-05
6:49382724 T C 0.033128 -5.9662e-06
6:49385476 T C 0.081378 1.0278e-05
6:49385654 G A 0.031187 -1.6405e-05
6:49401499 C T 0.053748 -1.6612e-06
6:49403282 C T 1.257380 1.2368e-05
6:49412433 T C 0.755247 7.3660e-06
6:49415448 T C 0.214583 5.5571e-05
6:49427532 A C 0.025458 1.0834e-05
6:49439805 A G 0.755818 7.6347e-06
6:49459144 T A 0.046272 -1.9834e-06
6:49460152 G A 0.801607 -1.2398e-05
6:49461512 A G 0.053122 2.1442e-06
6:49475331 A G 0.274559 -1.2950e-05
6:49479750 C T 0.660993 -4.8117e-05
6:49485266 A C 0.352664 1.5603e-05
6:49488908 C A 0.736051 4.5781e-05
6:49489397 A C 0.675548 -5.6239e-05
6:49494241 G A 1.302540 -6.3579e-05
6:49495356 C G 0.439995 -1.9859e-05
6:49512402 A G 0.084207 -1.4894e-05
6:49513767 C T 0.478379 -2.4235e-05
6:49514394 C T 0.759395 4.6886e-07
6:49516146 G T 0.864765 8.2319e-06
6:49518053 G C 0.105085 1.0555e-05
6:49519169 C T 0.042474 -3.6661e-06
6:49522924 A G 0.042158 -1.1061e-06
6:49525102 T C 0.028501 -1.0269e-05
6:49536392 T C 0.601310 -1.3261e-05
6:49537285 T C 0.671992 4.6511e-06
6:49543614 G A 0.146611 3.3447e-05
6:49545607 G A 0.038217 -1.1050e-05
6:49557847 C T 0.084540 -8.6855e-06
6:49564722 G A 0.105887 1.1546e-05
6:49579213 C T 0.119483 6.1403e-07
6:49580247 T C 0.051603 -7.7287e-06
6:49587227 C T 0.346619 -4.7213e-06
6:49593358 A G 0.351820 6.3347e-05
6:49606518 A C 0.551407 -1.6145e-05
6:49623236 A G 0.051256 -5.9083e-06
6:49635821 C T 1.540395 -6.1722e-05
6:49641255 T C 1.813129 7.2917e-06
6:49642659 A C 0.102719 2.2664e-05
6:49644291 T G 0.051922 -7.9981e-06
6:49645611 C T 0.992242 -1.7079e-05
6:49645686 T C 0.176855 3.0653e-05
6:49646270 A C 0.038544 -1.1595e-05
6:49647119 C A 0.047475 1.6417e-05
6:49663567 G A 0.039414 -5.1291e-06
6:49675567 T C 1.646303 5.3006e-06
6:49682496 A G 0.224735 8.3545e-05
6:49701439 A C 0.874570 -3.8345e-05
6:49701523 G A 1.338146 -3.3512e-06
6:49702920 A G 0.023979 1.4053e-06
6:49705603 A G 0.031166 1.3743e-05
6:49711132 G A 0.116315 2.1212e-06
6:49717960 G C 0.061255 -1.3563e-05
6:49724037 G A 0.059391 3.8549e-05
6:49726777 C A 0.531855 -7.7726e-06
6:49732225 C T 0.330252 -3.9936e-05
6:49734465 A G 1.431546 -4.1206e-06
6:49734959 A G 0.554083 9.6634e-06
6:49743148 T C 0.064838 -1.1209e-05
6:49746117 C T 0.080355 1.5159e-05
6:49750555 T C 0.087341 4.0549e-05
6:49782939 G A 0.476988 -2.9610e-05
6:49794924 A G 0.391530 3.0206e-06
6:49800442 A G 0.117508 9.0262e-06
6:49800975 G A 0.475588 4.0839e-05
6:49805097 G T 0.058324 2.7106e-05
6:49814379 C T 0.312712 -9.1182e-07
6:49834288 C G 0.031771 9.3238e-06
6:49837014 T G 0.052704 1.0201e-05
6:49837540 T G 0.113544 -4.3191e-06
6:49838311 A G 0.048624 -8.3262e-06
6:49846449 G A 0.098897 -1.0430e-05
6:49860382 A G 0.354054 7.4749e-06
6:49869801 A C 1.003305 3.8146e-05
6:49871623 G A 0.176798 -5.3617e-06
6:49872818 G A 0.093349 -7.9343e-06
6:49874788 G A 0.027012 -1.7856e-06
6:49880005 T C 0.354136 1.9502e-05
6:49884568 T C 1.218728 6.8324e-05
6:49886845 G A 0.081487 -8.0984e-06
6:49890508 G T 0.993551 1.5420e-05
6:49902312 A G 0.036922 8.7034e-06
6:49903708 G C 0.056389 2.5944e-05
6:49909069 C T 0.051195 7.7685e-06
6:49913927 T C 0.054533 -1.1372e-05
6:49919761 A G 0.225310 5.4977e-06
6:49934209 C T 0.110899 -3.9884e-06
6:49937257 A C 0.131407 -9.4012e-06
6:49938285 A G 0.055553 -4.4468e-06
6:49947014 C T 0.087253 -1.8818e-05
6:49956958 A G 0.071532 8.5574e-06
6:49958587 A G 0.561882 -3.2226e-05
6:49976178 A G 0.053476 2.1063e-05
6:49986738 T C 0.034195 2.3353e-05
6:49993869 C T 0.058419 5.3489e-06
6:50014228 G T 0.023979 2.3923e-06
6:50018417 T C 0.081011 -4.2152e-06
6:50022132 T C 0.186263 1.0426e-05
6:50022625 A G 0.138322 1.3742e-05
6:50023366 T C 0.052286 -1.4852e-05
6:50062382 T C 0.267036 1.9657e-06
6:50066547 T C 1.890097 1.5440e-05
6:50071899 A G 0.025468 6.8078e-06
6:50075268 C A 0.022242 1.1831e-05
6:50076427 G T 0.059463 -1.7384e-05
6:50079903 A G 0.984347 -1.7161e-05
6:50081364 A G 1.837179 1.2489e-05
6:50083352 G A 0.050358 8.6547e-06
6:50112743 C T 0.064974 8.0603e-06
6:50139922 A G 0.192287 -1.2233e-05
6:50142079 G A 0.553593 4.6501e-06
6:50155389 T C 0.056134 -8.5099e-06
6:50165400 T C 0.182407 1.9717e-06
6:50182332 G T 0.713232 -7.2607e-06
6:50183584 C A 0.143432 -5.8295e-06
6:50183680 T C 0.056862 2.6508e-06
6:50183827 A C 0.024948 -1.5870e-05
6:50211448 T C 0.160774 9.0701e-06
6:50214177 A C 0.187034 -1.1358e-05
6:50217713 A G 0.722707 -8.9938e-06
6:50220334 C A 0.437748 1.8292e-05
6:50237321 C T 0.066048 7.3810e-06
6:50239194 T C 0.033556 6.3395e-06
6:50244409 G A 1.126545 -1.1146e-05
6:50247713 T C 0.181755 2.3755e-05
6:50263685 T C 0.819357 1.4581e-05
6:50264131 A G 0.135979 -7.1766e-06
6:50264750 C A 1.831287 -3.5973e-06
6:50290862 A G 0.884022 7.4645e-06
6:50294423 G A 0.295281 1.2288e-05
6:50301100 C A 0.185358 -3.6285e-06
6:50307649 G A 0.220397 -1.0133e-05
6:50308379 C T 0.071655 -2.2831e-05
6:50341665 T C 0.249295 4.3778e-06
6:50349884 T G 0.055597 1.1988e-05
6:50352936 G A 0.043487 1.5796e-05
6:50353745 C A 0.043249 5.2930e-05
6:50357617 C T 0.927818 -1.3154e-05
6:50359696 A G 0.067255 1.4271e-05
6:50359911 G A 0.621896 9.7758e-06
6:50364717 C T 0.121510 6.0514e-06
6:50365081 G A 0.205349 6.6893e-06
6:50367363 A C 0.139219 -2.2635e-05
6:50370182 C A 0.036932 7.7446e-06
6:50373173 C T 0.080127 -2.4806e-06
6:50380167 A G 0.185515 8.8170e-06
6:50386945 T C 0.031132 6.8194e-06
6:50386986 T C 0.273220 -1.8524e-05
6:50401026 T G 0.104755 2.8593e-05
6:50406575 G A 0.470161 -9.0508e-07
6:50414060 G T 0.184726 4.3193e-06
6:50419878 C A 0.043314 9.4786e-06
6:50422397 G A 0.056797 -9.9597e-06
6:50422941 C A 0.038027 3.7815e-05
6:50423406 C T 0.178994 -1.9138e-05
6:50423653 C T 0.123376 -1.9586e-05
6:50425464 G T 0.065606 -9.4249e-06
6:50426051 G A 0.102607 -9.9522e-07
6:50432650 T C 0.397810 1.7351e-07
6:50433823 T G 0.119419 -3.0107e-06
6:50434383 G T 0.073888 -1.0956e-05
6:50458021 T C 1.592817 5.2998e-06
6:50460003 C T 0.242839 1.0533e-05
6:50490367 C G 0.215545 -1.1349e-05
6:50498400 A C 0.059636 -5.7988e-06
6:50499066 G T 0.100152 2.7664e-06
6:50509572 A C 0.050419 8.4383e-06
6:50519828 C T 0.049410 5.4775e-06
6:50521926 A C 1.925663 -1.9525e-07
6:50522228 T C 0.503973 2.8830e-06
6:50537914 A G 0.081184 -3.0371e-06
6:50551068 T C 0.027260 1.5821e-05
6:50557635 G A 0.116699 -1.2992e-05
6:50559037 A G 0.038843 -2.0679e-05
6:50574029 A G 0.046204 -8.0338e-06
6:50576644 C A 0.740070 9.5972e-06
6:50594315 A G 0.173847 -5.4256e-07
6:50608564 T C 0.526265 1.8739e-05
6:50609600 C T 0.023710 7.8100e-06
6:50622506 C T 0.209392 -4.9650e-06
6:50624822 G A 0.046139 6.8231e-06
6:50635916 T G 0.027188 -4.6359e-06
6:50635951 G A 0.030303 2.5035e-05
6:50649760 T C 0.049291 7.6905e-06
6:50651337 A G 1.813353 -8.7670e-06
6:50654952 G T 1.906835 -2.2251e-06
6:50659811 C T 0.089225 -2.0319e-05
6:50661863 A G 0.059048 -1.1261e-05
6:50666968 T C 0.072137 8.2729e-06
6:50677379 A G 0.071627 -1.0674e-05
6:50683009 C T 0.171419 -1.5547e-05
6:50690298 C T 0.054516 -8.5038e-06
6:50703325 A G 0.691364 7.3193e-06
6:50727767 C T 0.175523 -1.1182e-05
6:50744600 A G 0.165187 3.5637e-06
6:50746826 C T 1.412647 8.1265e-06
6:50751256 G A 0.037534 -1.5087e-05
6:50751390 T C 0.083612 -7.1641e-06
6:50754169 C A 0.050708 3.1766e-06
6:50756951 G T 0.380532 5.1771e-06
6:50773228 A G 0.995441 1.0564e-05
6:50783988 G C 0.122842 8.2104e-06
6:50788262 C T 0.282518 3.2669e-05
6:50803050 G A 0.357774 7.4880e-06
6:50827214 T C 0.055254 -7.6923e-06
6:50829785 T C 0.225843 -1.5726e-05
6:50837658 A G 0.067799 3.5714e-05
6:50837708 G A 0.204867 -9.1682e-06
6:50843263 G A 0.126773 -3.0442e-06
6:50857995 A G 0.567519 -1.5244e-05
6:50865210 C G 0.209959 -3.4036e-06
6:50865219 A G 0.029096 -3.9936e-07
6:50871163 G A 0.107662 1.3304e-05
6:50876112 C A 1.715017 -4.2100e-05
6:50890628 C T 0.059412 -1.1381e-05
6:50897251 T C 0.337755 -4.8587e-06
6:50921518 T C 0.036324 9.9298e-08
6:50923213 C A 1.056553 5.0485e-06
6:50930598 T C 0.772059 -2.1684e-05
6:50945990 C T 0.236478 -6.4911e-06
6:50946098 C A 0.043195 -4.5840e-06
6:50951649 T C 0.590318 -4.5771e-05
6:50953315 A G 1.752316 -1.7866e-05
6:50961030 T G 0.201273 -4.8917e-06
6:50963997 G A 0.964332 1.5581e-05
6:50965520 A G 0.025842 -2.9764e-06
6:50983451 T C 0.028174 1.7380e-05
6:50987768 G A 1.647306 -1.3550e-05
6:50988512 C A 1.142731 1.4247e-05
6:51005421 C T 0.090721 6.7834e-06
6:51010906 G A 0.277935 -7.5950e-07
6:51016633 C T 0.505394 -3.2829e-05
6:51018952 T C 0.074884 1.0192e-06
6:51024499 T C 0.026447 -9.9716e-06
6:51026923 A G 0.038119 -4.8595e-07
6:51028172 C T 0.056444 -1.0588e-05
6:51031837 A G 0.025573 4.6954e-07
6:51031979 A G 0.742304 1.7586e-05
6:51045855 A G 0.104562 8.4158e-06
6:51052413 T C 0.040087 -5.3744e-06
6:51058721 G C 0.971316 -3.5230e-05
6:51064520 C T 0.204659 5.1102e-07
6:51073222 A G 0.082068 -3.5891e-06
6:51075280 G A 1.696613 -2.1179e-05
6:51081854 A G 0.107125 -1.6308e-05
6:51082159 C T 0.430275 -1.9353e-05
6:51084701 A C 0.091289 -1.7567e-05
6:51097029 G A 0.052905 1.4543e-06
6:51101897 C T 0.031333 -3.0942e-06
6:51110748 C T 0.592790 5.2043e-06
6:51123723 G A 1.271523 2.4214e-06
6:51124151 G A 0.436326 1.9251e-05
6:51129605 A C 0.136938 -3.8582e-06
6:51144435 A G 0.054683 1.6737e-05
6:51154388 G A 1.624160 3.4598e-06
6:51157279 G A 0.182608 7.6405e-06
6:51157466 T G 0.042705 2.6610e-05
6:51157533 T C 0.447961 2.5631e-05
6:51162652 A G 0.145087 -3.0254e-05
6:51164613 A G 0.131373 -5.5358e-07
6:51172959 G A 0.106251 3.2849e-06
6:51173538 A G 1.831158 -5.0964e-06
6:51176205 A C 0.036130 1.3469e-05
6:51180392 C T 0.581832 1.2675e-05
6:51190120 A G 0.050525 -1.8964e-05
6:51190238 A G 0.118236 1.1196e-06
6:51192852 A G 0.214233 -1.1862e-05
6:51217655 G A 0.045085 -2.2857e-05
6:51232168 A G 0.389378 1.7140e-05
6:51243077 A G 0.035300 -1.6158e-05
6:51249797 A G 0.046530 -2.3194e-05
6:51258579 C T 0.468057 -5.6082e-06
6:51262400 T C 0.035729 -2.0094e-05
6:51267355 A G 0.131056 1.4009e-05
6:51269710 C T 0.040784 1.0861e-05
6:51284547 T C 0.049872 3.5910e-05
6:51302471 G T 1.550479 -1.5938e-05
6:51302866 C T 0.048233 9.1843e-06
6:51314526 C T 0.041342 1.2081e-05
6:51314743 C T 0.206869 1.1587e-05
6:51315948 G A 0.023836 -1.3133e-05
6:51323330 G A 0.096875 -1.5497e-05
6:51335582 G A 0.043548 -1.1639e-05
6:51337682 G C 0.043205 -1.1737e-05
6:51351110 A G 1.435898 6.7174e-06
6:51357566 G T 0.039418 3.2466e-06
6:51359063 T C 0.058790 -1.6000e-05
6:51369487 G A 0.063169 1.3067e-05
6:51376508 G T 0.048434 9.8974e-07
6:51386150 G A 0.827609 -8.2022e-06
6:51393932 G A 0.183845 1.0472e-05
6:51399953 A C 1.637021 -2.1633e-06
6:51401081 G A 0.264720 -1.0515e-05
6:51402748 G A 0.061306 -6.4240e-06
6:51404401 A G 0.025621 -4.3983e-06
6:51408353 C T 0.048607 3.7014e-05
6:51413785 T G 0.124685 -2.0940e-05
6:51414385 A G 0.045857 3.1187e-05
6:51415517 T G 0.049386 -1.7839e-05
6:51426399 A G 0.110450 8.1203e-07
6:51426492 G A 0.454512 -1.6077e-06
6:51430623 A C 0.160478 -1.8290e-06
6:51445486 A G 0.023870 -2.0864e-05
6:51449442 A G 0.874363 -8.7369e-06
6:51460154 G T 1.799166 4.1961e-06
6:51468659 G T 0.363798 -9.5610e-06
6:51483275 T G 0.039547 -1.6504e-05
6:51483961 C T 1.106102 2.6970e-06
6:51484226 T C 0.042018 -1.0754e-05
6:51494888 G A 0.025420 -1.8862e-05
6:51497503 A C 0.043497 -7.3177e-06
6:51504679 T C 0.058178 -8.2607e-06
6:51512527 C T 0.075731 -1.9633e-05
6:51514462 T C 1.766208 4.3138e-06
6:51524403 A G 0.073106 -1.3576e-05
6:51524409 T G 0.024985 -6.1761e-07
6:51538071 C G 0.539467 -2.6236e-05
6:51543931 C T 0.204445 -1.0551e-05
6:51545471 G A 0.066334 -7.4337e-06
6:51546212 T C 0.025237 -5.2155e-06
6:51548481 A G 0.245702 -2.3605e-05
6:51549912 A G 0.167067 5.9685e-06
6:51550988 T C 1.927397 3.1513e-05
6:51558289 A G 0.437911 1.7127e-05
6:51571944 T C 0.407683 -2.2714e-05
6:51575494 C T 0.033910 1.4009e-05
6:51579925 G C 0.027620 -1.1226e-05
6:51586772 T C 0.277725 -2.5525e-06
6:51605659 G A 0.115866 1.1993e-05
6:51608000 C G 0.362492 -1.3552e-05
6:51608746 G C 0.240439 4.7211e-06
6:51611470 C T 0.272720 4.4696e-08
6:51612050 T C 0.255925 7.4551e-06
6:51613177 T C 0.754376 -8.2506e-06
6:51618681 A G 0.063267 3.3531e-06
6:51637536 T G 0.026077 1.5269e-05
6:51643641 A G 1.226285 1.3396e-05
6:51655963 C T 0.043195 -8.9048e-07
6:51671270 G A 1.233918 1.6072e-05
6:51674301 G A 0.053680 -2.6690e-06
6:51683162 T C 0.056168 -6.9087e-06
6:51686795 T C 0.850075 -1.1895e-05
6:51691313 A G 0.052163 -9.3721e-06
6:51692357 C A 0.115064 -2.2555e-06
6:51696729 A G 0.052446 1.1172e-05
6:51700849 C T 0.145614 7.4766e-06
6:51701165 T C 0.088790 3.7937e-06
6:51704948 A C 0.022395 9.0585e-06
6:51705624 T C 0.844407 -1.4434e-06
6:51707176 T C 0.097388 2.1660e-06
6:51728214 T C 0.614222 3.9598e-05
6:51730580 C T 0.210752 -8.0974e-06
6:51730779 T G 0.022799 -3.7083e-06
6:51753861 T G 0.106941 3.2671e-06
6:51760209 G A 0.025590 -3.0366e-05
6:51769501 G T 0.699408 3.6701e-05
6:51775447 A G 0.222216 -1.3888e-05
6:51793628 T G 0.083840 1.1235e-05
6:51795447 T C 0.045595 1.8568e-05
6:51802687 A G 1.306157 2.3021e-05
6:51810499 C T 0.412997 1.8553e-06
6:51823071 G A 0.120320 -2.2798e-05
6:51826214 A G 0.494739 1.0418e-05
6:51826281 A G 0.806135 3.4174e-06
6:51826775 G A 0.043854 8.5655e-06
6:51829238 A G 0.028392 9.7945e-06
6:51829707 T C 0.115679 1.6014e-05
6:51834038 G A 1.346959 7.8396e-06
6:51834944 G C 0.063233 -3.5913e-06
6:51838853 T C 0.262946 -5.1117e-05
6:51839248 C T 0.089456 -7.3415e-06
6:51841371 T C 0.116379 1.6938e-05
6:51854135 A C 0.061037 5.1690e-05
6:51855211 A C 0.137207 5.2152e-07
6:51860651 G T 0.471083 -1.5635e-05
6:51865376 C T 0.200824 4.6064e-05
6:51873484 C T 0.026814 -1.6870e-05
6:51884842 C T 0.262137 -7.5022e-05
6:51890823 A G 1.069720 1.1290e-05
6:51902528 C T 1.856990 -1.5519e-05
6:51910905 C T 0.141065 1.3038e-05
6:51914956 A G 1.053826 1.7690e-05
6:51916816 C T 0.063471 -1.8225e-05
6:51920485 A G 0.069407 -6.7818e-06
6:51920888 G A 0.338177 -1.3129e-05
6:51935703 G T 0.079015 -2.5904e-05
6:51947237 A G 0.464786 -1.0596e-05
6:51950577 T G 0.093029 1.8595e-05
6:51953524 A C 0.589584 -4.3919e-06
6:51962880 A G 0.291385 -1.2207e-05
6:51968960 G A 0.139553 1.3976e-05
6:51969573 G A 0.042804 -2.7400e-06
6:51970228 G A 0.362462 2.7922e-05
6:51970922 T C 0.215940 5.4827e-05
6:51974474 G A 1.776771 1.2137e-04
6:51981199 G A 0.054883 3.9875e-07
6:51982785 G A 0.031326 -3.3446e-05
6:51985329 C T 0.125892 -7.8714e-06
6:51996892 T C 0.351875 -7.1984e-05
6:51999414 T C 1.084985 -4.5201e-05
6:52006257 C T 0.168094 -1.5358e-05
6:52008992 C A 0.462056 -2.3211e-05
6:52010468 A C 0.189006 -3.0515e-05
6:52011469 A G 0.238566 7.5483e-05
6:52021873 C A 0.151136 2.0809e-05
6:52022832 C A 1.242197 1.0194e-05
6:52023294 A G 0.426120 7.8902e-06
6:52031330 G A 0.053013 -2.4549e-05
6:52050019 A C 0.026321 -2.0443e-05
6:52050276 T C 0.038673 -7.4066e-06
6:52050353 G A 1.493794 -5.0253e-06
6:52050493 T C 1.466758 -1.4476e-05
6:52051472 C T 0.020668 -7.4272e-06
6:52051957 T G 0.474676 -1.5870e-05
6:52056296 A G 0.159928 7.9736e-06
6:52059560 T C 0.108941 -1.9850e-05
6:52064826 T C 0.360323 -1.8986e-05
6:52066186 A G 1.534252 4.9920e-06
6:52078524 A G 0.056073 -2.5464e-05
6:52078896 G A 0.145815 -2.4662e-05
6:52079178 T G 0.103174 1.2636e-06
6:52081735 C T 0.095368 1.1864e-05
6:52087034 G T 0.699908 2.2726e-05
6:52088939 A G 0.088096 1.7195e-05
6:52101021 A G 0.024944 -2.5696e-05
6:52101165 G C 0.187769 -3.2193e-06
6:52101739 C T 0.094624 -1.1144e-05
6:52101758 T C 0.106608 -2.0003e-05
6:52101844 C T 0.187827 -5.8142e-06
6:52103864 C T 0.117926 -8.4603e-07
6:52111808 T C 0.944630 5.7875e-06
6:52123453 G A 0.059014 -1.1669e-05
6:52125471 G C 0.129101 5.8518e-06
6:52128630 G A 0.129924 -4.3698e-06
6:52129484 T C 0.521869 -2.2390e-05
6:52135338 A G 0.033760 -1.7492e-06
6:52136511 T C 0.027389 3.5975e-06
6:52136880 A G 0.024118 -2.1735e-05
6:52137456 T C 1.219904 -1.0215e-05
6:52141512 C T 0.148800 3.3109e-06
6:52142329 A G 0.039938 -2.2288e-06
6:52154898 T C 0.072936 -4.8377e-06
6:52168073 G A 0.217932 1.1202e-05
6:52173686 T C 0.829563 -9.9359e-07
6:52176542 A G 0.041678 3.2575e-05
6:52178727 T C 0.086519 -1.1064e-05
6:52182415 A C 0.183682 6.0660e-06
6:52187237 T C 1.200437 -3.0333e-06
6:52195452 T C 0.124750 5.8767e-06
6:52198785 C A 1.378587 1.3951e-06
6:52202508 T G 0.124709 3.4464e-05
6:52202869 T C 0.126395 -1.6723e-06
6:52205426 T G 0.585279 1.8949e-05
6:52205471 A C 0.243607 8.6389e-06
6:52205691 G A 0.040910 -1.4379e-05
6:52206602 A G 1.642607 1.8674e-05
6:52208065 T C 1.549469 4.6912e-05
6:52209203 T C 1.523032 -6.8677e-06
6:52209891 T C 1.205356 2.3260e-05
6:52209988 G A 0.123373 -2.7097e-05
6:52210827 C T 0.525640 1.7489e-06
6:52213805 T C 0.472249 1.0856e-05
6:52216226 C T 0.297627 1.9877e-05
6:52217375 C T 1.377968 1.9595e-06
6:52219175 C T 0.170243 3.0029e-07
6:52220133 A C 0.185199 -1.6549e-05
6:52224630 T C 0.068367 -5.1575e-06
6:52225533 T C 0.254426 -6.4671e-06
6:52229107 G A 0.059769 -4.5634e-06
6:52229642 C T 1.707520 -2.4413e-06
6:52231264 G A 0.033305 -3.1087e-05
6:52238144 C T 0.198012 1.9680e-05
6:52240958 A G 0.525130 -1.8852e-05
6:52241022 G A 0.064702 3.7000e-06
6:52258951 A T 1.379271 -3.0855e-06
6:52262120 G A 0.035712 -3.4568e-06
6:52264979 G A 0.138420 3.1435e-05
6:52268890 A G 0.321059 1.5028e-05
6:52272033 T C 1.442222 -6.4566e-06
6:52272574 T C 0.080494 -3.4332e-06
6:52279901 A T 0.401029 -1.3677e-05
6:52282832 A G 0.152727 4.7155e-06
6:52290988 T C 0.376955 -7.9027e-07
6:52295590 C T 1.964383 -4.2811e-06
6:52303361 A G 0.122723 -7.0598e-07
6:52319050 A G 0.022633 -7.3321e-07
6:52327366 G A 0.240891 -1.0729e-05
6:52329023 G T 0.051857 2.4920e-05
6:52333091 A G 0.228597 -2.6368e-07
6:52343899 C T 0.065950 -4.7519e-06
6:52355206 C T 1.398942 5.1424e-06
6:52355427 T C 0.036354 -7.8709e-06
6:52357071 C A 0.198825 -1.3880e-05
6:52363759 G A 0.297733 -6.7131e-07
6:52365260 T C 0.048886 3.9630e-06
6:52367677 A G 0.517705 -6.4447e-06
6:52374861 A G 0.021025 -1.0060e-05
6:52383067 G A 1.762424 9.7868e-06
6:52386096 G A 0.023092 1.1212e-05
6:52389288 G A 0.539953 -7.8686e-06
6:52407133 T C 0.258465 1.8234e-05
6:52409741 G A 0.221825 1.1255e-06
6:52410110 C G 0.728446 -3.2492e-06
6:52411122 C A 1.381820 6.3211e-06
6:52413718 A C 0.106972 1.7741e-05
6:52426759 A G 0.155358 5.2902e-06
6:52431838 C T 0.067959 4.5315e-06
6:52432851 C T 0.143143 -1.1190e-05
6:52435180 G A 0.055523 2.0950e-05
6:52435774 C T 0.137523 -6.1016e-06
6:52435823 A G 0.245913 6.0748e-06
6:52437025 C G 0.282073 -1.6986e-07
6:52438857 T C 0.132015 -1.8900e-05
6:52439732 T C 0.032693 -1.2458e-05
6:52440970 A G 0.434644 -4.0629e-06
6:52449925 A G 0.389021 8.7954e-06
6:52452585 G A 1.234034 1.6412e-05
6:52453912 T C 0.021079 -3.1029e-06
6:52455100 T C 0.038955 2.7633e-05
6:52455626 G A 0.274121 -1.8672e-05
6:52455958 G A 0.660722 -5.4715e-06
6:52457805 G C 0.373491 3.4487e-05
6:52459028 C G 0.047774 -2.1612e-06
6:52461503 C A 0.164327 -7.6730e-06
6:52462731 T C 0.222331 1.3207e-05
6:52470357 C A 0.181503 1.3577e-05
6:52476643 A G 0.054292 9.3417e-07
6:52477669 A G 0.061472 -2.4687e-06
6:52478364 G A 0.360745 -1.0422e-05
6:52479182 T C 1.272387 -2.8231e-05
6:52482095 A G 0.087039 -1.0946e-05
6:52488352 A G 0.167948 -7.6304e-06
6:52497112 A G 0.061680 -4.5310e-06
6:52499930 C A 0.422591 -2.2275e-05
6:52505064 C T 0.032462 -1.4468e-05
6:52510497 G A 0.951179 6.8035e-06
6:52510891 A G 0.131787 1.4292e-05
6:52512866 C A 0.080083 -1.4760e-05
6:52513889 A C 1.044453 -2.3261e-06
6:52522199 T C 0.090241 2.3296e-05
6:52527408 T C 0.217364 -2.5780e-05
6:52529904 C T 1.254416 1.0516e-06
6:52530890 A G 0.443864 2.0687e-05
6:52531972 T C 1.742331 -1.2324e-05
6:52535274 G A 1.472793 -1.7526e-05
6:52537286 A G 0.040465 -2.6535e-05
6:52538712 C T 1.742671 -1.3924e-05
6:52543330 A C 0.125634 -8.7878e-06
6:52543719 C G 0.125450 -8.2715e-06
6:52546620 T C 0.038061 1.6949e-05
6:52549322 C T 0.784982 -1.5559e-05
6:52555901 A G 0.164551 9.9976e-06
6:52556675 G C 0.023639 6.5304e-06
6:52560788 G A 0.440029 1.4827e-05
6:52561774 C T 0.883743 -2.2171e-05
6:52563939 G A 0.348492 -1.8304e-05
6:52571902 G A 0.185457 -6.3486e-06
6:52574289 C T 0.044357 6.5030e-06
6:52575385 T C 0.052595 1.2622e-05
6:52585532 A G 1.493692 9.1152e-07
6:52586649 T C 0.128571 7.4263e-06
6:52591026 A G 0.073497 1.5938e-05
6:52593637 A C 0.469488 2.2061e-05
6:52594034 G A 1.519306 1.5685e-06
6:52594385 A C 0.121625 2.9407e-07
6:52595017 A G 0.089776 7.7937e-07
6:52596516 T C 0.907440 2.8685e-05
6:52596616 A C 0.038615 -2.2546e-07
6:52597850 C T 0.033893 -1.9459e-05
6:52598501 T C 1.215192 -3.6416e-06
6:52599135 T C 0.639870 2.2841e-05
6:52599346 T C 0.047819 4.2442e-06
6:52602843 A G 1.023741 3.6765e-05
6:52605909 G A 1.234924 1.0791e-05
6:52606352 T G 0.020797 -7.8239e-06
6:52615540 A G 0.023965 8.1024e-06
6:52617731 G C 1.198645 1.7623e-05
6:52623807 G T 1.373369 1.9729e-06
6:52631513 T C 0.329956 2.0559e-05
6:52632800 A G 0.028222 -1.8231e-05
6:52633218 A C 0.051487 -1.5261e-06
6:52649246 G T 1.128303 -5.5462e-06
6:52669185 A C 1.143965 -9.8935e-06
6:52672913 C T 0.039975 -5.6983e-07
6:52682551 T C 0.037724 1.1210e-05
6:52703264 C T 0.053394 2.2744e-06
6:52708797 A G 0.971350 1.6206e-05
6:52709117 A G 0.090391 -2.4996e-05
6:52713851 T C 0.112867 -6.1390e-06
6:52714573 G A 1.917238 6.0669e-06
6:52722695 A G 0.035011 -9.1404e-06
6:52724077 T C 0.048781 -9.4653e-06
6:52740798 C T 0.625207 -2.3487e-06
6:52742216 A G 1.849792 5.0387e-05
6:52745912 T C 0.070723 3.0222e-06
6:52746642 A G 0.301670 -6.0586e-06
6:52753665 G A 0.105649 -9.6223e-06
6:52758420 T G 0.037500 3.9775e-06
6:52758653 T C 0.118069 -1.4999e-06
6:52765760 G A 0.680067 5.9543e-07
6:52766983 C T 0.153240 -3.9467e-06
6:52767199 C T 0.024601 -2.0725e-05
6:52776406 T C 0.122169 3.1549e-05
6:52778327 T C 0.062040 1.2179e-06
6:52779080 G A 0.073436 2.3084e-06
6:52779143 A T 0.051069 6.9877e-05
6:52782520 A G 0.042348 -1.7197e-06
6:52799233 C T 0.046261 1.1346e-05
6:52800069 T C 0.530566 7.1748e-06
6:52806682 G A 0.044748 -7.9650e-06
6:52810893 G A 0.255629 9.3064e-06
6:52811150 T C 0.049889 1.3784e-05
6:52815048 T G 0.582162 -2.2351e-05
6:52817144 G A 1.000925 2.0914e-05
6:52819451 C A 1.259393 3.2309e-05
6:52820462 T G 0.041223 3.9301e-05
6:52820981 A G 0.058052 6.4519e-06
6:52822808 T C 0.182101 -7.6858e-06
6:52835606 C T 1.813071 1.0089e-05
6:52837551 A C 0.246273 7.9276e-07
6:52842781 C T 1.066215 -1.0316e-05
6:52842839 T C 0.215185 -1.8604e-05
6:52843131 T G 1.199002 -8.4816e-07
6:52851979 G A 0.401091 2.5640e-05
6:52852933 A G 0.058341 -9.3521e-06
6:52855732 T C 0.051531 -2.9602e-05
6:52857522 T C 0.044184 -3.0054e-06
6:52860407 C T 0.667814 1.0907e-05
6:52864411 T C 0.024193 -1.5287e-06
6:52878654 T C 0.190801 -8.3055e-06
6:52881235 T C 0.049318 -1.2111e-05
6:52888053 G A 0.501188 1.9305e-05
6:52903794 T G 0.036378 8.3481e-06
6:52903887 A G 0.054013 2.1868e-06
6:52905781 T G 0.106758 5.2204e-07
6:52924632 G A 0.020372 -1.2480e-05
6:52925687 A G 0.052170 -2.0199e-06
6:52929843 C T 0.032530 -8.7815e-06
6:52936091 C G 0.027542 -1.2709e-05
6:52946490 G A 0.044973 -4.7283e-06
6:52963071 G A 1.595459 -8.2368e-06
6:52970684 G T 0.047183 1.1202e-05
6:52972082 A G 0.271421 1.7463e-05
6:52974710 A G 0.067541 -5.2628e-06
6:52978053 A G 0.111640 2.0334e-05
6:52988938 A G 0.049777 -2.1470e-05
6:52992046 T C 0.030972 1.9589e-05
6:52993002 A G 0.258315 1.3441e-05
6:52997747 A G 0.048325 1.6299e-06
6:52997935 A C 0.056566 -1.5464e-05
6:53003238 C T 1.450510 -1.3992e-05
6:53007203 G A 0.265856 -2.1665e-05
6:53019778 A G 0.045269 1.0432e-05
6:53027143 C T 1.502990 2.0023e-06
6:53031470 G A 0.230005 2.9080e-05
6:53038162 C G 0.026590 9.2865e-06
6:53048712 C G 1.783472 -3.5053e-06
6:53049096 A G 0.995570 -4.8169e-05
6:53063907 A G 0.351015 3.2481e-05
6:53070519 G A 0.114030 1.5350e-05
6:53072442 G T 0.214661 -1.1225e-05
6:53072967 T G 0.347673 4.9211e-07
6:53075887 G A 0.063934 8.6891e-06
6:53079284 A G 0.778736 9.0353e-06
6:53081441 T C 0.031741 -7.7568e-06
6:53087805 G A 0.171586 2.5930e-05
6:53095279 A C 0.295727 -1.6090e-05
6:53095364 C A 0.219533 2.1641e-05
6:53102596 A G 0.056284 5.0948e-06
6:53105228 G T 0.403885 -7.3215e-06
6:53113320 A G 0.114003 6.7720e-06
6:53119557 C T 0.631901 1.7602e-05
6:53123118 C T 1.123376 1.3184e-05
6:53123162 A G 0.036320 6.8393e-06
6:53123540 C T 0.093016 -3.0270e-05
6:53124501 C T 0.329014 1.6112e-06
6:53127022 A G 0.093866 -6.2811e-06
6:53128618 G A 0.241921 -2.2631e-05
6:53133964 A C 0.073395 -1.8485e-06
6:53134998 G A 0.697477 3.9848e-05
6:53143554 C T 0.390497 -3.3530e-06
6:53152485 A G 0.064532 3.3410e-08
6:53171841 T C 0.598478 2.7726e-05
6:53176132 G T 0.052282 -5.9682e-06
6:53181705 G T 0.028749 1.7014e-05
6:53181727 C T 0.117433 -6.1132e-07
6:53192022 C T 1.838804 -2.9537e-05
6:53203577 C T 0.423281 -3.5822e-05
6:53205507 C T 0.077999 6.5753e-07
6:53205588 G T 0.030357 -1.4788e-05
6:53222913 C T 0.217657 -1.1796e-05
6:53223268 A G 0.543842 -8.4144e-06
6:53225486 C A 0.032625 -5.6621e-06
6:53226311 G A 0.424607 1.2229e-05
6:53237731 G C 0.152584 8.0769e-06
6:53241243 C A 0.251546 6.7570e-06
6:53241502 C T 0.667055 1.3593e-05
6:53246974 C T 0.060014 -5.6988e-06
6:53257929 T G 0.076598 -2.2642e-05
6:53261094 C T 0.070795 -9.6467e-06
6:53264176 C T 1.964866 -9.6670e-07
6:53272254 G A 1.447270 -2.7460e-05
6:53276001 G T 0.317904 2.5890e-05
6:53276646 C T 0.119779 -2.4480e-05
6:53280187 T C 0.055818 9.6384e-07
6:53284028 T C 0.026376 4.4424e-06
6:53284211 C T 0.063165 -1.6302e-07
6:53284413 G A 0.535832 -9.1276e-06
6:53284817 T C 0.071015 -4.2033e-05
6:53285782 C T 0.223059 -2.2736e-06
6:53289638 A G 1.968307 1.3987e-08
6:53292425 C T 1.760799 -1.8694e-05
6:53296986 T C 0.261130 6.7189e-06
6:53297384 G C 0.056029 -5.9874e-06
6:53304237 C T 0.073089 -3.8554e-06
6:53307694 T C 0.574264 -1.0994e-05
6:53310514 G C 0.253120 -1.5459e-05
6:53319569 T C 1.635770 -2.6133e-05
6:53320603 T C 0.040937 -8.8840e-06
6:53326709 T C 0.037493 -1.0616e-05
6:53331144 C A 0.545369 -3.9589e-06
6:53349507 A G 0.200103 -1.2254e-05
6:53349780 A C 0.328732 -1.5561e-06
6:53349885 T C 0.069815 2.2518e-06
6:53349969 T G 0.389062 1.2472e-05
6:53349999 A G 0.737874 -4.7856e-06
6:53351419 T G 0.045949 2.2355e-05
6:53357018 G T 0.684731 1.1831e-05
6:53357585 T G 0.279992 2.0748e-05
6:53358004 A G 0.134919 -1.8940e-05
6:53358473 A G 0.110855 -4.0934e-06
6:53366144 A C 0.047336 -2.3809e-05
6:53366893 A G 0.161869 6.3296e-06
6:53372145 C T 0.152540 3.1276e-07
6:53373662 C A 0.046945 -1.9502e-05
6:53373771 T C 0.218486 -3.9576e-05
6:53378077 A G 0.493107 1.1321e-05
6:53379342 T C 0.053557 1.1224e-05
6:53380390 A G 0.962969 -1.7382e-05
6:53380713 T C 1.196982 -5.6070e-06
6:53385178 G A 0.053979 -8.5014e-06
6:53385475 T C 0.582274 4.3687e-06
6:53389323 T C 0.040533 1.3793e-05
6:53392474 G A 0.035158 2.2551e-05
6:53397726 G A 0.099588 -1.2947e-05
6:53399516 C T 0.236077 -2.6560e-05
6:53399848 G A 0.224123 1.0173e-05
6:53406351 C G 0.668225 -5.7441e-06
6:53407489 C T 0.461264 5.4182e-06
6:53408048 C T 0.032788 6.5286e-06
6:53408883 T C 0.266220 -2.9096e-05
6:53410037 A G 0.168505 2.1288e-05
6:53413300 T C 1.375116 3.9409e-06
6:53415325 C T 0.138050 -7.5368e-06
6:53419335 T C 0.326879 1.9273e-05
6:53425491 G A 0.258346 -6.3808e-06
6:53429272 G A 0.284327 -6.1070e-06
6:53433874 C T 0.092377 1.4291e-05
6:53438581 T C 0.023999 8.7757e-07
6:53439944 C T 0.075241 1.0698e-05
6:53445908 A G 0.210170 1.0133e-04
6:53448058 G C 0.219020 -2.1520e-05
6:53452455 C A 0.328430 1.0292e-05
6:53457697 A G 0.084452 4.3224e-05
6:53464132 C T 0.242346 5.3335e-06
6:53464627 A G 0.171450 8.5490e-06
6:53464937 T C 0.793053 -4.3370e-05
6:53467311 G A 0.415639 1.1326e-05
6:53470797 C A 0.138937 8.3143e-06
6:53471241 T C 1.716584 2.3860e-05
6:53478492 A G 0.041049 1.1359e-05
6:53487519 C A 0.028317 -9.7284e-07
6:53489122 A G 0.063067 -1.5785e-05
6:53495694 A G 0.530940 5.6049e-05
6:53496002 A C 0.308248 3.4002e-06
6:53501809 C A 0.099394 5.3265e-06
6:53507843 A G 0.049131 1.3091e-06
6:53508264 A C 0.933214 -3.2184e-05
6:53511224 C T 0.171769 -8.8914e-06
6:53513423 T C 0.031901 4.2078e-05
6:53513469 G A 0.264465 3.3209e-05
6:53514569 T C 0.035586 -1.5749e-05
6:53517660 G A 0.142476 8.7157e-06
6:53519605 T C 1.598593 1.0268e-05
6:53524916 G A 0.045306 -2.8398e-05
6:53530156 C T 0.169015 1.9174e-05
6:53536125 A G 0.969004 -4.8266e-06
6:53537923 A G 0.154355 1.1407e-05
6:53538414 G T 0.100387 1.0984e-05
6:53539994 C T 1.033356 -8.4462e-06
6:53544568 C G 0.181860 1.9258e-05
6:53552965 C T 0.773463 1.3921e-05
6:53556052 G T 1.591957 -2.2787e-06
6:53557295 T C 0.048172 1.7248e-05
6:53558188 A G 0.049549 9.7255e-06
6:53560318 A G 0.738424 -8.1660e-06
6:53561837 G A 0.450018 4.9161e-06
6:53562152 A G 0.992102 -4.2372e-06
6:53564285 A C 0.021619 -1.5321e-05
6:53566003 T C 0.024628 2.4785e-05
6:53570067 A G 0.220523 3.3832e-05
6:53571182 A C 0.059395 -2.1323e-06
6:53571394 C T 0.863480 -6.5852e-07
6:53581309 C A 0.850921 1.3784e-06
6:53591144 G A 0.229107 -7.8246e-06
6:53595644 C T 0.401006 -5.1571e-07
6:53596644 C T 1.518017 2.3095e-05
6:53602118 C T 0.027324 -8.1326e-06
6:53617056 T C 0.113557 -1.9440e-06
6:53623730 A G 0.205145 -1.0376e-06
6:53634256 A G 0.051079 -4.1215e-06
6:53652637 A G 0.072311 9.4363e-07
6:53662550 T C 0.133195 -1.3930e-05
6:53674235 A G 0.723890 -1.7730e-05
6:53679557 G A 1.257003 -2.9505e-05
6:53680300 A G 0.054747 -1.5386e-05
6:53681841 C T 1.735137 -3.2920e-05
6:53683050 A G 0.119286 1.1938e-05
6:53684038 G A 0.356672 6.9371e-06
6:53693228 A G 0.069040 1.8943e-05
6:53702916 T C 0.044776 -3.9449e-06
6:53707423 G A 0.479644 3.2163e-06
6:53721951 C G 0.077139 2.1263e-05
6:53722651 A G 0.085101 -6.5349e-06
6:53729647 A G 0.073402 4.5777e-06
6:53732254 G A 0.095960 -1.9536e-05
6:53735313 G A 0.061527 -4.7009e-06
6:53740059 A C 0.355968 4.6600e-06
6:53744758 A C 0.027008 -8.5760e-06
6:53754638 A G 0.490754 -5.4987e-07
6:53759718 T G 0.158265 -1.6195e-05
6:53762092 G A 0.166245 -1.1517e-05
6:53786411 G A 0.075840 -1.6670e-05
6:53786742 G A 0.049943 -1.4937e-05
6:53789020 A G 0.041804 4.2108e-06
6:53795480 C T 0.525130 -1.1518e-05
6:53799944 A G 0.979666 3.6660e-06
6:53822219 G T 0.985224 3.2196e-06
6:53824653 A G 0.073236 -1.0126e-05
6:53828391 C T 0.687291 1.5050e-05
6:53832790 G A 0.041359 4.9602e-07
6:53836460 C T 0.292327 -9.9506e-06
6:53839955 C T 0.067959 -4.5257e-06
6:53847672 G A 1.207454 7.6157e-06
6:53848551 C T 0.506244 -8.6148e-06
6:53849449 A G 0.043446 -7.2034e-06
6:53853589 C A 0.313229 -4.7324e-06
6:53857719 T C 0.095974 1.2249e-05
6:53859375 C T 0.102573 -2.3435e-06
6:53866266 C T 1.034243 6.5849e-06
6:53869078 T G 0.520836 3.3812e-06
6:53869221 C T 0.857503 -1.9304e-05
6:53870309 T C 0.053687 3.3130e-05
6:53877765 C T 0.062516 1.9915e-05
6:53878633 G A 0.487361 -3.2855e-06
6:53883843 A G 0.530760 7.1926e-06
6:53884370 A G 0.027253 2.9832e-06
6:53891023 C T 1.373508 -1.1511e-05
6:53892401 C T 0.931065 1.7833e-05
6:53893004 C G 1.302737 -1.5411e-08
6:53893878 G A 0.024747 -5.6134e-06
6:53894790 T C 0.979186 -1.2491e-05
6:53896867 T C 0.100353 3.1658e-06
6:53912335 G A 0.111562 2.0459e-05
6:53921674 C T 1.383857 -2.7312e-05
6:53921942 G A 0.094087 1.9744e-05
6:53926090 T C 0.114363 -3.0146e-05
6:53937893 T C 0.041284 2.0069e-05
6:53956877 C T 1.829482 -3.5529e-05
6:53956884 A G 0.021687 -1.2223e-05
6:53961513 T G 0.700588 2.2756e-05
6:53970663 G A 0.033390 3.2292e-05
6:53977334 C T 0.077618 1.4304e-05
6:53980834 A G 0.066888 1.8609e-05
6:53989526 A G 1.268171 -2.0682e-05
6:53996303 A G 0.284378 3.1497e-05
6:54003184 G A 1.715207 2.4414e-05
6:54007621 A G 0.160954 3.1798e-05
6:54010681 A G 0.613882 1.2685e-05
6:54027411 T C 0.149511 3.4440e-05
6:54028069 C T 1.181704 -3.6914e-05
6:54030352 A G 0.105194 2.2487e-05
6:54031832 C T 0.047421 5.1684e-06
6:54033210 T C 0.594326 1.6227e-05
6:54034117 A G 0.024727 -4.1740e-07
6:54044012 G A 0.072940 7.2237e-06
6:54059030 C T 0.159904 3.0956e-05
6:54062790 T A 0.029847 6.8208e-06
6:54064693 A G 0.092122 1.0578e-05
6:54065342 C T 0.073151 2.0298e-05
6:54087545 T C 0.057144 9.1944e-07
6:54091674 T C 1.635767 -6.2961e-05
6:54100271 G A 0.111507 2.3449e-05
6:54103794 G A 0.362788 5.3570e-05
6:54105815 T C 0.029164 4.6936e-06
6:54121968 A G 0.236012 6.0546e-06
6:54125338 T C 0.030418 -8.4586e-06
6:54135730 T G 0.057335 7.0685e-06
6:54155670 T C 0.081892 7.1297e-06
6:54156488 C T 1.199026 1.7155e-05
6:54156506 C T 0.075840 2.9955e-05
6:54158222 G C 0.060275 1.7182e-05
6:54172465 C A 0.457752 -4.1934e-05
6:54172879 G T 0.204737 6.6970e-06
6:54173355 G A 0.024530 6.7901e-06
6:54173413 G A 0.203758 8.3843e-06
6:54176227 T C 0.234098 4.7099e-06
6:54178822 G A 1.244896 2.3049e-05
6:54178862 C A 1.040828 1.4341e-05
6:54183823 T C 0.211809 -2.5865e-06
6:54186147 C T 1.297114 2.9432e-05
6:54189434 G T 0.031771 1.2948e-05
6:54190073 C A 0.073205 1.1675e-05
6:54191686 T C 0.244485 -1.1167e-05
6:54194904 C G 1.347499 4.8251e-06
6:54199118 G A 0.317860 -4.7011e-06
6:54202565 G A 0.069662 1.2241e-05
6:54203938 T C 0.151408 2.3941e-05
6:54213018 G T 0.464899 1.3904e-05
6:54216967 T C 0.070863 -1.7527e-06
6:54228923 G A 1.467799 1.5771e-05
6:54231488 A G 0.069921 2.6063e-05
6:54235617 C T 0.393237 2.0121e-06
6:54246652 G A 0.065212 2.2199e-05
6:54253039 G A 0.022718 -1.5316e-05
6:54254589 C A 0.072226 2.1630e-05
6:54263504 T G 1.022347 -1.1957e-05
6:54265396 C T 0.074636 1.3366e-05
6:54268986 A G 1.541537 7.9064e-06
6:54284476 G A 0.373797 -6.3224e-07
6:54307593 T C 0.111694 2.4021e-05
6:54316413 A G 0.021205 -1.6042e-05
6:54318478 T C 0.136795 -1.0895e-05
6:54325977 T C 0.511483 1.8857e-05
6:54328777 G T 0.041427 1.4382e-05
6:54363749 T C 0.674277 -1.5464e-06
6:54403172 A G 0.169454 -3.3875e-05
6:54404168 G A 0.112402 -6.7984e-07
6:54406015 T C 1.056903 3.7633e-07
6:54406780 G A 0.028103 -1.0300e-05
6:54410047 A G 0.132702 1.6161e-05
6:54425924 A G 0.222352 4.8124e-06
6:54426137 A G 1.009067 1.7360e-06
6:54429100 T C 0.067446 -2.0353e-05
6:54439899 T C 0.166234 7.7650e-06
6:54441419 G A 0.146515 -2.7757e-05
6:54448399 C A 0.103582 -4.5912e-06
6:54456302 G A 0.145992 -5.6110e-06
6:54477184 A G 0.129333 2.3545e-07
6:54494059 G A 0.107479 6.2204e-06
6:54497580 T C 1.097187 7.0520e-06
6:54502004 T C 0.030408 -2.5700e-06
6:54502348 T C 0.169614 -1.8109e-05
6:54509720 G A 0.658692 -6.2974e-06
6:54522699 T C 0.101964 -2.2510e-05
6:54522888 C T 0.483404 5.6386e-06
6:54543334 G T 0.047506 -1.9541e-06
6:54555590 T C 1.921090 -1.8266e-05
6:54561615 A C 0.022357 -2.2804e-05
6:54563090 C T 0.176787 2.4315e-06
6:54600531 C T 0.119905 -1.6712e-05
6:54602664 G A 1.728188 -2.1686e-06
6:54615504 G T 0.306450 -1.8065e-05
6:54619428 T C 0.029395 -5.2744e-06
6:54631181 C T 1.405779 -3.7763e-05
6:54634735 A C 1.289607 -4.2242e-05
6:54638594 A G 0.031887 -1.1717e-05
6:54648861 A G 0.069224 -1.9122e-05
6:54668796 C A 0.935716 -9.6419e-06
6:54690843 G A 0.047343 -3.3382e-06
6:54696400 T C 0.200923 -1.2270e-05
6:54697437 G A 1.861172 -1.8180e-05
6:54700849 C T 0.028637 -3.7834e-06
6:54702870 T C 1.292500 -3.6174e-05
6:54705511 A G 0.548619 -7.8898e-06
6:54708090 A G 0.894371 -2.4581e-06
6:54712529 G A 0.051667 -1.2844e-05
6:54712558 A G 0.861988 -6.6928e-07
6:54721084 T C 0.040536 -2.6093e-05
6:54724405 G A 1.306208 -3.4912e-05
6:54724541 A G 0.048155 -1.0162e-05
6:54731279 A C 0.132943 -2.6644e-05
6:54732628 G A 0.038761 1.7466e-05
6:54742244 T G 0.044667 -4.6459e-05
6:54763518 G A 0.051643 -1.6528e-05
6:54772160 G A 0.077445 -6.2748e-06
6:54791389 C T 0.150405 3.7506e-05
6:54800874 G A 1.042960 5.8969e-06
6:54802509 C T 0.143626 1.9020e-05
6:54806489 A C 0.337786 -2.0488e-05
6:54821809 T G 0.053224 -6.8280e-06
6:54837376 G A 0.709866 2.2662e-05
6:54839223 G A 0.030037 4.2189e-06
6:54846043 C T 0.856011 3.4153e-05
6:54852774 T G 0.093407 6.1168e-06
6:54853916 T C 0.139039 2.0042e-05
6:54854851 C A 0.029293 5.4698e-06
6:54875050 T C 0.065926 -4.2878e-06
6:54927933 A G 0.044255 5.8530e-05
6:54930120 C A 0.028678 -4.4806e-06
6:54946100 T C 0.064658 -8.7098e-06
6:54948615 C A 0.737408 8.5927e-06
6:54951918 G A 0.728164 1.4439e-05
6:54966551 T C 0.407537 -4.2211e-05
6:54967532 C T 0.040998 1.7174e-05
6:54969244 G C 0.025312 -1.0216e-05
6:54976233 G A 0.080266 3.9590e-05
6:54977709 A G 0.187276 -9.3377e-06
6:54979170 G A 0.073256 7.4108e-06
6:54997630 C A 0.037157 5.1207e-06
6:55002037 T C 1.220414 -1.1555e-05
6:55004835 G A 0.075561 4.7841e-06
6:55012363 T C 0.025380 -6.5780e-06
6:55016066 T C 0.077938 1.1884e-05
6:55017874 A C 0.032703 -4.5327e-06
6:55020183 A G 0.090819 3.8411e-05
6:55021666 C A 0.049104 1.5017e-05
6:55032392 G A 0.038428 -5.4197e-06
6:55036741 T C 0.695373 -4.8215e-06
6:55037484 A C 0.304046 -3.0590e-06
6:55037958 C A 0.494059 3.2414e-05
6:55045475 G A 0.043222 5.9251e-05
6:55050595 G A 0.288030 -1.0469e-05
6:55050754 G A 0.043545 -1.2163e-05
6:55051402 A G 0.043953 -2.2657e-05
6:55054710 A G 0.045857 2.4900e-05
6:55055079 T C 0.401380 -2.1511e-05
6:55065829 G A 0.244631 2.5489e-05
6:55073644 C T 0.089062 -2.8830e-06
6:55082807 G T 0.519384 -1.8029e-05
6:55087158 C A 0.047006 -1.3442e-05
6:55095547 G A 0.039622 -2.4205e-05
6:55107592 C A 0.053241 2.3703e-06
6:55109291 A G 0.479419 -1.6132e-05
6:55112062 G A 0.847936 9.9922e-06
6:55138328 A G 0.141796 -7.0009e-06
6:55142337 G A 1.567451 -1.4829e-05
6:55152478 T C 0.020664 -3.5973e-06
6:55156812 A G 1.085016 -7.2240e-07
6:55158166 C T 0.039843 8.3897e-06
6:55167015 C A 0.128826 -7.3335e-06
6:55171842 G A 0.576352 -2.5197e-05
6:55172810 T C 0.081450 -2.4413e-06
6:55185788 G A 0.040451 -3.1641e-06
6:55190467 A G 0.021837 -1.2723e-05
6:55191223 G T 0.300051 4.6789e-06
6:55191559 A G 0.145852 9.7353e-06
6:55194720 G A 0.108798 3.9721e-05
6:55196575 C G 0.045955 -3.4695e-05
6:55203401 C G 0.516868 -7.9655e-06
6:55204017 C T 1.266954 7.8863e-06
6:55215868 G A 1.086250 -5.9454e-06
6:55216344 G A 0.045405 -3.0626e-05
6:55217813 C T 1.237845 1.1403e-06
6:55224939 C T 0.178892 8.7546e-07
6:55226389 C T 0.063481 -3.0658e-05
6:55235358 G T 0.306654 -2.0923e-05
6:55236668 T C 0.097221 -1.5081e-05
6:55245888 G C 1.234962 1.4255e-05
6:55250664 C T 0.060534 -3.7710e-06
6:55252297 C T 0.076200 -8.2898e-06
6:55253402 C A 0.022078 -8.7815e-07
6:55258379 C G 0.024047 1.5769e-05
6:55259524 C T 0.172493 4.6830e-05
6:55262565 G A 0.231188 -1.4134e-05
6:55263387 A G 0.663533 3.8264e-05
6:55264980 G A 0.023068 1.2408e-05
6:55266625 C T 1.498958 2.5426e-05
6:55277743 T C 1.673457 8.3452e-06
6:55278433 C T 0.059028 -4.2472e-06
6:55283483 G T 0.197445 -2.0961e-05
6:55284772 C T 0.544169 -4.9040e-05
6:55291759 G T 0.252743 -3.9138e-05
6:55291863 C T 0.291494 -1.2013e-05
6:55295258 A C 1.097238 3.8207e-05
6:55302288 T C 0.136465 -1.2637e-05
6:55306862 C T 0.621896 5.6771e-06
6:55313529 A C 0.039224 -1.9633e-05
6:55316430 C T 0.492009 3.1427e-05
6:55320314 A G 0.166714 -3.5351e-05
6:55321118 G A 0.257084 4.9068e-06
6:55326792 C T 0.037826 1.5554e-05
6:55331790 C G 0.239426 -1.9873e-05
6:55343974 C A 0.729197 2.4544e-05
6:55361878 C T 0.981318 7.3664e-05
6:55366664 T C 1.413442 3.2231e-05
6:55372588 C T 0.057233 -2.5087e-05
6:55386670 C T 1.407870 2.0958e-05
6:55388175 T C 0.061924 7.3005e-06
6:55399324 T G 0.432284 -2.4215e-05
6:55401579 A C 0.030806 -1.4591e-05
6:55403527 A G 0.037395 3.0567e-06
6:55403929 C A 1.403321 1.5732e-05
6:55406399 T C 0.923694 8.8097e-05
6:55407110 A G 0.081548 2.0499e-07
6:55410345 G A 0.170963 4.7437e-05
6:55434465 A G 0.070815 -2.2039e-06
6:55434959 G A 0.721796 2.8587e-05
6:55438094 C T 0.036269 1.1643e-05
6:55450967 C T 0.026757 1.8930e-05
6:55456192 T C 0.247997 -1.6449e-05
6:55456212 A G 0.041077 1.4360e-05
6:55456232 C T 0.464287 1.3935e-05
6:55462176 T C 0.170199 -5.9317e-07
6:55472628 G T 0.065103 -3.8431e-06
6:55473193 A G 0.118854 -5.8424e-06
6:55480911 C T 1.511432 -1.1948e-05
6:55496870 G A 0.301292 2.1139e-06
6:55497584 G C 0.050518 2.6944e-05
6:55497965 C T 0.596978 -1.2414e-05
6:55510121 G A 0.038581 2.3571e-05
6:55517135 G A 0.145771 2.2960e-07
6:55518840 C T 0.441858 1.0650e-05
6:55521629 A G 0.044776 -7.5958e-07
6:55523508 A G 0.055540 9.2985e-06
6:55523907 C G 0.112762 -2.1856e-05
6:55531009 T C 0.904281 1.7063e-06
6:55531827 C T 0.031003 -5.5594e-06
6:55539460 A G 0.086723 -3.2247e-06
6:55561957 T C 0.983881 -1.1750e-05
6:55562133 A C 0.029354 -4.9962e-06
6:55564739 C T 0.225514 1.4077e-06
6:55567176 A G 0.044453 7.4334e-06
6:55570242 T C 0.071563 9.4907e-07
6:55572193 G T 0.407068 -7.6718e-07
6:55573619 A G 0.021143 -4.6555e-06
6:55580862 T C 1.720946 1.2223e-06
6:55596618 T C 0.341274 4.1015e-06
6:55597150 A G 0.204404 1.5171e-06
6:55622163 A G 0.032142 -6.8881e-07
6:55627099 G A 0.318492 -5.1992e-06
6:55634158 A G 0.218214 -3.5318e-05
6:55634724 G T 0.138920 1.3569e-06
6:55636940 G A 0.225228 6.8199e-06
6:55637399 A C 0.066473 -2.8232e-06
6:55639028 A G 0.278150 1.2425e-05
6:55663602 T G 0.038517 8.8682e-06
6:55666549 T C 0.123448 6.3505e-07
6:55668614 A G 0.024931 1.8150e-05
6:55673232 T C 0.116413 6.7113e-06
6:55675850 A G 0.064294 1.3163e-05
6:55678619 C G 0.161573 -1.2153e-06
6:55684143 G C 0.045626 -9.1796e-06
6:55708204 A C 0.521438 1.4405e-05
6:55708497 G A 0.801937 1.9396e-05
6:55710248 T C 1.969609 4.1510e-06
6:55710884 C A 0.041444 5.7369e-06
6:55715715 A G 0.925731 1.9826e-05
6:55734220 T C 0.444136 -4.6496e-08
6:55738907 A G 0.031329 -1.4133e-06
6:55739553 G A 0.815981 2.3276e-06
6:55742442 C T 0.112000 2.7138e-05
6:55743406 A G 0.091805 -8.4097e-07
6:55743941 A G 0.146682 6.7431e-06
6:55744188 A C 0.939011 2.4322e-05
6:55748928 G A 0.093046 -6.8921e-06
6:55755466 T G 0.020732 -1.6914e-05
6:55761410 T C 0.194630 7.9435e-06
6:55777253 T C 0.046897 1.2679e-05
6:55777563 C T 0.141943 1.6926e-05
6:55780724 A G 0.880214 2.6005e-06
6:55787187 T C 0.056825 -7.2931e-06
6:55793611 A G 0.090476 -4.0655e-06
6:55802563 G A 0.097221 -3.6790e-06
6:55810152 A G 0.081776 -6.1162e-06
6:55816404 C A 0.072845 -1.8145e-05
6:55820575 A G 0.792720 5.3822e-06
6:55848128 T C 1.146689 -5.5454e-06
6:55850440 G A 1.209579 -5.8455e-06
6:55853325 C T 0.117335 1.8413e-05
6:55887111 A G 0.109794 4.8833e-06
6:55887274 G A 1.540514 -9.6573e-06
6:55891841 A G 1.959559 -1.8368e-05
6:55900725 A G 0.057950 3.0958e-06
6:55901366 G A 0.023809 -1.5015e-05
6:55903939 C T 0.043681 -1.8800e-05
6:55912239 G T 0.068622 -6.5858e-06
6:55912792 A G 0.045367 2.1273e-06
6:55914364 C A 1.506026 2.6945e-05
6:55924962 G A 0.087817 -2.6685e-06
6:55928494 T C 0.038925 1.0020e-05
6:55932511 G A 0.880564 8.9347e-08
6:55932702 C A 0.033706 -6.8189e-06
6:55952657 G A 0.028297 1.2697e-05
6:55960170 T C 0.034719 1.7181e-06
6:55965844 C T 1.868417 -7.2394e-06
6:55975462 G C 0.216015 3.2245e-05
6:55988870 C G 0.034529 -1.4852e-06
6:56003822 G A 0.026145 -1.4214e-06
6:56004053 C T 1.128058 1.2906e-05
6:56004249 T C 0.059915 -3.7346e-06
6:56006553 C A 0.043865 2.0527e-05
6:56007281 C T 0.025400 3.9293e-06
6:56013832 C G 0.216467 2.9175e-05
6:56014006 C T 0.277106 -7.9273e-07
6:56014551 T C 1.404256 1.2616e-05
6:56021212 T C 1.401692 1.5714e-05
6:56026720 A G 0.059296 6.8881e-06
6:56030138 T G 0.039285 -7.6586e-06
6:56033094 A G 0.146400 -6.1819e-06
6:56049420 G A 0.060466 -9.0127e-06
6:56059594 A G 1.269654 7.7342e-06
6:56064377 G A 0.071740 -8.2199e-06
6:56064893 G A 0.146869 -7.9422e-06
6:56068395 A G 0.105204 7.4639e-06
6:56077560 G A 0.136833 6.3739e-06
6:56083966 A G 0.125617 -1.0184e-05
6:56088817 C G 0.056614 3.6935e-05
6:56089466 G A 0.035895 2.2025e-05
6:56089507 T C 1.391044 2.8472e-05
6:56098993 C T 0.048060 -1.7981e-05
6:56104476 C T 0.052582 -8.1558e-06
6:56111822 A G 0.829852 -3.2113e-05
6:56115772 T C 0.037748 2.1312e-05
6:56123834 C T 0.428704 1.3541e-05
6:56125726 T C 0.527992 -2.4831e-05
6:56126903 A C 0.227428 2.0158e-05
6:56130656 C T 1.727953 -1.6737e-05
6:56132858 A G 0.036280 -4.9516e-06
6:56143018 A G 0.557075 1.5691e-05
6:56151576 G A 1.441297 -2.3702e-05
6:56152784 T C 0.041213 1.0180e-05
6:56153119 A G 0.284966 1.5355e-05
6:56154769 A C 0.072562 -1.1161e-05
6:56156133 A G 0.178341 -3.7830e-05
6:56157815 T C 0.086338 1.2123e-06
6:56161262 G A 1.883624 -1.0127e-06
6:56178420 G A 0.094634 -7.5934e-06
6:56183879 G A 0.055115 1.6317e-05
6:56184859 G A 0.131311 -3.3819e-05
6:56185286 G A 0.587829 1.9257e-05
6:56188612 T C 0.177702 1.1534e-05
6:56188650 A G 0.164925 5.1351e-06
6:56188812 T G 0.031037 6.7845e-06
6:56197343 G A 1.796272 -5.5504e-05
6:56197391 T C 1.284365 -2.0731e-05
6:56199461 T C 0.165255 8.2476e-06
6:56203674 T G 0.851047 2.6763e-05
6:56203738 T C 0.403719 7.6076e-06
6:56203840 C T 1.397548 1.3828e-05
6:56203986 C T 1.076979 -9.9721e-06
6:56204678 A G 1.249574 3.4908e-05
6:56211235 T C 0.184318 7.9313e-06
6:56211585 T C 0.366406 -3.4596e-05
6:56215245 G A 0.598423 3.4474e-05
6:56226364 T G 0.099217 -1.4610e-05
6:56235139 T C 0.035025 6.1679e-06
6:56235411 T C 0.509028 1.4456e-06
6:56239955 A G 0.048832 -3.9606e-05
6:56245812 A G 0.481921 2.6794e-06
6:56271981 T C 0.309761 -1.6650e-05
6:56273388 T C 1.566516 -3.2887e-05
6:56275108 G T 0.353670 -1.4176e-05
6:56275972 T C 0.046826 1.3158e-05
6:56280926 A G 0.364815 -1.6725e-06
6:56288238 A G 0.054193 4.1501e-06
6:56289743 C A 0.957696 -2.4580e-05
6:56290409 A C 0.308785 9.9358e-07
6:56290873 A G 0.889465 -3.6076e-06
6:56290948 C T 0.797027 2.0237e-06
6:56304291 A G 0.232157 -1.9423e-05
6:56308138 T C 0.094059 -2.5551e-05
6:56310997 T C 0.047883 7.1570e-06
6:56312280 T G 0.048570 -8.4656e-06
6:56312543 G A 0.131441 -5.3491e-05
6:56312818 C T 0.714021 2.3306e-05
6:56313769 C T 0.030275 -7.2887e-06
6:56315363 G A 0.420303 -1.7382e-05
6:56327849 T C 0.482285 4.1476e-05
6:56342136 T C 0.045513 9.0599e-06
6:56348846 T C 0.263309 -1.6811e-05
6:56351496 C T 0.058066 -2.3929e-05
6:56360542 T C 0.038544 -7.9650e-06
6:56373536 T C 0.110698 7.3980e-06
6:56376091 T C 0.096626 -1.6276e-05
6:56384213 A G 1.415390 -3.5121e-05
6:56389125 A C 0.097670 1.2385e-05
6:56407107 T C 0.038778 1.4877e-05
6:56413273 T G 1.511395 -2.4609e-05
6:56417282 T C 1.517960 -3.0960e-05
6:56419215 G A 0.036830 -2.4347e-05
6:56420158 T C 0.101961 1.9244e-05
6:56420538 T C 0.573247 4.3310e-05
6:56424232 C T 0.608065 1.3033e-05
6:56424421 G A 0.153023 5.6705e-07
6:56425900 A G 0.836642 1.4764e-05
6:56434712 T G 0.028977 1.3676e-05
6:56452968 T C 0.043382 -8.6140e-06
6:56457810 C G 0.126786 -2.3961e-05
6:56459862 T C 0.037520 -5.7838e-06
6:56460763 T C 0.738071 8.3389e-06
6:56463410 C T 0.762131 1.0943e-05
6:56469319 T G 0.193287 -1.2070e-05
6:56470551 A T 0.729371 -2.4475e-06
6:56471103 T C 0.100295 6.2958e-05
6:56471402 A G 0.806594 -1.8620e-06
6:56474519 T G 1.280094 -9.7891e-06
6:56480146 G T 0.052106 7.6319e-07
6:56480500 C T 0.101583 9.8905e-06
6:56482801 G C 0.841946 1.1163e-05
6:56484758 T C 0.828533 3.6195e-06
6:56486842 T G 0.040733 -7.4309e-06
6:56489412 T C 0.031064 -4.1964e-06
6:56491791 T C 0.024944 1.0924e-05
6:56493554 A G 0.043416 4.4184e-06
6:56494071 G A 0.100172 1.7846e-05
6:56496649 C A 0.208263 -5.0636e-05
6:56510142 G A 0.102797 1.5016e-05
6:56515787 A G 0.102641 1.6698e-05
6:56522425 T C 0.037833 -9.6561e-06
6:56524450 C A 0.113109 9.7557e-06
6:56556139 A G 1.970224 -5.4256e-06
6:56562452 A G 0.464086 1.2770e-05
6:56566149 A G 0.199716 -5.8586e-06
6:56567668 A C 0.396776 -5.3734e-06
6:56569104 G A 0.467248 1.0118e-05
6:56600121 A G 0.358467 -3.0436e-06
6:56611336 T C 1.272809 -2.0374e-05
6:56616083 C T 0.421660 -9.4560e-06
6:56625012 G T 0.039863 2.6172e-05
6:56637222 T C 0.157932 -7.2670e-07
6:56665182 T C 0.112300 5.0933e-05
6:56666367 G A 0.200396 -2.3362e-05
6:56681464 A G 0.138798 -2.9063e-05
6:56681480 A G 0.375368 -6.0902e-06
6:56684945 G T 0.072423 3.8358e-05
6:56690540 T C 0.023231 2.2367e-05
6:56693272 A G 0.030031 1.0793e-05
6:56703748 G A 0.066878 1.5649e-05
6:56707208 A C 0.367147 -2.8801e-06
6:56707503 A G 0.042052 1.4225e-05
6:56714836 T C 0.044255 5.3215e-06
6:56733354 A G 0.141433 1.2700e-05
6:56740504 C T 0.378050 1.6476e-06
6:56762424 T C 0.078621 -2.3770e-05
6:56767158 A G 0.473381 -3.8843e-06
6:56769420 T G 0.035783 -5.6769e-06
6:56771207 A G 0.391775 -1.4030e-06
6:56778579 A G 1.899168 -3.9950e-05
6:56799155 C G 0.475146 -1.8492e-06
6:56801308 T C 0.036681 3.3053e-05
6:56803526 T C 0.070247 -2.0008e-05
6:56829930 T C 1.561368 8.0210e-06
6:56842305 A G 0.027736 -4.1784e-07
6:56848687 G A 0.344912 -2.9131e-06
6:56850331 A C 0.435527 -5.5758e-06
6:56857061 A G 0.045099 1.0994e-05
6:56862930 A G 0.196030 -2.0638e-05
6:56863178 T C 0.068163 3.1622e-07
6:56873591 A G 0.048189 -4.8812e-06
6:56877460 A G 0.435687 -9.2598e-06
6:56889761 A G 0.036929 -1.7075e-05
6:56899752 T C 0.072998 1.9398e-06
6:56903750 A G 0.139332 1.0471e-05
6:56904617 T G 1.072661 -1.3421e-05
6:56911574 G A 0.438821 1.4693e-05
6:56919443 G A 0.156171 2.4311e-05
6:56938147 T G 0.041032 -1.2608e-05
6:56963219 A T 0.134851 -6.8225e-06
6:56965696 G C 0.285466 -1.1178e-06
6:56968308 T G 0.110294 2.1436e-05
6:56984698 T C 0.244128 -3.1354e-05
6:57039002 A G 0.040934 -4.7749e-06
6:57042709 G T 0.445251 1.7514e-05
6:57052834 T C 0.089800 -9.9222e-06
6:57055354 T C 0.155630 2.4792e-05
6:57063946 G A 0.360878 2.3020e-05
6:57069606 C T 0.291797 2.5669e-06
6:57074862 G A 0.042566 -4.7747e-06
6:57076552 A G 0.285731 3.8728e-07
6:57077135 G A 0.379152 6.7205e-06
6:57080434 C G 0.212669 -3.1349e-05
6:57091441 G C 0.212751 -3.9186e-05
6:57093656 T C 1.869372 -1.8523e-05
6:57098289 T C 1.269922 1.3696e-05
6:57099675 A G 0.279071 -2.6371e-05
6:57109815 T G 0.079848 4.6650e-05
6:57112292 A G 0.079389 1.5906e-05
6:57115751 T C 1.868046 -1.9356e-05
6:57120540 A C 0.062934 -1.0293e-05
6:57121314 C T 0.037327 -1.4360e-05
6:57121684 G A 0.233245 -5.0816e-06
6:57124881 C T 0.684850 -5.1441e-05
6:57125194 G A 0.069686 5.0300e-06
6:57127760 A G 0.074364 1.9614e-05
6:57132282 T C 0.030445 1.0206e-06
6:57144935 G A 0.829431 -3.5145e-05
6:57148574 C T 0.407102 4.9009e-06
6:57162808 G A 0.281794 -3.0241e-05
6:57163226 G A 0.116366 6.0139e-05
6:57167120 T C 0.108655 -7.8178e-06
6:57169715 C T 0.524824 -3.2657e-05
6:57170506 C T 0.161444 -7.7630e-06
6:57172795 A G 0.085795 4.1917e-06
6:57182297 T C 1.356186 2.8242e-05
6:57184113 G A 0.690382 -1.4913e-05
6:57185839 A G 0.405374 -4.0706e-06
6:57189167 C A 0.060163 5.3468e-07
6:57193610 T C 0.035185 1.3574e-05
6:57205976 T C 0.280108 -1.3069e-05
6:57236977 T C 0.053483 -1.7154e-05
6:57288220 G A 0.088259 -1.6996e-05
6:57288764 C T 0.050766 -1.5523e-05
6:57297552 G A 0.075772 2.6787e-06
6:57297746 A T 0.184920 3.3946e-05
6:57299092 G A 1.153267 1.4214e-05
6:57313251 A G 0.052004 -1.1982e-05
6:57321447 G C 0.335223 -7.0220e-06
6:57359149 G A 0.503473 2.8739e-06
6:57512510 G T 1.238212 1.6760e-05
6:57591856 A G 0.056396 -1.7953e-05
6:57632459 A G 0.042086 1.0863e-05
6:57632547 T C 0.061326 5.4253e-06
6:57633696 T C 0.334981 -7.4915e-06
6:57635440 A G 0.490200 -5.3052e-07
6:57637260 G A 1.671169 -2.7884e-05
6:57638185 G A 0.036956 -1.0164e-05
6:57639787 G A 0.062873 3.2329e-05
6:57649332 A G 0.021633 -1.1172e-05
6:57651071 G A 0.031703 -6.9435e-06
6:57652173 T C 0.025420 8.7163e-07
6:57652296 A G 0.035715 -2.0349e-05
6:57656540 C T 0.774197 -1.7117e-05
6:57675693 A G 0.021103 -6.8250e-06
6:57678247 A G 1.928165 -2.6653e-05
6:57678877 C A 1.820625 -1.2881e-05
6:57679429 G A 0.191002 -1.2915e-06
6:57680551 T C 0.026172 3.5768e-06
6:57707926 A C 0.026250 1.2291e-05
6:57713388 C T 0.035855 -1.8067e-05
6:57727866 T G 0.073739 3.5450e-06
6:57742677 T G 0.060500 -2.5012e-05
6:57747135 G A 0.330181 2.2113e-05
6:57764837 G A 0.023585 -4.3213e-06
6:57781833 T C 0.053275 1.0955e-05
6:57784989 T G 0.195102 -7.5118e-06
6:57824018 T C 0.193732 7.2482e-06
6:57867536 G A 0.060439 -6.9526e-06
6:57872427 A G 0.079287 4.1597e-06
6:57886642 A G 0.056838 3.5149e-05
6:57914253 T G 0.680644 6.7060e-06
6:57937228 T G 0.049828 -1.4274e-05
6:57942624 C T 0.503092 7.4849e-06
6:57963984 A C 0.093179 -1.4620e-05
6:57969130 A G 0.094284 -1.7117e-05
6:57970759 A G 0.097976 -2.1441e-06
6:57982812 A G 0.060224 -2.7435e-05
6:57991427 A G 0.139376 -9.6312e-06
6:58001218 T C 0.036596 2.8040e-05
6:58011831 T G 0.020902 3.3030e-06
6:58012823 G A 0.079665 2.9356e-06
6:58014632 T C 0.027318 6.7724e-06
6:58014710 G A 0.996474 -2.7440e-05
6:58033394 G A 0.453747 1.6189e-05
6:58037514 A G 0.801614 -1.9598e-05
6:58038626 G A 0.026495 5.3861e-06
6:58055927 A G 1.680947 -2.1307e-05
6:58069675 C G 0.035566 1.0017e-05
6:58155775 T C 0.174938 4.9894e-06
6:58169727 C T 0.606440 -2.5784e-05
6:58207002 C T 0.219312 2.9670e-05
6:58228129 C T 1.583627 1.2746e-05
6:58273984 G T 1.402580 1.3612e-05
6:58285920 A G 1.398996 1.3205e-05
6:58308955 A G 0.822934 -7.5021e-06
6:58314932 A G 0.030993 -7.1463e-07
6:58322484 G T 0.034243 1.3279e-05
6:58324844 A C 0.071859 -1.7106e-05
6:58333290 G A 0.575406 1.9197e-05
6:58345052 T C 1.826279 -4.2322e-06
6:58346864 A G 1.005090 4.1652e-06
6:58355694 A G 0.504472 2.6806e-05
6:58369084 T C 0.061261 8.2045e-06
6:58399120 C A 0.220434 2.4123e-05
6:58403052 T C 0.913196 -4.9551e-05
6:58403061 T G 0.020158 -1.1648e-05
6:58407570 T C 0.070121 2.9722e-05
6:58436417 T C 0.056046 6.7565e-06
6:58454496 A G 0.021548 -1.0453e-05
6:58466242 G A 0.033723 -1.5320e-06
6:58472155 C T 0.188231 1.8503e-05
6:58485696 A G 0.023921 2.0988e-06
6:58524667 G A 0.439791 2.1447e-05
6:58544482 A C 0.067480 -7.4042e-06
6:58545857 A G 0.416703 1.1069e-05
6:58552822 T C 0.020192 -1.1876e-05
6:58599377 A G 0.026233 5.0245e-06
6:58600490 C T 0.245579 2.0455e-05
6:58601226 A C 0.088868 -2.2437e-05
6:58615100 A G 0.220550 2.1423e-05
6:58615721 C T 0.022894 7.5320e-06
6:58628199 C T 0.353218 2.0896e-05
6:58672808 A T 0.060697 6.4705e-06
6:58692034 A G 1.340890 -2.1491e-05
6:58735880 G T 1.619461 -3.8463e-06
6:58739368 T C 0.099428 -1.2083e-05
6:58740027 G A 0.388688 1.3559e-06
6:61934516 T C 0.099037 -8.0008e-07
6:61963172 C A 0.137754 -1.0809e-05
6:61972502 C T 0.554406 -4.4044e-05
6:61972802 C T 0.078784 3.8972e-06
6:61984440 C T 0.035025 1.1963e-05
6:61996649 G A 0.056124 -1.1573e-05
6:62007074 C A 1.758817 1.9025e-05
6:62014484 A G 0.034940 -1.8601e-05
6:62016012 T C 0.057556 4.1394e-05
6:62020137 G A 0.068819 -1.7835e-05
6:62027559 C T 1.831440 6.5941e-06
6:62034627 T C 0.030326 -1.1701e-06
6:62035578 A C 0.027222 -2.2536e-05
6:62035633 A C 0.025560 6.9056e-06
6:62035644 T C 0.032230 -2.5079e-06
6:62036508 G A 0.097487 9.6615e-08
6:62043183 A G 0.037238 3.1418e-05
6:62056995 G A 1.756919 1.5940e-05
6:62071003 C T 0.033668 9.9047e-06
6:62074418 A G 0.060143 2.7826e-05
6:62081584 C A 0.198441 1.1598e-05
6:62092798 C A 0.452693 1.3279e-05
6:62236485 C T 0.050025 -7.3521e-06
6:62238313 A G 0.114452 -4.3246e-06
6:62252121 A G 0.255745 -1.5038e-05
6:62262985 C T 0.067045 2.9282e-06
6:62267305 T C 0.020756 -7.9379e-06
6:62275537 A T 0.032638 -2.8856e-07
6:62290340 T G 1.328912 -4.3440e-06
6:62297120 T C 0.174136 -9.1053e-06
6:62303097 G A 0.830396 -1.5030e-05
6:62309509 A C 0.034127 5.6132e-06
6:62321604 C T 0.026015 2.5859e-06
6:62324544 C T 0.625068 -2.6604e-05
6:62328533 G A 0.093801 -2.1151e-05
6:62359947 T C 0.414588 1.9349e-05
6:62360673 C T 0.099333 -5.3022e-06
6:62368309 A C 0.034821 1.5749e-05
6:62373968 C T 0.437578 3.9348e-06
6:62386090 T G 0.194483 -1.1128e-05
6:62387498 C A 1.801042 1.8069e-05
6:62390920 A G 0.025070 -1.0787e-05
6:62398854 G A 0.872602 -9.2071e-06
6:62414315 C T 0.050980 -2.8870e-06
6:62415088 C T 1.722306 7.7008e-06
6:62415147 A C 0.436462 1.5148e-05
6:62441034 G A 0.050719 -1.1532e-05
6:62442467 A G 0.050416 -1.4496e-05
6:62445892 T C 0.226438 -2.5185e-05
6:62450479 T C 0.097470 1.7739e-06
6:62454353 G A 0.205784 1.5006e-05
6:62472279 G A 0.026189 9.0943e-06
6:62491817 T C 0.187150 -1.2554e-05
6:62493278 C T 0.060184 2.9893e-05
6:62520127 A G 1.139988 1.0008e-05
6:62535330 G A 0.625805 -3.1228e-06
6:62558957 A C 0.064365 -2.3752e-05
6:62594485 T C 1.661684 -1.4831e-05
6:62599571 T C 0.109787 -1.0658e-05
6:62599593 A G 0.022388 -1.2998e-05
6:62603988 T C 0.160101 1.5299e-06
6:62627947 T C 0.063658 -2.7258e-05
6:62648136 T G 0.796218 -1.2330e-05
6:62649173 T A 1.786338 -9.3422e-06
6:62650739 A C 0.044786 6.8685e-07
6:62651345 T C 0.140249 -1.1202e-05
6:62658768 T C 1.688491 -1.8024e-06
6:62668170 T C 0.265026 6.8310e-06
6:62671947 A G 0.022935 -5.9343e-06
6:62672201 A G 1.211979 2.9558e-06
6:62673145 G A 1.395413 9.0548e-06
6:62675412 A G 0.034763 1.2372e-05
6:62676751 C A 0.195758 -4.5414e-05
6:62679262 G C 0.089327 -2.9369e-06
6:62680202 A C 0.037221 -9.5730e-06
6:62682635 T C 0.039237 -1.1852e-05
6:62685164 T C 0.096035 -3.2440e-06
6:62685661 C A 0.127119 6.2004e-06
6:62686818 A G 0.057338 3.0267e-05
6:62690854 T C 0.064457 -2.7210e-05
6:62694251 C G 0.056298 3.2207e-05
6:62695280 C G 0.050916 -6.8663e-06
6:62697746 C A 1.649890 -6.7097e-06
6:62706135 T C 0.160128 3.8508e-05
6:62722108 G T 0.049478 -1.5520e-05
6:62725494 A G 0.358623 1.7420e-05
6:62748471 C A 0.028181 2.7384e-06
6:62784667 C T 1.215865 1.1444e-05
6:62785217 T A 0.030952 1.6864e-05
6:62786199 G C 0.593932 -2.2224e-05
6:62789447 A G 0.146356 -2.6272e-05
6:62792379 A G 0.076720 3.2783e-06
6:62802626 T C 0.193331 -3.3827e-05
6:62825587 A G 0.039907 8.3513e-06
6:62835346 A G 0.193644 2.6163e-05
6:62836098 G A 0.134225 9.2510e-06
6:62838259 A G 0.076952 -4.2519e-06
6:62851443 T C 0.030949 1.9896e-05
6:62860877 G T 0.046588 -8.5776e-06
6:62870244 T C 1.459962 2.2162e-05
6:62885492 T C 0.058161 1.3788e-05
6:62894874 T G 0.031149 1.6693e-05
6:62932203 G A 0.039163 1.2126e-05
6:62943131 A G 0.148368 1.5676e-06
6:62960771 G C 0.028518 -2.2104e-06
6:62974008 A C 0.071736 -8.2602e-07
6:62988046 A G 0.095130 -9.1880e-06
6:62988527 A G 0.038493 6.7655e-06
6:62993128 G A 0.094450 1.2516e-06
6:63005568 A C 0.107598 -1.3701e-05
6:63010852 T C 1.846658 -1.5281e-05
6:63021449 A G 0.036072 -2.3600e-06
6:63028268 T C 0.197910 3.0615e-05
6:63031201 A C 0.301863 -2.0081e-06
6:63031268 G A 0.122849 1.8669e-05
6:63044147 G A 0.233517 -1.9114e-05
6:63044182 G A 0.254834 6.2254e-06
6:63068423 T C 0.020290 4.0715e-06
6:63071251 G A 0.055859 8.0181e-06
6:63076822 G A 0.042957 -4.7521e-06
6:63085754 A G 0.022813 -2.1743e-05
6:63092226 C A 1.467193 1.8375e-05
6:63095251 T C 1.182329 2.8363e-05
6:63109249 A G 0.038510 1.4272e-05
6:63137686 C T 0.052772 2.5788e-05
6:63138227 G A 1.716224 1.1563e-05
6:63138684 G A 0.040903 9.9546e-06
6:63166429 A G 0.494902 7.7913e-06
6:63173293 C T 1.891291 2.0865e-05
6:63190549 C T 0.086243 -6.5896e-06
6:63195923 T C 0.066405 2.1257e-06
6:63212896 C A 0.061952 1.5734e-05
6:63218235 T C 0.031975 -1.2892e-05
6:63223841 G A 0.054067 -7.6549e-06
6:63234129 A C 0.072848 3.1556e-06
6:63235053 T G 1.247055 1.6704e-05
6:63245700 G C 0.075942 -6.0725e-06
6:63245942 G A 0.941727 9.0485e-06
6:63253490 T C 0.037568 -6.0569e-06
6:63278430 A G 0.055961 3.9212e-06
6:63309881 T G 0.398619 2.1976e-05
6:63319019 A G 0.561467 -1.0155e-05
6:63323255 C T 0.037323 8.3445e-06
6:63325369 A G 0.064624 1.0178e-05
6:63353516 G A 0.037969 -2.5190e-06
6:63358248 A G 0.052075 2.3078e-05
6:63362450 G T 1.900769 -1.6259e-05
6:63365003 T C 0.081922 -2.8842e-05
6:63379489 T C 0.029844 8.6458e-07
6:63384097 T C 0.043331 2.3747e-06
6:63387689 G T 0.039285 -4.2742e-06
6:63389189 A G 0.997532 -1.3492e-05
6:63421625 A G 0.053340 2.5349e-05
6:63422359 A G 0.069010 2.2302e-07
6:63429354 C G 0.029119 3.3664e-06
6:63431508 T G 0.111307 -2.0210e-05
6:63432973 T C 0.070825 1.2698e-05
6:63443717 C A 0.220774 1.4970e-05
6:63450121 T G 0.037962 1.2164e-05
6:63485509 G A 0.063481 1.3724e-05
6:63486071 G T 0.035147 -4.0288e-06
6:63486648 T C 0.969062 9.1294e-06
6:63490857 G T 0.190577 1.8640e-05
6:63493182 C A 0.047302 2.2169e-06
6:63499088 G A 0.040869 -7.6575e-07
6:63541210 G A 1.222481 2.2212e-05
6:63541907 T C 0.059313 3.3438e-06
6:63543722 T C 0.032540 1.5923e-05
6:63544853 T C 0.039071 -1.0352e-05
6:63565093 G A 0.561953 -1.3621e-05
6:63580856 G A 0.438183 1.7663e-05
6:63582660 T C 0.048563 -1.3308e-05
6:63597087 T C 0.040264 2.0189e-07
6:63609051 A G 0.030173 4.9202e-06
6:63609572 T C 0.021042 -3.8307e-06
6:63610604 C T 0.444428 1.9361e-05
6:63612634 G T 0.926180 6.1779e-06
6:63612682 A G 0.302832 1.2095e-05
6:63634264 G A 0.453468 1.5566e-05
6:63634905 A G 0.047995 1.4286e-05
6:63637778 G A 0.041604 9.8820e-06
6:63656555 T C 0.032608 1.3275e-05
6:63656987 A C 0.046190 6.7543e-06
6:63672213 C A 0.038340 -1.6168e-05
6:63672430 G T 1.241578 1.1527e-05
6:63723140 C T 0.080436 8.8061e-06
6:63730535 C T 1.298814 1.0336e-05
6:63744954 C T 0.064019 -3.6024e-05
6:63745854 C T 0.423546 1.4533e-06
6:63761522 T C 0.072811 -2.3062e-05
6:63768896 T C 0.574346 -9.6551e-06
6:63784217 C T 1.930042 6.1697e-06
6:63790648 A G 0.093352 2.3428e-05
6:63791647 A C 0.078145 8.2292e-06
6:63792401 C T 0.838825 2.3943e-05
6:63806789 G T 0.045602 -1.2587e-05
6:63821292 T G 0.094607 -1.9212e-06
6:63824985 A G 0.062982 -1.3049e-05
6:63834346 G A 0.050481 9.9821e-06
6:63849426 A C 0.023517 2.7165e-06
6:63865693 A G 0.055638 2.6732e-07
6:63869257 A G 0.055482 1.1930e-05
6:63872860 C T 0.613206 -3.1630e-05
6:63885292 G T 0.051776 1.2822e-05
6:63886285 A G 0.844319 -2.4627e-05
6:63886752 G C 1.311176 -6.5938e-06
6:63891857 C A 0.027301 5.5655e-06
6:63898399 A G 1.468581 -3.0776e-06
6:63912499 C T 0.077346 -2.2585e-05
6:63920545 A G 0.041005 -1.8768e-05
6:63927084 A C 0.126314 2.3412e-05
6:63929776 T C 1.468696 -6.3350e-06
6:63934360 G A 0.260018 -9.0634e-06
6:63961692 G T 0.960093 -3.7644e-05
6:63967831 A G 0.041141 1.6853e-05
6:63971954 A G 0.731961 -1.3943e-05
6:63977439 A C 0.026253 4.7469e-06
6:63979047 C T 0.028596 8.0928e-06
6:63981311 T G 1.030602 -1.8218e-05
6:63989264 T C 0.295312 -7.8038e-06
6:63990094 T C 0.103514 -1.4666e-05
6:63990648 G A 0.031965 9.7785e-06
6:63993375 T C 1.304852 1.9365e-05
6:64002352 G C 0.038163 -1.6162e-05
6:64024024 A G 0.407867 -8.2604e-06
6:64029238 A G 0.067143 -1.3101e-05
6:64031083 G A 0.191573 1.2510e-05
6:64032837 T C 0.180027 -1.4069e-05
6:64056522 A G 0.461896 1.6235e-05
6:64056818 T C 0.041692 1.5882e-05
6:64058386 A G 0.051317 9.7015e-06
6:64080503 T C 0.062934 -6.0640e-06
6:64087275 T C 0.133164 -1.1121e-05
6:64101818 G A 0.151839 -2.0959e-05
6:64112420 A G 0.058419 -2.6168e-05
6:64134974 A G 0.032985 1.7434e-05
6:64135977 A G 0.066470 -1.5703e-05
6:64141100 C T 1.104568 3.4451e-05
6:64152086 A G 0.042457 -1.9461e-06
6:64175668 G A 1.106119 7.0255e-05
6:64191796 C T 0.025091 5.8631e-06
6:64195931 A G 0.185073 1.7413e-05
6:64196287 T C 0.037514 1.2704e-05
6:64203817 G T 0.098629 1.0293e-05
6:64208212 A G 0.901959 -6.2769e-05
6:64212233 C A 0.024907 6.6812e-06
6:64230741 T C 0.054479 -1.2727e-05
6:64232629 T C 0.082340 -1.8319e-05
6:64247717 A G 0.020810 -1.5996e-05
6:64249883 G A 0.169362 -1.1520e-05
6:64253105 T C 0.072637 3.5634e-06
6:64253622 A C 0.240939 -2.1613e-05
6:64254109 A G 0.035814 1.6284e-05
6:64264831 C T 0.035025 5.3188e-06
6:64269847 A G 0.695288 -3.7549e-05
6:64271301 G A 0.062931 -1.7030e-05
6:64280263 A G 1.866452 -8.4460e-06
6:64281330 A G 0.040427 9.6232e-06
6:64292559 A G 0.056682 1.1472e-05
6:64310954 T C 0.074150 5.5059e-07
6:64314160 C A 0.138046 -9.7283e-06
6:64345316 A G 0.032842 -5.7578e-06
6:64355796 T G 0.040968 2.3640e-05
6:64383692 A G 0.025196 1.5615e-06
6:64392228 G A 0.053534 -1.1623e-05
6:64395196 A G 0.056267 1.5606e-05
6:64398899 A G 0.191981 -1.2203e-05
6:64402885 T C 0.030092 -9.9068e-06
6:64444337 A G 0.190676 1.0391e-05
6:64468738 T C 1.423326 -1.8290e-05
6:64477832 C A 0.052449 8.5539e-06
6:64485021 G A 0.039271 -6.2008e-06
6:64493070 G A 0.114744 -1.3408e-05
6:64500901 A G 0.160264 -9.2716e-06
6:64504252 G A 0.820653 -7.7340e-05
6:64505584 C T 0.175771 3.9380e-05
6:64573438 C G 0.153488 -1.1385e-05
6:64577973 T G 0.031285 4.9836e-06
6:64579807 T C 1.168441 8.7310e-05
6:64593949 A G 0.042688 9.2079e-06
6:64596826 T C 0.051263 -2.2434e-05
6:64603985 G A 0.562569 -3.3449e-05
6:64606167 G A 0.141103 -6.2576e-06
6:64608068 T C 0.268086 -9.4296e-06
6:64610251 G T 0.123172 -1.6665e-05
6:64613233 C T 0.030024 -1.8728e-05
6:64619314 G A 0.084526 -2.5195e-05
6:64622956 A G 1.453944 1.5063e-05
6:64627341 T C 0.022228 -1.0501e-05
6:64630449 G A 1.396086 1.8102e-05
6:64632588 A G 0.052949 -5.8233e-06
6:64636935 C T 0.046285 -3.1253e-06
6:64637615 G A 0.086233 1.2435e-05
6:64641267 T C 0.032006 -8.6889e-06
6:64664035 G C 0.157300 -1.3463e-06
6:64667005 T G 0.045564 -2.6191e-05
6:64668793 A G 0.120660 8.1055e-08
6:64680054 C T 0.189819 -4.5283e-06
6:64683407 A T 0.088130 1.9022e-05
6:64684344 G A 0.690912 -1.9868e-05
6:64694354 T C 0.721459 -2.5476e-05
6:64695023 T C 0.452785 1.1392e-05
6:64697758 A G 0.100890 2.5483e-05
6:64705355 G A 0.089225 -1.2646e-05
6:64720379 C T 0.038557 -2.2506e-05
6:64752796 T C 0.947061 -5.6635e-06
6:64758509 C T 0.505594 -2.7525e-05
6:64758787 T C 0.611832 -7.9266e-06
6:64764964 A C 0.092999 -1.4828e-06
6:64780878 A G 0.043956 1.4391e-05
6:64785353 T C 0.102627 1.7985e-05
6:64796998 A G 0.052976 -8.1801e-06
6:64807689 A G 0.077604 -5.7757e-06
6:64816858 G A 0.093917 5.6360e-06
6:64818449 T G 0.023231 -5.7674e-06
6:64833437 T C 0.147005 4.7029e-06
6:64838714 A G 0.048022 -2.4368e-05
6:64850803 A C 0.741447 -3.2093e-06
6:64852656 C G 0.085655 4.1356e-06
6:64855302 C A 0.546797 -2.7130e-05
6:64856843 G A 0.063709 9.1878e-06
6:64858434 C T 0.023404 -1.2140e-05
6:64880823 C T 0.049413 1.5361e-05
6:64881166 C T 0.258665 6.6520e-06
6:64881855 A G 0.129050 5.5678e-06
6:64882062 C T 0.023370 -1.6144e-05
6:64892600 A G 0.049773 2.6773e-06
6:64896964 A G 0.640703 -1.3874e-05
6:64902720 A G 0.114190 2.1987e-05
6:64915304 T C 0.596832 -1.5322e-05
6:64937208 T C 0.050375 -1.8083e-05
6:64953380 G T 1.363448 1.3527e-05
6:64984651 T C 0.531413 1.3254e-05
6:65009382 A G 0.131199 5.4369e-06
6:65036671 A G 0.064433 4.3487e-06
6:65051529 G A 0.078301 -5.3826e-06
6:65058478 G T 1.414629 1.5187e-05
6:65060516 C T 0.093322 -4.5067e-06
6:65061346 A C 0.038306 -3.1486e-06
6:65064552 C T 0.182587 -4.4823e-06
6:65067460 C T 1.339329 2.5992e-05
6:65085368 A G 0.156484 -9.8308e-06
6:65089123 C T 0.061588 2.0588e-05
6:65092607 T C 0.064950 1.0053e-05
6:65115123 C T 0.097962 4.8174e-06
6:65128541 T G 0.023068 -1.7266e-05
6:65141394 A G 0.170450 7.2538e-06
6:65142654 T G 0.087494 2.9772e-06
6:65143008 T C 0.660684 -2.4097e-05
6:65149185 A T 0.582138 -2.0394e-05
6:65171419 C T 0.736065 -1.0403e-05
6:65187237 C T 0.092485 -4.2604e-06
6:65187818 T C 0.617540 -2.5709e-05
6:65191662 T C 0.048917 -7.6874e-07
6:65219452 A G 0.031496 -7.4427e-06
6:65221269 G A 0.046258 2.7441e-05
6:65235357 T C 0.056301 -6.0310e-07
6:65240905 A C 0.025978 -2.0857e-05
6:65245009 G T 0.453431 -9.8902e-06
6:65246314 A G 0.032349 -1.0066e-05
6:65246335 T C 0.280479 2.8377e-06
6:65248865 G A 0.329538 -3.6137e-06
6:65267161 A G 0.073327 -6.2317e-05
6:65273495 C T 0.497853 -1.0595e-05
6:65289746 C T 1.409158 -4.1453e-06
6:65300143 C G 0.285354 1.6310e-05
6:65300516 G T 0.273200 -5.9255e-06
6:65301504 G A 1.411110 -2.9737e-06
6:65303100 C T 0.292082 1.9445e-05
6:65305316 A G 0.099890 -1.6407e-05
6:65318362 T C 0.985000 1.2775e-05
6:65320991 C T 0.465334 -2.0564e-05
6:65322193 C A 0.033736 -1.0417e-05
6:65324797 A C 0.086971 1.3144e-05
6:65326122 A G 0.165554 -2.6317e-07
6:65331854 C T 0.322885 1.9301e-05
6:65335709 C G 0.130767 2.4346e-06
6:65336479 T G 0.050120 -1.5214e-06
6:65338385 C T 0.992092 -2.8566e-05
6:65341252 T C 1.201681 -4.4134e-05
6:65363281 T C 1.213046 -4.1841e-05
6:65365465 G A 0.027845 -2.8906e-06
6:65376653 G A 0.459710 1.1500e-05
6:65382136 T C 1.206111 -4.0272e-05
6:65384330 A G 0.023843 1.0104e-05
6:65386967 T C 0.055098 1.0347e-05
6:65390043 G A 0.035022 -4.9607e-06
6:65392816 G A 0.168125 3.5778e-05
6:65392942 T C 1.723540 1.8282e-06
6:65401982 T G 0.143738 3.0473e-05
6:65412448 G A 1.545515 -1.3689e-05
6:65426572 G A 0.085995 -4.1727e-06
6:65432909 G T 0.092441 -2.5441e-05
6:65433784 A G 1.619342 -2.4718e-06
6:65435625 C T 1.753853 2.1011e-06
6:65435946 C T 0.648292 2.5002e-06
6:65457001 G A 1.750834 -1.0247e-05
6:65468449 A T 0.096460 -1.9724e-06
6:65482535 T C 0.073015 -1.1474e-05
6:65484758 G A 1.593368 1.9196e-06
6:65485995 T C 0.382694 1.1478e-05
6:65503314 T C 0.172446 -1.5348e-05
6:65505408 C T 0.120758 2.8679e-06
6:65518623 C T 0.990620 1.0311e-06
6:65526483 G A 0.096409 1.5041e-05
6:65526947 A C 0.074483 4.4549e-05
6:65528901 A G 0.164874 -5.4271e-06
6:65534772 C T 0.147947 -3.4271e-05
6:65536925 T C 0.104181 3.7575e-05
6:65539439 A G 0.037935 2.7797e-05
6:65549958 C T 1.218486 2.3660e-05
6:65571535 T C 0.088538 -1.1785e-05
6:65572614 T C 0.121421 -5.3928e-06
6:65573914 A G 1.486960 6.2150e-05
6:65574039 G A 0.270235 1.9147e-05
6:65579577 A G 0.087178 -7.8400e-06
6:65596177 A G 0.050406 -1.6075e-06
6:65604553 A G 1.581189 3.9029e-05
6:65612302 G A 0.047268 -1.9525e-05
6:65612667 A G 0.079906 1.6763e-05
6:65616487 G A 0.048203 -1.2308e-05
6:65618894 T C 0.717971 2.7852e-05
6:65622463 G A 1.151027 1.2059e-05
6:65622836 A C 0.127201 -2.1967e-06
6:65626781 C T 0.049410 3.0106e-05
6:65628685 C T 0.025196 2.3777e-06
6:65629809 A G 1.193783 -1.6906e-07
6:65635923 G C 0.082449 1.6405e-05
6:65640640 A G 0.025740 -4.0741e-06
6:65646219 G C 0.457548 -2.6124e-05
6:65649774 A G 1.599443 1.4104e-05
6:65659435 G C 0.079345 -1.3235e-05
6:65660995 G A 0.095005 1.3065e-05
6:65662621 G A 0.477559 6.0373e-06
6:65672841 G A 0.046363 7.7001e-06
6:65679125 G A 0.312304 1.8351e-05
6:65685139 A T 0.070740 -5.0771e-06
6:65698500 T C 0.884855 -5.0583e-06
6:65698962 T C 0.098054 3.9539e-05
6:65702597 T C 0.172963 -7.4907e-06
6:65719277 T C 0.047118 -8.0287e-06
6:65727739 T C 0.441790 -1.3163e-05
6:65734818 A G 0.092591 -4.6987e-05
6:65743075 T G 0.867757 -7.3068e-06
6:65756765 A G 0.062149 3.9865e-05
6:65767393 A G 0.202065 -2.0287e-05
6:65772059 T C 0.034433 1.7359e-05
6:65781547 T C 0.612396 7.8046e-06
6:65789556 A G 0.127929 -2.8004e-05
6:65797367 C T 0.030894 2.9290e-05
6:65800782 G A 0.050389 -9.7717e-06
6:65807964 G A 0.041593 -4.5534e-07
6:65816818 G A 0.914532 1.2964e-05
6:65821805 C T 0.091003 -9.9635e-06
6:65827714 G A 0.390769 -8.7169e-06
6:65831684 A G 0.654299 1.8606e-05
6:65835701 T C 0.205553 -2.9995e-06
6:65836027 G T 0.187677 -3.3337e-05
6:65847397 A G 0.092295 3.9986e-06
6:65866099 A G 0.455093 -1.3893e-05
6:65869084 G C 0.099475 1.0488e-05
6:65878609 A G 0.502235 2.6941e-05
6:65901675 G A 0.080555 1.9074e-06
6:65908042 G C 0.048750 1.0286e-05
6:65910220 A G 0.676687 -4.1193e-05
6:65951331 G T 0.028290 2.1427e-05
6:65953103 T G 0.120272 2.5424e-05
6:65955917 C T 0.084945 -8.1944e-06
6:65955948 A C 0.138087 -3.5587e-05
6:65968214 T C 0.245239 1.6534e-05
6:65981263 A G 0.112980 -3.5974e-05
6:65985115 T C 0.066076 -2.9537e-06
6:65994434 C T 0.508161 -1.1822e-05
6:65999349 A G 0.126201 1.2832e-05
6:66001509 G A 0.037741 -2.4011e-06
6:66004279 G A 0.079379 4.3330e-07
6:66005857 A T 0.432767 -1.4504e-05
6:66005970 A G 1.162960 1.5687e-05
6:66019908 T C 0.648329 -1.3557e-06
6:66021416 G T 1.205478 1.6687e-05
6:66041318 T G 1.204608 2.3452e-05
6:66042231 G T 0.151265 -3.4270e-05
6:66044927 C T 0.348261 -4.1250e-05
6:66045716 G C 0.082313 1.4168e-05
6:66045874 C T 0.465735 -1.6872e-05
6:66049528 T G 0.223324 -2.7524e-05
6:66075098 A G 1.354965 3.1052e-05
6:66076084 T C 0.053870 6.2212e-06
6:66079789 T C 0.548623 -2.0693e-05
6:66093922 G A 0.969160 -1.9366e-05
6:66096784 G A 0.075020 -2.1955e-06
6:66097931 C T 0.076496 1.1743e-05
6:66108927 T C 0.049671 4.4647e-06
6:66110789 C A 0.104201 1.2438e-05
6:66112777 A G 0.058246 6.4449e-06
6:66119463 T C 1.733410 -4.3438e-05
6:66122352 C T 0.107944 -1.2566e-05
6:66125154 G C 0.121442 8.5882e-06
6:66125723 C A 0.076187 -1.3962e-05
6:66132202 C T 0.096120 -5.6498e-06
6:66133662 T C 0.025026 -1.1357e-05
6:66133733 G A 0.036079 -2.9292e-05
6:66135231 A G 0.028412 1.3378e-05
6:66136139 C G 0.121836 2.4309e-05
6:66139220 A C 0.701533 -2.2534e-05
6:66141023 T C 0.339513 4.2358e-06
6:66143990 C A 0.442772 -6.2967e-05
6:66147463 C A 0.122917 1.1013e-05
6:66160813 T C 0.480738 3.6570e-06
6:66163879 T G 0.115645 1.0316e-05
6:66188074 G A 0.092254 3.5186e-05
6:66204945 A G 0.441868 1.3801e-05
6:66236140 A G 0.103123 2.3670e-05
6:66249734 A C 0.065103 -1.8043e-05
6:66253841 G A 0.163912 1.4946e-05
6:66258179 C A 1.320134 -2.5814e-05
6:66263048 T C 1.086070 -2.9963e-05
6:66263486 A G 0.089684 -1.2178e-05
6:66270983 A G 0.567560 -8.4484e-05
6:66280065 G A 0.413398 6.6077e-06
6:66284642 C T 0.061982 1.4703e-05
6:66296195 G C 0.917745 -3.7078e-05
6:66308285 C T 0.047805 5.0023e-06
6:66309315 C T 0.276055 1.0379e-06
6:66310734 T C 0.041784 1.0152e-05
6:66316858 A G 1.513992 5.5141e-05
6:66323410 A G 1.927988 -1.0915e-05
6:66327170 T C 0.982984 2.5933e-05
6:66338878 T C 0.042386 -8.2287e-06
6:66348931 G A 0.201851 8.9378e-06
6:66349071 A C 0.035372 2.1359e-05
6:66351345 C A 0.360561 -4.0449e-05
6:66356804 A C 0.080950 1.4969e-05
6:66358695 T C 0.022398 1.4441e-05
6:66362999 A T 0.067204 -9.7819e-06
6:66363310 A G 0.217888 1.5997e-05
6:66363605 A G 0.064699 -1.4055e-05
6:66379680 T C 0.055556 2.0107e-05
6:66380748 A C 0.143102 -5.7649e-06
6:66396382 T C 1.664251 -1.3498e-05
6:66407737 C T 0.088025 -1.0187e-05
6:66414656 C T 0.025339 -3.3826e-06
6:66416572 C T 0.026060 4.7801e-06
6:66421442 C A 0.471311 -5.1470e-05
6:66434458 C T 0.663404 -2.4906e-05
6:66442042 A G 0.975973 8.4556e-06
6:66453551 C T 0.094824 -1.9674e-05
6:66476508 C T 0.868927 -4.3320e-05
6:66496953 G A 0.279136 -5.6232e-05
6:66505952 A G 0.240561 1.8063e-05
6:66515343 T C 0.058970 3.9594e-06
6:66522222 T C 0.242754 1.5517e-05
6:66523500 T C 0.096351 -2.0245e-05
6:66524338 A C 0.107254 -1.7682e-05
6:66525058 G A 0.026716 -1.1222e-05
6:66528700 T C 0.060146 3.3140e-06
6:66537822 G A 0.225401 -1.5193e-06
6:66537902 G A 0.114900 -3.6304e-05
6:66541262 T C 0.218211 1.6277e-05
6:66544849 A G 0.078104 1.5057e-05
6:66549465 T C 0.176050 1.1146e-05
6:66552005 T C 0.037762 2.2511e-05
6:66565353 A G 1.263585 -2.5808e-05
6:66596807 G A 0.031652 6.4594e-06
6:66598194 A G 0.904434 1.2790e-05
6:66602460 C T 0.061166 2.7714e-07
6:66604608 G A 0.074633 -1.4987e-05
6:66608950 A G 0.031319 6.7694e-06
6:66613917 A G 1.051616 -1.5280e-05
6:66616500 A G 0.125117 1.7426e-05
6:66618600 A C 0.459826 1.0801e-05
6:66622815 C T 0.248932 1.1546e-06
6:66627704 A G 0.595193 4.5004e-05
6:66639666 C A 0.023418 -5.9930e-06
6:66652098 T C 0.040247 -3.1067e-06
6:66656097 T C 1.750188 4.0439e-06
6:66659778 T C 0.520533 4.5567e-05
6:66660054 C T 0.275127 1.2771e-05
6:66665550 C T 0.103467 3.7978e-05
6:66666308 G A 0.508063 1.2602e-05
6:66687891 G A 0.625380 -7.5981e-05
6:66690924 T C 0.208266 -1.6385e-05
6:66691658 G A 0.183788 -5.1024e-06
6:66695895 C T 0.452550 1.1341e-05
6:66699035 C T 1.940935 2.6109e-06
6:66708013 C T 0.462444 -2.9334e-05
6:66726604 A G 0.076550 1.0531e-05
6:66739699 T C 0.028864 1.4663e-05
6:66768483 C A 0.045493 1.7379e-05
6:66772614 A G 0.048604 4.7853e-06
6:66775989 A T 0.080647 -7.2373e-06
6:66799041 T C 0.053612 -1.3186e-06
6:66813866 T C 0.364396 -2.5810e-05
6:66815697 C T 0.178960 2.5313e-05
6:66818604 C T 1.449117 -6.3786e-06
6:66833007 C G 0.051562 1.2943e-05
6:66838617 C G 0.064267 -1.0120e-05
6:66857191 A G 0.022616 8.5247e-06
6:66874174 A G 0.048617 1.8785e-05
6:66888913 G A 0.025009 -1.5180e-05
6:66905822 G A 0.044170 -8.9625e-06
6:66907277 A G 0.041015 3.7120e-06
6:66915572 T C 0.046955 3.0639e-06
6:66925950 G A 1.121812 -7.7047e-06
6:66931209 A G 0.081103 -6.8029e-06
6:66933067 A G 0.224110 5.6601e-06
6:66948575 A C 1.246426 -1.8586e-06
6:66968271 A G 0.034998 -5.3820e-06
6:66972504 T C 0.120945 -8.6751e-06
6:66976663 G A 1.745799 8.5396e-06
6:66985148 A C 0.456103 4.7876e-07
6:66997076 T C 0.285680 -1.0275e-05
6:67004621 G T 0.076299 9.9461e-06
6:67006994 C A 0.228958 1.5717e-05
6:67049879 T C 0.332384 -6.4377e-06
6:67052380 T C 1.186643 -1.2106e-05
6:67053325 T G 0.161179 1.2615e-05
6:67054385 T C 0.040580 4.6569e-07
6:67055289 G C 0.477087 7.4446e-06
6:67060189 A G 0.231525 -2.6286e-06
6:67062395 C T 0.066722 5.9009e-06
6:67065928 A G 0.037364 1.1732e-06
6:67082563 C G 0.024557 8.3531e-06
6:67083110 C T 0.492627 1.6340e-05
6:67091280 C A 0.071573 2.2555e-05
6:67093658 C A 0.055468 -9.9337e-06
6:67098337 G A 0.073249 2.2959e-06
6:67098828 C T 0.051494 -6.4164e-06
6:67110160 G A 0.379709 -6.9592e-06
6:67117769 T C 0.047757 -2.9684e-06
6:67121382 C T 0.078900 1.9801e-05
6:67122541 C T 0.243978 1.8769e-05
6:67124969 T C 0.042270 -1.6683e-05
6:67130294 A G 0.236209 2.6293e-05
6:67130881 C A 0.541928 -8.3098e-06
6:67139880 G A 0.916082 -3.6133e-06
6:67146494 C T 0.101736 -3.5166e-05
6:67154697 T G 1.575536 -2.6565e-05
6:67159778 C A 0.049858 -4.4657e-06
6:67169518 G A 1.571626 -2.1915e-05
6:67175743 G T 1.631123 -3.3888e-05
6:67179281 T C 0.046476 -1.0229e-05
6:67181647 A G 0.104099 -1.5522e-05
6:67183968 G A 0.039557 5.7377e-06
6:67192037 T C 0.112126 1.4541e-05
6:67194616 C T 0.042307 1.3237e-07
6:67197132 C T 0.364172 1.5938e-05
6:67212627 C T 1.413061 -1.7420e-05
6:67212998 G A 1.922375 7.8776e-06
6:67216460 T C 1.690881 -2.5532e-05
6:67232390 C T 0.090860 -2.4205e-05
6:67248073 T C 0.169012 2.1613e-05
6:67248471 A C 0.046945 1.0454e-05
6:67249103 T G 1.221016 -3.6988e-06
6:67262816 G A 0.656594 9.4863e-06
6:67264577 C T 1.434559 3.5288e-05
6:67265518 G A 0.126810 -1.4341e-05
6:67276344 G C 0.028878 1.2756e-05
6:67277023 T C 0.050266 2.6347e-06
6:67284077 A G 0.511877 1.0417e-05
6:67288119 C T 0.041529 -8.9654e-06
6:67289782 T G 0.337392 -1.3852e-05
6:67310902 A G 0.353969 9.0956e-07
6:67310989 G A 0.035861 -6.9332e-06
6:67311765 C T 0.114506 2.1163e-05
6:67314916 T C 0.049539 3.7449e-06
6:67327476 A T 0.027780 7.0408e-06
6:67327535 T C 0.855810 1.4059e-05
6:67338153 C T 0.036664 3.5204e-06
6:67353438 C T 1.842741 6.1684e-06
6:67353851 A G 0.086505 -3.2345e-06
6:67361358 A G 0.048206 3.0280e-05
6:67361612 A G 0.112946 -7.4862e-06
6:67376263 C T 0.030571 1.2092e-05
6:67383327 A G 0.645708 -5.7437e-06
6:67385829 A G 0.332040 -2.7051e-05
6:67388037 T C 0.441878 -1.2934e-05
6:67398335 C T 0.629991 3.0113e-06
6:67398942 A C 0.066150 -7.3457e-07
6:67399700 G T 1.923337 1.3087e-05
6:67400236 T C 0.026437 -7.0373e-06
6:67400520 C T 0.034627 -4.1986e-06
6:67413568 T C 0.029524 7.7769e-06
6:67416255 C T 1.271758 1.3202e-05
6:67425904 A C 0.341441 4.6371e-05
6:67429550 C T 0.059561 1.2082e-05
6:67435826 T G 0.494399 -1.1285e-05
6:67444401 T C 0.232191 3.0616e-05
6:67450297 C T 0.436024 -5.0333e-06
6:67462210 A G 0.033675 8.7519e-06
6:67475204 T C 0.675120 1.7160e-05
6:67484052 A G 0.031333 -1.3480e-05
6:67484419 A G 0.297233 4.5317e-05
6:67484572 T C 0.055655 1.1807e-05
6:67486167 A G 0.565462 -3.4804e-06
6:67494090 G A 1.552094 5.4014e-05
6:67496614 T C 0.023955 1.3900e-05
6:67505386 G A 0.070104 1.0343e-05
6:67506253 T C 0.776298 2.4073e-05
6:67521123 T C 0.041536 8.1857e-06
6:67524694 T C 0.095202 -1.4333e-05
6:67526427 A G 0.225806 4.1038e-05
6:67527275 T G 0.044772 3.5671e-06
6:67531061 G T 0.054819 -8.0654e-06
6:67533106 T C 0.999133 6.6189e-05
6:67533464 A G 0.081773 -4.2536e-06
6:67547217 G A 0.128255 -1.1429e-05
6:67548121 A G 0.115492 9.8606e-06
6:67555703 T G 0.052493 -2.9144e-05
6:67557156 A G 0.022184 -1.9675e-05
6:67557245 T C 0.179075 -3.9502e-05
6:67557621 G T 0.511850 -1.6346e-05
6:67566713 A G 0.712654 1.9521e-05
6:67567166 C T 1.198818 5.6640e-06
6:67568615 G A 0.144676 -1.0865e-05
6:67569443 T G 0.037888 -1.0462e-05
6:67571368 C A 0.164810 -8.0245e-06
6:67571952 T C 0.027787 1.9441e-05
6:67572142 A G 0.061404 -2.5430e-05
6:67575860 G A 0.026876 -1.2456e-05
6:67576320 G C 0.224371 1.1127e-05
6:67576843 A C 1.553906 1.0559e-05
6:67577847 A G 0.118963 9.0020e-06
6:67587466 A G 0.025393 1.2091e-05
6:67588506 G A 0.045687 2.2540e-05
6:67592419 A C 0.178844 -9.6355e-06
6:67593169 T C 0.070747 -2.1207e-05
6:67597050 C T 0.164188 -1.8430e-05
6:67597866 T C 0.218649 -3.6638e-05
6:67605512 T G 0.174445 -6.7893e-06
6:67611997 A G 0.262296 -9.2575e-06
6:67618240 G A 0.431876 1.7983e-05
6:67618778 C T 1.366630 -3.7028e-06
6:67637261 A G 0.164069 -1.9088e-05
6:67637786 G A 1.778400 -1.3197e-05
6:67642050 T C 0.046292 -1.0744e-05
6:67649216 T G 0.727072 -6.8403e-06
6:67651277 A G 1.550985 -1.9360e-05
6:67655421 C T 0.157143 5.4243e-05
6:67660858 C T 1.777118 2.0548e-05
6:67665054 A G 0.913196 1.8070e-05
6:67672124 G A 0.371012 3.8757e-06
6:67672690 T C 0.041808 5.6323e-05
6:67681572 C T 0.815801 4.3577e-06
6:67687448 G A 0.281053 3.4814e-05
6:67687752 T C 0.273438 -7.1515e-06
6:67695833 T C 0.324125 -1.4734e-05
6:67696689 A G 0.030296 -2.8557e-06
6:67698257 G T 0.060204 -1.0618e-05
6:67705734 G A 0.133620 2.7980e-06
6:67719904 C T 0.242985 -7.5955e-06
6:67719994 A G 0.079828 -2.0793e-05
6:67720324 A C 0.076982 -3.9647e-06
6:67721344 G A 0.051378 2.2367e-05
6:67726176 T C 0.938331 1.2559e-04
6:67731802 C A 0.051133 2.0763e-05
6:67733421 A G 0.213873 -2.9611e-06
6:67743723 C A 1.205196 7.0824e-05
6:67752103 T C 0.033580 5.0245e-05
6:67754727 G A 0.034301 -6.1480e-06
6:67767482 T C 1.751337 1.0025e-05
6:67776304 T C 0.302037 -1.5521e-05
6:67782460 A G 0.080389 -4.2806e-06
6:67790108 T C 0.045724 1.0328e-05
6:67790997 C T 0.665155 6.4109e-05
6:67798942 T C 0.186232 -2.1689e-05
6:67799924 C A 0.043980 2.2001e-05
6:67800174 A G 1.088032 -4.3660e-05
6:67812677 T C 0.294683 -4.5574e-05
6:67815521 G A 0.034083 -5.0566e-06
6:67823168 T C 1.753067 9.1988e-06
6:67831987 T C 0.033655 -6.3200e-06
6:67853544 G A 0.028922 -1.0855e-05
6:67854787 C T 1.296801 -4.3289e-05
6:67858766 G A 0.484012 -3.1010e-05
6:67863782 C T 0.760969 -4.9616e-06
6:67865960 G A 0.136727 1.4298e-05
6:67874433 T G 0.241034 -4.8966e-06
6:67876053 G A 0.040019 4.9943e-05
6:67876219 T C 0.309340 5.1464e-05
6:67876797 G A 0.180636 -2.4847e-05
6:67879266 A G 0.109311 -1.2429e-05
6:67893831 C T 0.053041 1.0870e-06
6:67895571 G A 0.086811 -1.7310e-05
6:67901212 A G 0.028725 -9.5931e-06
6:67901234 A G 1.027389 -1.7427e-05
6:67904440 A G 0.050827 1.0871e-05
6:67905164 C A 0.052425 1.5826e-05
6:67906646 G A 0.105357 -1.2831e-05
6:67907246 T C 0.438390 8.8486e-06
6:67912632 T C 0.193814 1.5724e-06
6:67912676 C T 0.420004 3.6512e-05
6:67919314 G A 0.327304 8.0124e-06
6:67920800 A C 0.770920 4.2090e-06
6:67921402 C T 1.772127 -5.4275e-06
6:67931025 A G 0.293493 -3.8815e-06
6:67933139 T G 0.189068 -6.0782e-06
6:67935666 G A 0.079814 2.0145e-06
6:67950984 A G 0.137387 -2.8408e-06
6:67955575 C T 1.782462 6.3285e-06
6:67959999 A G 0.123733 1.2105e-05
6:67960909 T C 0.769261 -3.3136e-06
6:67963526 A G 0.022364 1.6958e-05
6:67966205 T C 0.047893 1.5267e-05
6:67967506 G A 0.194143 -1.1831e-06
6:67967967 A C 0.254997 -4.2093e-06
6:67977723 A G 1.967328 -5.3331e-06
6:67990177 G A 0.039945 -1.9671e-06
6:67994728 A G 0.946932 5.4849e-07
6:68019982 A G 0.053744 1.6750e-05
6:68024858 T C 0.692129 -2.1807e-06
6:68031340 T C 0.369170 1.0406e-05
6:68036992 G A 0.157153 2.2926e-07
6:68037285 G A 1.791999 -2.4669e-06
6:68063004 T C 1.786447 -3.2042e-06
6:68069929 C A 0.081467 -2.4850e-07
6:68076933 G T 0.178644 -8.4568e-06
6:68079530 C T 0.020899 -2.3668e-05
6:68090021 T G 1.781310 6.5283e-07
6:68095102 G A 0.030003 -2.8459e-06
6:68116556 A C 0.372202 -7.0702e-07
6:68120823 A C 0.065209 1.5981e-05
6:68143341 T C 0.471521 -1.6014e-05
6:68151458 T C 0.052639 -3.0405e-06
6:68156236 T G 0.793114 -3.9532e-05
6:68162684 C T 0.063828 -5.9198e-06
6:68163630 T C 0.134772 7.0428e-06
6:68186228 T C 0.158071 -6.9561e-06
6:68189289 T C 0.178970 -1.4227e-05
6:68199728 A G 0.058069 -2.8746e-05
6:68205328 G A 0.039516 -3.5131e-06
6:68210421 G A 0.047533 -2.2458e-06
6:68217692 G A 0.752133 -2.7260e-05
6:68217824 T C 0.116529 1.2518e-05
6:68234089 G A 0.073443 -1.4630e-06
6:68236434 T C 0.021422 -2.7378e-05
6:68255928 C T 0.106945 -6.7019e-07
6:68259307 C A 0.039401 1.4249e-05
6:68280286 G A 1.564435 8.8887e-06
6:68285094 A G 0.343365 -3.1434e-06
6:68302624 T C 0.146896 -3.0336e-06
6:68323096 C T 0.058929 -2.2804e-06
6:68326186 T C 0.122965 2.0863e-05
6:68327030 T C 1.212526 3.2791e-05
6:68328235 T C 0.085465 1.2277e-05
6:68348534 C T 1.660477 8.5446e-06
6:68361162 C T 0.029310 5.8348e-06
6:68370199 T C 0.161291 -6.2534e-05
6:68381419 G A 0.052724 2.5858e-06
6:68386387 C A 0.031037 -5.0676e-06
6:68386994 A G 0.106197 -1.6756e-05
6:68392026 C T 0.228142 -3.8122e-05
6:68400364 T C 0.234608 -3.1842e-06
6:68400534 T C 0.552886 -2.4629e-06
6:68401356 T C 0.043450 -1.9601e-05
6:68415323 G T 0.291208 3.6442e-06
6:68415594 T C 0.052571 -1.6092e-05
6:68427967 C T 0.299341 1.2154e-05
6:68429280 C T 0.028239 -2.4194e-05
6:68458161 A G 0.037126 1.1523e-05
6:68460954 A G 0.088130 -9.3103e-06
6:68464375 G A 0.123250 1.0579e-05
6:68466063 C T 0.112204 -1.4445e-05
6:68467954 G A 1.067320 2.1576e-05
6:68469842 A C 0.026913 1.4428e-06
6:68486221 T C 0.069336 9.3665e-06
6:68487189 A G 0.072467 -3.2529e-06
6:68491475 T C 0.841510 -1.3548e-05
6:68492448 C T 0.618132 1.7920e-05
6:68527287 T C 0.076020 5.0604e-06
6:68532965 C T 0.228509 -5.5122e-05
6:68534714 G C 0.062968 9.4703e-06
6:68544264 A C 0.069061 1.3975e-05
6:68545386 T C 0.085842 -7.3030e-06
6:68547388 C T 0.814009 3.6520e-06
6:68549026 T C 0.108662 1.3404e-05
6:68550452 C A 0.053149 -1.4084e-05
6:68550655 C A 0.059544 1.4263e-05
6:68554370 C T 0.295475 -2.4567e-05
6:68578087 G A 0.041226 -1.3733e-06
6:68586719 C T 0.097959 -1.0895e-06
6:68594250 C T 0.122482 -6.9696e-06
6:68595171 C T 0.582764 -7.4915e-06
6:68605740 C G 0.508692 -1.1171e-05
6:68609577 T C 0.112929 -5.4204e-06
6:68611353 T C 0.063862 -2.1015e-05
6:68615677 T C 0.643512 1.5830e-06
6:68628275 C T 0.042909 2.1575e-06
6:68634274 C T 0.043123 -3.3935e-05
6:68642957 T C 0.022231 1.6329e-06
6:68647959 A C 1.617976 -8.5304e-06
6:68649300 C T 0.497894 -1.7222e-05
6:68650201 T C 0.032349 -6.5935e-07
6:68655897 G A 0.047540 6.6309e-06
6:68663631 A G 0.042141 6.2974e-06
6:68670616 G T 0.068976 2.9478e-06
6:68683417 A G 0.105949 6.3467e-06
6:68689637 A G 0.181404 -5.2088e-06
6:68691772 C T 0.284467 -1.9697e-05
6:68692417 C T 0.106401 -2.9547e-07
6:68707131 A G 1.607334 1.0870e-05
6:68718656 A G 0.616109 2.3202e-05
6:68719727 G A 0.107652 -1.9490e-05
6:68723598 C A 0.252855 -1.4748e-05
6:68726915 T C 0.043814 -9.8319e-06
6:68729364 G T 0.111283 1.5679e-05
6:68737443 C T 0.116821 4.9082e-06
6:68746202 A G 0.085716 2.9357e-06
6:68753920 A G 0.043967 -2.7025e-05
6:68758444 A C 0.278945 1.4866e-05
6:68760649 T C 0.115978 1.1000e-05
6:68768112 T C 0.273458 3.3838e-06
6:68768377 G T 0.078227 2.9668e-06
6:68770976 C T 0.117610 3.5467e-06
6:68778800 G T 0.070506 2.3043e-05
6:68779473 C A 0.243590 -1.4342e-06
6:68783651 A G 0.040818 -7.6383e-06
6:68789401 A C 0.816835 1.9539e-05
6:68793563 A G 0.070947 -1.5422e-05
6:68800495 A G 0.029170 -2.9173e-06
6:68800734 C T 0.069441 2.0759e-05
6:68810538 C T 0.786984 -3.4908e-06
6:68810963 G C 0.152720 1.0581e-05
6:68818029 G A 0.852886 2.7915e-06
6:68818547 A G 0.154386 -3.4939e-05
6:68819551 C T 0.113081 -1.8293e-05
6:68821178 G A 0.109151 3.8561e-06
6:68831501 T C 0.020243 -1.1853e-05
6:68835697 G A 0.424624 1.7380e-06
6:68847079 A G 0.266097 -2.1325e-05
6:68850525 C T 0.357624 -1.6918e-05
6:68859895 C T 0.793638 -3.3492e-05
6:68860756 C T 1.234799 -2.0285e-05
6:68863216 T C 0.134514 -1.4434e-06
6:68866376 T C 0.110936 -4.6449e-05
6:68868750 C T 0.020637 -8.9877e-06
6:68869747 C T 0.030241 -1.9334e-05
6:68872136 G A 0.593864 2.7981e-05
6:68875609 T C 0.104840 3.7346e-06
6:68888243 G A 0.156436 3.5012e-05
6:68891850 A G 0.348992 1.0933e-05
6:68893534 A G 0.045153 1.9486e-05
6:68894933 C T 0.170460 2.6436e-06
6:68895134 G T 0.065892 5.2250e-06
6:68898262 C T 1.972465 1.7698e-07
6:68905263 C A 0.083476 1.4694e-05
6:68906710 G A 0.904326 7.9440e-06
6:68906867 T C 0.261715 -1.1314e-05
6:68921572 A G 0.037667 1.1460e-05
6:68929381 T C 0.064892 1.2458e-05
6:68930628 G A 0.451609 1.9606e-05
6:68933619 A G 0.208256 -1.5296e-06
6:68937082 G A 0.431369 -1.2175e-05
6:68937552 A C 1.089300 4.1821e-09
6:68939866 C A 0.189591 -4.4236e-06
6:68940073 G A 0.029099 -9.5764e-07
6:68942368 C A 0.601595 -1.3915e-05
6:68943495 T C 0.095824 1.6536e-06
6:68954012 A G 1.163358 1.7866e-05
6:68955268 T G 0.024241 -1.6862e-06
6:68966540 A G 0.129492 -7.0514e-06
6:68973710 T C 0.029748 1.0705e-05
6:68984930 G T 0.385975 1.3634e-05
6:68987248 A T 0.042447 -2.5706e-06
6:69001613 T C 0.491274 5.8157e-06
6:69004525 A G 0.255473 1.3223e-05
6:69031275 T C 0.395056 4.3936e-06
6:69039753 C T 1.021902 -1.1034e-05
6:69053045 A G 0.045119 -8.0623e-06
6:69056809 G A 0.052731 1.6633e-05
6:69057043 A G 0.031853 4.6873e-06
6:69061178 A G 0.601996 -1.9058e-05
6:69067017 T C 0.218231 5.5161e-06
6:69070956 C T 0.049219 -2.4428e-06
6:69077254 C A 1.032071 -1.2726e-05
6:69077820 G A 0.793634 8.4984e-06
6:69082728 A G 0.170872 -1.4019e-05
6:69087892 T C 0.083612 1.0793e-05
6:69094254 T C 0.130115 -8.2498e-06
6:69094478 A G 0.793835 9.1683e-06
6:69099849 A G 0.590709 -8.0977e-06
6:69102149 A G 0.091914 2.8420e-06
6:69105187 G A 0.129788 6.7256e-06
6:69108434 T C 0.031323 1.4055e-05
6:69121834 T C 1.426657 1.6071e-06
6:69121871 T C 0.035946 4.5183e-06
6:69123469 A G 0.280417 1.4436e-05
6:69128896 T G 1.367834 -7.9344e-06
6:69135296 T G 0.252484 4.3631e-06
6:69142008 G T 0.789643 -2.4295e-06
6:69145305 C T 0.161247 6.7367e-06
6:69145361 G T 0.193861 1.0352e-05
6:69159769 T C 0.030724 -2.0186e-05
6:69167086 G A 0.065440 1.5050e-05
6:69167714 T C 0.056736 4.2799e-06
6:69174678 T C 0.264975 -2.1199e-05
6:69175756 C T 1.149817 3.5159e-06
6:69179845 C G 0.076737 -9.5500e-06
6:69187204 C G 0.042059 1.0838e-05
6:69199077 G A 0.086379 -7.3083e-07
6:69210496 C T 0.040414 1.1025e-05
6:69211025 G A 0.040488 1.2253e-05
6:69213994 C A 1.662540 -1.3806e-05
6:69216373 G A 0.097293 5.1034e-06
6:69222203 C T 0.187344 -6.3359e-06
6:69237825 T C 0.186426 1.2687e-05
6:69238930 T C 0.123794 -1.2292e-05
6:69250114 A G 0.090204 1.5592e-05
6:69250405 A G 0.032081 -2.3083e-05
6:69256438 G A 0.178086 7.6718e-06
6:69256589 G A 0.860488 -8.0366e-06
6:69261331 A C 0.229872 -1.1105e-05
6:69276131 A G 0.132709 -2.5893e-05
6:69276995 C A 0.044368 3.5748e-06
6:69278045 C T 0.037272 -1.2852e-05
6:69284987 T C 0.594044 -1.3293e-05
6:69285322 C G 0.037310 6.0192e-06
6:69294563 T C 0.038782 1.9163e-06
6:69294715 C T 1.222165 1.9783e-05
6:69320524 C T 0.062268 3.1751e-06
6:69320537 G A 0.275766 7.1650e-06
6:69326974 G T 0.059592 1.4087e-06
6:69334743 A G 0.788565 -1.4089e-05
6:69337787 G A 1.725747 -7.2592e-08
6:69338039 A G 0.038952 1.0085e-05
6:69346439 T G 0.625020 -9.9248e-06
6:69354711 T G 0.067680 -1.0512e-05
6:69362585 G A 0.134895 -5.4873e-06
6:69367701 G A 0.034559 7.2285e-06
6:69372902 T C 0.048859 -1.5147e-05
6:69375013 A G 0.705344 -2.4496e-05
6:69378656 C T 1.155236 -1.6302e-05
6:69384483 T G 0.060401 4.2060e-06
6:69396552 T C 0.024703 7.2814e-06
6:69399201 A C 0.030044 -8.7733e-07
6:69403067 A G 0.060466 1.7874e-05
6:69403636 T C 0.260073 -6.0109e-06
6:69437397 T C 0.044028 1.7304e-05
6:69444341 C T 0.063322 3.5275e-05
6:69463936 T C 0.030020 -9.8748e-06
6:69467243 C G 0.273438 6.4841e-06
6:69480320 G A 0.075092 -1.1880e-05
6:69480408 T C 0.672305 -1.0327e-05
6:69484900 T C 1.561440 1.2686e-06
6:69489897 G A 0.059405 -1.4101e-05
6:69503216 C A 0.037408 4.0560e-05
6:69505666 A G 1.930164 8.4323e-06
6:69506704 G A 1.522060 1.1251e-05
6:69511712 A G 0.252291 3.8898e-05
6:69514126 T C 0.051555 2.6923e-06
6:69515619 G C 0.060184 1.6024e-06
6:69518796 G A 0.052238 1.4219e-05
6:69526861 G A 0.707659 -2.3364e-05
6:69527664 A G 0.862827 -3.4983e-05
6:69531957 G A 0.249948 3.2532e-06
6:69535038 G T 0.251332 -1.6343e-06
6:69536842 T C 0.075493 5.3990e-07
6:69547142 A C 0.094127 2.4989e-05
6:69570014 G A 0.052000 3.8853e-06
6:69570919 T C 0.175302 -7.8068e-06
6:69572139 C T 0.037911 -3.3524e-07
6:69574645 A G 1.055132 9.8899e-06
6:69576000 G A 1.764355 -1.1687e-05
6:69578393 T C 0.032064 9.8479e-06
6:69578956 G A 0.038602 9.0661e-06
6:69580203 A G 0.031969 1.0243e-05
6:69588979 G A 0.401050 2.9612e-07
6:69590034 T C 0.030649 -5.8351e-07
6:69590247 G A 0.713157 -1.5940e-05
6:69604479 G A 0.106340 -2.4092e-05
6:69604800 T G 0.060432 3.8391e-06
6:69610230 A G 0.707938 -1.8200e-05
6:69615168 G A 0.242057 1.1663e-05
6:69621567 T G 0.119871 -1.2168e-05
6:69625497 T C 0.049566 -1.1867e-05
6:69628148 A G 0.270969 4.0543e-06
6:69635154 C G 0.023520 1.2021e-05
6:69647244 G A 1.754699 -5.9289e-06
6:69660841 T C 0.183495 -1.5933e-06
6:69666684 G A 1.739115 -5.0790e-05
6:69668138 G A 0.115489 1.0503e-05
6:69671843 T C 0.061493 -3.3003e-06
6:69673773 C T 1.251872 -1.3902e-05
6:69674870 G A 0.569375 -1.6916e-05
6:69678213 G C 0.108301 -1.8300e-05
6:69682088 A C 0.054390 3.6435e-06
6:69692128 T C 0.158476 -1.0735e-05
6:69697693 G A 0.050538 -2.7045e-05
6:69698538 T G 1.048923 -1.7586e-05
6:69706051 T C 0.168692 4.0939e-06
6:69714649 G A 0.125725 -1.6166e-05
6:69725582 T G 0.332764 2.6899e-06
6:69725590 T G 0.042229 -5.1313e-06
6:69735326 A C 0.130023 -1.3114e-05
6:69741911 A G 0.241517 -3.2773e-06
6:69752529 G C 0.116906 -2.1591e-07
6:69753538 T C 0.120330 8.2845e-06
6:69800371 A G 0.071022 -1.3156e-05
6:69805413 A G 0.086192 -1.5129e-05
6:69809429 A G 0.353408 -2.9067e-05
6:69813587 T C 0.030694 2.3751e-05
6:69813900 T C 0.072556 1.0599e-05
6:69816451 G A 0.530814 -1.5423e-05
6:69849351 C T 1.354989 1.3118e-05
6:69859295 G A 0.463780 4.3632e-05
6:69871462 T C 0.224779 2.1690e-05
6:69876038 C A 0.082238 2.3495e-05
6:69904434 T C 0.036402 1.5585e-05
6:69914684 T C 0.126439 3.5916e-06
6:69920680 C T 1.574553 2.2647e-06
6:69950218 A G 0.022966 7.3764e-06
6:69952295 T C 0.024747 3.4768e-06
6:69953904 G A 0.084156 2.7271e-05
6:69957509 T C 0.296835 -2.2352e-05
6:69957947 A G 0.067017 -6.4590e-06
6:69972300 T C 0.090748 -2.3631e-06
6:69984862 G A 0.064597 1.4759e-06
6:69986533 A G 0.218411 2.2263e-05
6:69990533 A G 0.228730 -1.5743e-05
6:69994361 C T 0.723152 -1.5927e-05
6:70005992 G A 0.050338 3.7461e-06
6:70013768 G A 0.759469 -8.3852e-06
6:70042045 A G 0.367048 2.5140e-08
6:70048739 C A 0.356869 -1.0648e-05
6:70059061 T G 0.161308 1.0202e-06
6:70062925 C A 1.936804 -6.6697e-06
6:70063495 A G 0.039081 4.4613e-06
6:70068193 C G 0.071553 2.4327e-06
6:70074563 G T 0.277691 -4.2070e-07
6:70088708 C T 0.046632 -1.4323e-05
6:70099842 A G 0.052493 -8.7758e-06
6:70105712 G T 0.089728 -1.2052e-05
6:70108267 C T 0.393285 -4.8619e-06
6:70118584 G A 0.050066 -2.0671e-05
6:70127704 G A 0.081178 -5.8127e-05
6:70129669 C A 0.695638 1.9076e-05
6:70131802 T C 0.044531 2.3804e-05
6:70134444 A G 0.049348 1.2005e-05
6:70138179 G A 0.050202 -1.3827e-05
6:70141510 A G 0.058293 -5.4957e-06
6:70144566 C T 0.081038 -6.0134e-05
6:70145872 C T 0.233071 2.3804e-05
6:70156757 C A 1.846875 -4.5933e-05
6:70161161 T C 0.050504 -1.1020e-05
6:70183967 A G 0.067333 -2.7567e-05
6:70196532 G T 0.068251 1.7949e-05
6:70198498 C G 0.070526 -2.8835e-06
6:70200244 A G 0.597267 -2.9783e-05
6:70201694 G T 1.488473 -3.9426e-06
6:70204342 A C 0.051188 -2.9437e-06
6:70216648 T G 0.053748 -1.9501e-05
6:70218031 T C 0.078125 4.8665e-06
6:70223307 A G 0.368792 -6.1959e-06
6:70237830 C T 0.600477 -2.3788e-05
6:70246331 A G 0.112946 -5.2484e-06
6:70246412 G A 0.082317 -6.8860e-05
6:70246777 A G 0.823692 6.5235e-06
6:70250729 T C 0.757297 2.2201e-05
6:70251912 A G 0.073011 -2.8116e-06
6:70252107 A G 0.044313 -2.0924e-05
6:70253835 A G 0.062601 -2.3062e-06
6:70256379 T C 1.578310 8.6365e-06
6:70263662 T C 0.039972 1.2427e-05
6:70293653 T C 0.145965 -1.2419e-05
6:70295283 T C 0.070920 -6.3168e-06
6:70305899 C T 1.030112 -4.9014e-05
6:70313839 C T 0.596662 -2.4722e-05
6:70330989 G A 0.047696 -1.1781e-05
6:70335649 A G 0.418182 -6.6355e-06
6:70340168 G T 0.351038 2.7929e-05
6:70344056 T G 0.060432 9.6129e-06
6:70359028 C T 0.052211 -8.2645e-07
6:70359170 T C 0.043582 1.7339e-05
6:70363014 T C 1.456477 3.4681e-06
6:70365281 A C 0.128272 -2.0782e-05
6:70370323 A G 0.638901 2.9051e-07
6:70375943 G A 0.226999 -2.6340e-05
6:70379206 A G 0.051188 -1.3998e-08
6:70382570 G A 0.022677 6.0128e-06
6:70393636 C T 0.025026 -6.5883e-06
6:70394997 T C 0.112351 3.9434e-05
6:70402467 G A 0.898039 1.8402e-05
6:70407465 T A 0.780990 3.7845e-06
6:70409984 C G 0.326856 4.0173e-06
6:70429775 C T 0.043052 2.5863e-05
6:70430919 T C 0.129231 -1.5545e-05
6:70435712 A G 0.043385 5.9247e-06
6:70438447 C T 0.093818 2.1885e-05
6:70447243 C A 0.161356 -1.8033e-05
6:70454409 T C 0.973930 -7.6656e-06
6:70465703 C T 0.785679 3.3105e-06
6:70468354 C T 0.279792 3.0277e-07
6:70472418 A G 0.106999 -5.2778e-06
6:70490710 G A 0.028069 3.9838e-06
6:70497329 G A 0.051021 5.6063e-06
6:70530581 G A 0.355390 2.2782e-05
6:70533469 C T 0.660082 2.5883e-06
6:70540736 C G 0.089878 1.7339e-05
6:70544540 G A 0.106516 -1.4464e-05
6:70547493 T C 0.023350 5.2168e-06
6:70547652 C T 1.044252 -1.2030e-05
6:70552259 C T 1.364981 -2.5947e-05
6:70563215 A C 0.946398 -8.0938e-06
6:70581014 C T 0.055876 -2.0303e-05
6:70585453 G A 0.324656 1.3702e-07
6:70591331 T C 0.233588 3.4840e-05
6:70595373 C A 0.868967 2.2027e-05
6:70596396 T C 0.044616 1.5579e-05
6:70611601 G A 0.054934 1.0301e-06
6:70612428 G A 0.254586 -6.8422e-06
6:70612564 G A 0.075044 5.7248e-06
6:70615833 A C 0.414608 3.0646e-06
6:70640060 G A 0.052099 9.8235e-06
6:70664195 G A 0.052034 -1.3035e-05
6:70671102 C T 0.156042 1.5194e-05
6:70680827 C T 0.054724 7.0830e-06
6:70681750 C G 0.044524 7.6763e-06
6:70686136 A G 0.167230 1.3884e-05
6:70696685 C A 0.089449 7.6604e-06
6:70696983 A C 0.057756 2.3016e-05
6:70697203 G A 0.033570 -1.7248e-05
6:70699110 A G 0.176570 1.5391e-05
6:70699672 T C 0.035093 6.2514e-06
6:70705112 G A 0.728558 -7.1525e-06
6:70705159 T C 0.131821 1.8075e-05
6:70720154 A G 0.024751 9.7804e-07
6:70733547 G C 0.218904 2.4801e-05
6:70737814 C T 0.216011 2.8606e-05
6:70740033 C T 0.168883 6.7026e-06
6:70740306 T C 0.931293 -6.3800e-08
6:70743251 A G 1.095933 -3.2550e-06
6:70744401 T G 1.904468 -5.9871e-06
6:70744734 C T 0.090588 -2.5006e-06
6:70745475 C T 0.027423 6.7808e-06
6:70745696 G A 0.095300 8.7906e-06
6:70748686 C T 0.234306 1.3432e-05
6:70749122 A G 0.022024 -5.2145e-06
6:70752688 G A 0.065266 2.0592e-06
6:70761866 G T 0.120986 3.6326e-06
6:70777576 G A 0.063553 4.1193e-06
6:70781701 T C 0.889934 -9.9983e-06
6:70784552 A C 0.128146 6.2646e-06
6:70784884 A G 0.134633 1.9523e-06
6:70785868 T C 0.106935 2.0015e-07
6:70795833 C T 0.095596 1.3756e-05
6:70797121 A G 0.079943 2.3489e-06
6:70798480 A C 0.036633 1.3736e-05
6:70798522 G A 0.025900 -1.0564e-06
6:70801070 T G 0.075609 -6.2695e-07
6:70801387 G A 0.352823 -5.9266e-06
6:70803859 G A 0.162957 1.4452e-05
6:70812123 G A 1.892195 -1.7094e-05
6:70812273 G A 0.719542 1.1928e-05
6:70816770 A G 0.072624 -1.0169e-05
6:70828336 C T 0.820027 1.0497e-04
6:70836703 C T 0.451813 4.6895e-05
6:70838195 C A 0.324088 3.2811e-05
6:70844049 G C 0.131328 1.2798e-05
6:70854736 C T 0.042736 5.2120e-06
6:70861644 T C 0.127092 1.6861e-05
6:70869402 A C 0.039928 -8.6124e-06
6:70878703 A G 0.050576 -1.3862e-05
6:70882804 T G 1.457001 2.1878e-05
6:70912335 A C 0.032244 -4.0848e-06
6:70917699 G A 0.742895 7.0550e-05
6:70920979 C T 0.146573 7.1244e-07
6:70937294 C T 0.060112 8.4649e-06
6:70938477 T C 0.030371 -1.5664e-05
6:70941215 C T 1.911166 6.8025e-05
6:70942660 G T 0.598423 -2.6288e-05
6:70944257 C T 0.023605 -1.0085e-05
6:70947616 G A 0.158660 4.7852e-06
6:70954228 T C 0.027131 5.2386e-06
6:70955216 G A 0.030789 -1.0295e-05
6:70956769 A G 0.197822 1.4482e-05
6:70961833 C T 0.833681 9.9515e-06
6:70966730 G A 0.415452 -2.8477e-05
6:70967944 G A 0.040166 1.0910e-05
6:70972708 C T 0.364485 6.5579e-05
6:70973152 C A 0.131723 3.1765e-05
6:70979125 G A 1.869882 4.8564e-05
6:70980247 G A 0.538491 -2.6280e-05
6:70984436 G A 0.757980 4.0885e-07
6:70987614 C A 0.136975 -6.7182e-06
6:70990670 A G 0.052201 1.1650e-05
6:70993935 T C 0.213587 4.6692e-06
6:70996780 A G 0.042178 4.1690e-06
6:70996971 T C 0.157748 1.1705e-05
6:70999922 G A 0.029143 -7.4075e-06
6:71006153 T G 1.170909 2.3764e-05
6:71010101 G A 0.361782 -4.8426e-06
6:71010750 T C 0.117777 3.0798e-05
6:71011554 A C 0.092649 8.5535e-06
6:71012991 C G 0.381565 5.3857e-05
6:71013640 C T 0.360575 -1.2961e-05
6:71017040 C T 0.143785 1.7148e-05
6:71021898 G A 0.288740 -4.4764e-06
6:71023622 C T 0.413293 -1.5810e-05
6:71025669 C A 1.171742 -4.6277e-06
6:71026372 C T 0.175455 -1.2720e-05
6:71035791 A G 1.312032 7.7184e-06
6:71037205 A G 0.904985 1.9238e-05
6:71040110 A G 0.088110 -4.9674e-06
6:71044992 G A 0.094930 -9.6868e-06
6:71046943 T G 0.219618 -1.6564e-05
6:71047217 C T 1.125147 7.9732e-06
6:71055618 C T 0.077883 2.3043e-05
6:71057057 G A 1.638096 2.4228e-05
6:71067467 G T 0.668439 -4.2501e-05
6:71075343 G A 0.139083 -1.1516e-05
6:71076673 A G 0.662462 -3.3109e-05
6:71079849 G A 0.257149 3.6112e-05
6:71085901 G A 0.096514 -2.6039e-05
6:71087816 C G 0.308140 4.1932e-06
6:71090933 C T 1.237049 3.5614e-05
6:71097175 A C 0.040913 6.3395e-06
6:71114753 G A 0.368656 -5.6419e-05
6:71119524 A G 0.284956 -3.8661e-05
6:71131914 A G 0.078750 -3.0352e-05
6:71132613 C A 0.073246 -1.0860e-05
6:71133763 A G 0.082701 -2.6437e-05
6:71169197 G A 0.083911 -7.1134e-06
6:71175692 A G 0.027481 2.6026e-06
6:71189074 A G 0.330888 3.4143e-05
6:71218532 T A 0.056036 -1.2759e-06
6:71221854 T G 0.028994 5.8064e-06
6:71238105 G A 0.970500 2.2042e-05
6:71238178 G A 0.020957 -1.8147e-05
6:71239372 T C 0.070985 -1.0667e-05
6:71249833 G T 0.041196 -8.6216e-06
6:71266625 G T 0.058868 1.8771e-06
6:71274553 C G 0.095678 6.0014e-07
6:71278487 A G 0.033090 4.4503e-05
6:71289189 G A 0.335236 -3.5195e-05
6:71298323 T C 0.037476 -3.1759e-06
6:71299288 A G 0.054611 3.8634e-05
6:71307347 G A 0.717553 -1.4081e-05
6:71313167 G A 0.022361 2.3674e-06
6:71322573 G C 0.285558 -3.2812e-05
6:71331851 G A 0.398129 7.6543e-05
6:71333190 G A 0.952120 -1.4866e-04
6:71349027 C T 0.032771 -1.2923e-05
6:71349754 G A 0.606596 -2.9337e-05
6:71360155 T C 0.116104 -1.3486e-05
6:71365227 A G 0.045809 -1.0954e-05
6:71367566 T C 0.963279 -1.6910e-06
6:71369064 T C 0.047411 1.4793e-05
6:71375494 C T 1.973733 -1.0882e-05
6:71377781 A C 0.021596 -5.4746e-06
6:71382765 G A 0.682555 -9.9399e-06
6:71389677 G T 0.092927 2.8080e-05
6:71392411 A G 0.144822 3.8467e-05
6:71393623 T C 0.026621 -2.1649e-05
6:71428905 T C 0.095348 2.6504e-05
6:71429237 C T 0.031044 -5.3531e-06
6:71433385 G A 0.967892 5.5653e-07
6:71434600 C T 0.077288 -5.2893e-06
6:71438522 G T 0.284613 1.4945e-05
6:71439511 T C 0.147569 -2.9275e-05
6:71447165 G A 0.031839 5.2637e-06
6:71448370 C G 0.064841 7.1279e-06
6:71450293 G A 0.044636 1.1394e-05
6:71466372 A C 0.097521 -2.3320e-05
6:71471863 C A 1.499641 1.3457e-05
6:71488506 G A 0.024081 -3.4326e-06
6:71498546 A G 0.173558 -1.2189e-05
6:71501494 A C 0.063447 -2.4704e-06
6:71501564 C T 0.042906 -5.3490e-06
6:71516366 A G 0.047961 -1.1670e-05
6:71517239 G A 0.097694 -1.0807e-05
6:71535561 T C 0.236386 5.3815e-05
6:71540513 C T 0.154736 -6.6862e-06
6:71546702 T C 0.147138 -3.2144e-05
6:71553397 C A 0.055118 -1.0921e-05
6:71564003 T C 0.049950 -1.3942e-05
6:71569090 C T 0.950145 8.0254e-06
6:71572771 T C 0.081609 2.8702e-05
6:71586848 T C 0.037303 9.6307e-06
6:71588806 T C 0.824753 8.6345e-06
6:71590181 C A 0.103525 -1.0743e-05
6:71595482 T C 0.069999 1.8120e-05
6:71595589 G A 0.284222 3.5380e-06
6:71598571 T C 0.414255 1.8470e-05
6:71599788 G A 0.061799 -1.3955e-05
6:71599887 G A 0.107373 1.6738e-05
6:71600923 G A 1.511095 3.2276e-05
6:71601510 C T 0.523970 -1.0578e-06
6:71602169 A G 0.044011 -1.5361e-06
6:71602420 T C 0.599848 2.0985e-05
6:71606932 C A 0.058202 1.0508e-06
6:71609384 G A 1.004556 1.4661e-05
6:71609707 C A 0.277075 -8.2191e-06
6:71610014 C G 0.524742 -1.2581e-06
6:71614662 C T 0.837791 7.1001e-06
6:71618632 C T 0.820707 3.4300e-06
6:71618682 A C 0.058106 4.1311e-06
6:71641383 T G 0.053962 -1.5147e-05
6:71667847 T C 0.601629 -5.1481e-06
6:71668720 A G 0.573530 9.4961e-06
6:71670941 T C 0.031493 -1.5958e-05
6:71676933 C T 0.279408 3.0545e-06
6:71683457 T C 0.189210 -1.6147e-05
6:71683625 C T 0.310485 -3.6084e-06
6:71694742 C T 0.731547 8.0915e-06
6:71707217 C T 0.169196 -6.4604e-06
6:71725490 G T 1.813078 1.2424e-05
6:71726234 C T 0.383259 -1.7502e-06
6:71733701 G A 1.706803 2.7404e-05
6:71739281 A G 0.058521 -9.0306e-07
6:71749112 C A 1.778624 -1.9308e-05
6:71750357 C T 0.527999 -4.4492e-06
6:71753946 C G 0.156579 -1.0704e-05
6:71754687 A G 0.217932 -1.1882e-05
6:71755730 G A 1.324112 -2.9800e-05
6:71757342 G A 0.302431 -7.3380e-06
6:71770847 C T 0.056828 2.3863e-05
6:71787623 G A 0.085917 -2.5949e-06
6:71787727 A G 0.746247 -3.8953e-05
6:71795385 G A 0.354598 1.3606e-05
6:71802587 A G 0.154349 6.5526e-06
6:71810623 A G 0.036599 -8.6551e-06
6:71815318 G A 1.409876 1.3863e-05
6:71827104 G C 0.064369 2.5000e-05
6:71829203 A G 0.088552 -4.1323e-06
6:71831007 G A 0.088123 -8.9130e-06
6:71832336 A G 0.026974 2.3301e-06
6:71837030 T C 0.105394 5.5352e-06
6:71839773 C G 0.315184 1.8329e-05
6:71839859 C G 0.026770 -1.1099e-05
6:71840106 A G 0.083459 -8.5569e-06
6:71848987 T C 0.035831 -2.6612e-06
6:71859783 A G 1.852230 4.3023e-06
6:71865720 T C 0.168536 2.7146e-05
6:71868187 G T 0.041315 -1.1110e-05
6:71874302 C A 0.071488 4.4182e-06
6:71890237 T G 0.916878 -8.1985e-06
6:71900731 G A 0.067418 1.8490e-05
6:71900910 T C 0.992544 -7.1889e-06
6:71902984 T C 0.118579 -1.0911e-05
6:71917349 G A 0.057355 2.7347e-05
6:71917597 T C 1.798455 7.4142e-06
6:71917725 A T 0.063757 -3.6420e-06
6:71926788 T C 0.039469 -1.7769e-05
6:71937060 T C 1.596584 -1.2733e-05
6:71942552 C T 0.060762 -1.2091e-05
6:71943226 G C 0.106856 -1.1073e-06
6:71957581 G A 0.061690 -8.9322e-06
6:71959728 A C 0.155494 2.7773e-06
6:71960339 G A 0.076846 -7.8465e-06
6:71962755 T C 1.748015 3.9548e-06
6:71966268 T G 0.529624 8.7100e-06
6:71966740 A G 0.214396 -4.6303e-06
6:71973604 A G 0.070978 -6.3429e-06
6:71974810 A G 0.057066 -1.1831e-05
6:71977687 G A 0.046387 -5.7420e-07
6:71977721 A G 0.500257 1.9575e-05
6:71991816 G T 0.172062 -3.0170e-06
6:72001597 C T 0.030347 9.8232e-07
6:72009968 T G 0.070924 -9.9408e-06
6:72017164 T C 0.087848 -1.4604e-05
6:72017853 C T 0.462158 1.7407e-05
6:72018782 C T 0.115329 3.0244e-05
6:72020596 A G 0.198482 8.3992e-06
6:72020763 C G 0.174112 1.4704e-06
6:72035239 T C 0.872160 2.1963e-05
6:72039147 T C 0.139661 2.3561e-05
6:72040340 G A 0.034328 -8.9797e-06
6:72040879 G A 0.021466 2.0894e-05
6:72041374 A C 0.070108 5.1130e-06
6:72041537 G A 0.022918 -2.0904e-05
6:72048347 G A 0.070274 -1.3840e-05
6:72049429 T C 1.737282 -4.5979e-06
6:72052237 C T 0.483880 2.4091e-05
6:72054137 C A 0.097439 1.6763e-05
6:72057847 A C 0.468999 -1.7299e-05
6:72072140 C T 1.654483 -4.3028e-05
6:72073947 C T 0.047088 -3.4887e-05
6:72077836 A G 0.072202 -7.9499e-06
6:72084047 G A 0.024975 -1.3734e-05
6:72092680 A G 0.763522 3.4135e-06
6:72102850 T G 0.038408 -3.2789e-07
6:72103444 T C 0.132753 4.4400e-07
6:72106471 A C 0.143218 -8.1851e-06
6:72120844 G T 0.502113 -1.1760e-05
6:72135826 G A 0.056512 2.6967e-06
6:72139572 A G 0.883427 -1.2506e-05
6:72143650 A C 0.056342 3.7610e-06
6:72156556 A G 0.033294 1.0512e-05
6:72181473 G A 0.732760 -2.1987e-05
6:72190567 G C 0.115863 -1.5555e-06
6:72191860 T C 0.541758 -2.0171e-05
6:72192362 C T 0.033196 1.1248e-05
6:72205044 A G 1.442626 2.9025e-06
6:72212939 G T 0.602194 2.7400e-05
6:72213355 G A 0.106612 -1.3156e-06
6:72227953 A G 0.065113 2.9097e-05
6:72237918 G T 1.564303 5.1139e-06
6:72265680 T C 0.066422 9.8250e-06
6:72268711 T C 0.083921 1.2655e-05
6:72278433 T G 0.058300 8.6272e-06
6:72279049 C T 0.205319 1.1599e-05
6:72289367 T G 0.080780 1.2305e-05
6:72298195 A G 0.368510 9.4195e-06
6:72310955 G C 0.022537 -1.6528e-05
6:72326510 T C 0.083282 1.3804e-05
6:72327545 A G 0.237790 -1.3142e-05
6:72331861 T C 0.264411 2.6077e-05
6:72337310 C T 0.051116 1.5433e-05
6:72348869 T G 0.130325 -3.0486e-05
6:72362763 T C 0.174812 4.9312e-07
6:72366061 T G 0.091278 -1.1770e-05
6:72372492 T C 0.427633 1.0790e-05
6:72384541 A G 0.043766 -3.2723e-07
6:72386141 T C 0.024826 8.5226e-06
6:72402114 T C 0.023398 -8.8774e-06
6:72406224 T C 0.083540 2.1215e-05
6:72409662 A G 0.530172 2.8263e-05
6:72410721 T G 0.034841 9.8971e-06
6:72421123 T C 0.104789 1.4674e-05
6:72424213 A G 0.383422 2.9990e-05
6:72431919 T C 1.317608 2.4786e-05
6:72441360 T C 0.096926 1.0369e-05
6:72443875 A G 0.108856 -1.5753e-06
6:72448608 A G 1.919169 -2.0978e-05
6:72450580 A G 0.257377 9.3549e-06
6:72450809 T G 0.208851 -1.8071e-05
6:72451607 G A 0.485053 1.9746e-05
6:72451632 G A 1.434854 -1.0695e-05
6:72451877 C T 0.097888 -3.0227e-05
6:72453383 A G 0.628110 -2.5976e-05
6:72453607 G A 0.031054 1.1181e-05
6:72454024 A G 1.032145 -1.6098e-05
6:72455311 C T 0.176753 -9.7339e-08
6:72456662 C T 0.754818 6.4800e-06
6:72470447 A G 0.506465 -1.6603e-05
6:72471656 G A 0.570466 -4.7079e-05
6:72484184 C T 0.069441 -3.3533e-06
6:72488955 G A 0.098173 -3.3435e-05
6:72492346 T C 0.224592 7.1177e-06
6:72504579 A G 0.901449 -2.8426e-05
6:72515891 C T 0.331748 -6.0731e-05
6:72522357 A G 0.046765 1.1664e-05
6:72530470 A G 0.239997 3.8004e-06
6:72550329 C T 0.072848 9.7118e-06
6:72557255 G A 0.037731 9.5165e-06
6:72563892 C T 0.132104 -7.8570e-06
6:72565253 G T 1.145077 2.8026e-05
6:72578268 A G 0.023017 -1.7248e-05
6:72582075 A G 0.205043 -2.0082e-05
6:72586741 C A 1.660171 -1.4743e-05
6:72587402 T C 0.037085 1.9767e-06
6:72588825 C T 0.231004 -4.1577e-06
6:72597123 G A 0.054605 -2.4946e-05
6:72600400 T A 0.039513 -3.6398e-05
6:72600519 A G 0.151697 8.8609e-06
6:72600695 T C 0.040757 4.8330e-06
6:72614504 A C 0.025852 -2.2041e-06
6:72616804 A G 0.023007 -2.1756e-06
6:72623568 T C 0.288638 -8.5294e-06
6:72624376 T C 1.664370 -4.7703e-06
6:72624622 T C 0.283243 4.7315e-05
6:72629718 C A 0.027035 -1.7366e-05
6:72631747 A G 0.751106 -4.7438e-05
6:72634664 T C 0.057032 -9.8213e-06
6:72646391 A G 1.204115 -1.6405e-07
6:72649433 T C 0.206036 -2.5071e-05
6:72654857 T C 0.157915 -4.8813e-05
6:72662292 T C 0.040441 2.9010e-06
6:72666778 T G 0.037177 -4.7317e-06
6:72678893 G A 0.068928 -8.7931e-06
6:72684493 C A 0.023636 2.8486e-06
6:72687575 G A 0.049216 9.7340e-07
6:72692125 G A 1.737738 -8.4575e-06
6:72700667 A T 0.204159 1.7626e-05
6:72713225 A C 1.962262 -4.2906e-05
6:72724458 C A 0.063009 -8.4814e-06
6:72731883 C T 0.166282 -1.3736e-05
6:72737341 A C 1.958692 -4.0785e-05
6:72741528 C T 1.457783 -9.6031e-06
6:72742484 A C 0.060755 1.1516e-05
6:72758532 G T 0.328402 1.5812e-05
6:72761628 C A 0.034049 2.6016e-05
6:72768869 C A 0.064202 -1.0508e-05
6:72791362 G A 0.026937 5.9660e-06
6:72821758 A C 0.187748 -1.6167e-05
6:72847767 A G 0.069428 5.7491e-06
6:72853778 A G 1.070499 -1.7111e-06
6:72861041 A G 0.060507 -1.6525e-06
6:72885412 A G 0.730425 -1.1900e-05
6:72885775 G A 0.063471 -2.3686e-06
6:72902964 G A 0.461631 2.3088e-05
6:72903116 A G 0.022891 -2.7051e-06
6:72906753 G A 0.780086 -2.5567e-05
6:72917720 C T 0.518306 1.0423e-05
6:72925789 T C 0.032411 -2.4412e-05
6:72928137 C T 0.039591 1.1958e-05
6:72967952 A G 0.024798 2.8833e-06
6:72973911 C T 0.079801 -2.3065e-06
6:72974020 C T 0.260892 3.8823e-05
6:72984123 T C 0.069146 8.9414e-07
6:72998752 C T 0.032332 -1.2190e-05
6:73007347 G A 0.771522 8.5083e-06
6:73017191 A G 0.027974 -2.7147e-05
6:73033016 A G 0.196268 3.1535e-05
6:73052209 G T 0.046724 7.2257e-06
6:73063465 G A 0.540633 2.0093e-05
6:73065983 A G 0.123873 -2.5585e-05
6:73071322 G T 1.444105 -1.4031e-05
6:73090786 T C 0.464800 1.0409e-07
6:73100164 T C 0.050807 5.1021e-06
6:73110491 A G 0.054091 -5.3213e-06
6:73120271 G T 0.166442 -2.7744e-05
6:73124237 G A 0.061710 2.3296e-06
6:73125432 T C 1.892926 7.2340e-06
6:73125650 A C 0.158677 -3.5221e-06
6:73129622 A G 0.075656 -9.0292e-06
6:73135430 G A 0.616323 1.3047e-05
6:73135441 G A 0.843200 5.2801e-08
6:73144146 G A 0.043848 -6.7697e-06
6:73144346 G A 1.773395 2.2756e-05
6:73147616 T C 0.024887 -3.2562e-06
6:73150713 T C 0.050409 -1.4489e-05
6:73152449 C G 0.153247 2.8075e-06
6:73161516 A G 0.129594 2.5217e-05
6:73170779 C T 1.874744 1.8174e-05
6:73174232 A G 0.041600 5.3561e-06
6:73177863 C A 1.161162 -3.6515e-06
6:73188091 G T 0.428884 5.5450e-05
6:73192736 G A 0.214916 4.4391e-05
6:73193770 C T 0.036864 4.0260e-06
6:73200638 A G 0.946983 -3.2583e-05
6:73205239 G A 0.027273 2.0449e-06
6:73209460 G A 0.146349 5.9346e-06
6:73211661 C T 0.076996 -6.4662e-06
6:73221640 G A 0.132559 2.6911e-05
6:73225731 G A 0.359436 -8.7516e-05
6:73235759 T C 0.081783 1.9579e-05
6:73244928 A G 0.905386 -9.9749e-06
6:73250607 A G 0.085302 -1.6039e-07
6:73252857 C T 0.039860 2.3883e-05
6:73258102 T G 1.242081 2.0632e-05
6:73268227 T C 0.288727 5.3115e-05
6:73268424 G A 0.046683 -8.1259e-06
6:73274074 A C 0.048526 1.1730e-05
6:73274939 C T 0.086978 -2.6165e-05
6:73275827 T C 0.335562 4.7024e-05
6:73290807 T C 0.038340 -2.5123e-06
6:73298590 A G 0.033770 -7.2176e-06
6:73301565 T C 1.811901 -8.5747e-07
6:73320013 A G 0.266628 6.7506e-05
6:73323590 T C 0.322783 -3.7475e-05
6:73325585 T C 0.321151 5.8246e-05
6:73328857 G A 0.078811 -7.2138e-06
6:73330616 C T 0.047074 -3.0669e-06
6:73336125 G T 0.115104 -1.1360e-05
6:73338270 C T 0.924748 2.6274e-05
6:73345598 T C 0.073905 -2.2681e-06
6:73348759 A G 0.110141 -1.2632e-05
6:73348859 G C 0.022146 -2.2304e-05
6:73349290 G A 0.022350 -2.0537e-05
6:73351870 G A 0.373566 -1.4203e-05
6:73359104 C A 0.035079 1.0948e-05
6:73364108 T G 0.048862 -9.0992e-06
6:73365274 C T 0.301880 1.2347e-05
6:73380441 T C 0.047968 8.8784e-08
6:73394723 G A 0.096915 -8.1334e-06
6:73403009 G T 0.707129 -1.1093e-05
6:73411149 A G 0.058807 2.2282e-05
6:73421168 C A 0.135718 -2.0597e-05
6:73429520 T C 0.028868 -5.1021e-06
6:73430067 C T 0.037065 1.6876e-05
6:73441990 C T 0.253236 -1.7766e-05
6:73443379 T C 0.392224 5.3635e-06
6:73443775 C T 0.121795 6.3020e-06
6:73444792 C A 0.064542 -1.0697e-05
6:73448874 G A 0.029677 3.8367e-06
6:73465420 T G 0.329790 -3.2433e-05
6:73467985 T C 0.086274 -6.2735e-07
6:73481597 G A 1.187106 -1.9431e-05
6:73489156 G C 0.223698 9.9574e-06
6:73490084 C A 0.155317 -2.8310e-06
6:73491686 A C 0.025488 1.5038e-05
6:73492028 G A 1.343882 -2.1783e-05
6:73501802 T C 0.086913 -4.6837e-06
6:73504091 G A 0.025890 1.4962e-05
6:73506104 G T 0.173983 2.3977e-06
6:73506304 G A 0.051252 1.8147e-05
6:73508510 G C 0.063247 -2.1950e-06
6:73516351 C T 0.091329 3.7552e-06
6:73516397 G A 1.976327 6.9297e-06
6:73519975 A G 0.094172 -6.0884e-06
6:73524496 T C 0.471175 -9.3025e-05
6:73526074 G A 1.162746 -1.5221e-05
6:73531644 G T 0.478423 1.3453e-05
6:73539534 T C 0.444489 -4.8728e-06
6:73550390 T C 0.188925 1.3657e-05
6:73550477 G C 0.134028 1.7817e-05
6:73551058 G A 0.031278 -1.0553e-05
6:73554527 G A 0.050351 2.8171e-05
6:73554740 T C 0.051915 -1.0698e-05
6:73554868 A G 0.088004 1.1536e-06
6:73570111 T C 0.596676 -3.1483e-05
6:73572090 T G 1.605726 -9.6199e-06
6:73574383 T C 0.079063 2.1001e-05
6:73578152 A C 0.107900 2.0359e-05
6:73588636 G T 0.385982 -4.6062e-06
6:73598305 T C 1.042892 -9.6871e-06
6:73598337 C T 0.608181 -1.9495e-05
6:73621620 G A 0.313600 1.0917e-06
6:73622234 C A 0.200712 -3.5242e-05
6:73630736 C T 0.617170 1.9083e-07
6:73635945 G T 0.035324 4.1477e-06
6:73636423 A G 0.096677 4.1178e-06
6:73637788 C T 0.023183 -2.0393e-06
6:73649411 A G 0.967426 2.0055e-05
6:73650490 T C 0.095484 -2.2962e-06
6:73663814 A C 0.401686 -2.6687e-06
6:73677615 C T 0.039479 -3.8100e-06
6:73678125 A G 1.618805 1.5271e-05
6:73682819 T C 0.031503 -3.1950e-06
6:73686892 T C 0.153468 -6.3031e-05
6:73687173 G A 0.125018 2.2634e-05
6:73687910 A G 0.078029 6.5543e-06
6:73722850 T C 0.139393 2.8128e-06
6:73724843 T C 0.025845 -1.5395e-05
6:73726732 C T 0.021939 1.0500e-05
6:73727881 T G 0.029691 1.4281e-06
6:73733188 A G 1.602343 2.0519e-05
6:73738050 T C 0.091843 7.6927e-07
6:73738661 A G 1.504744 -4.2834e-06
6:73739831 C T 0.078787 2.7800e-05
6:73740227 A C 0.057450 -1.9492e-05
6:73741071 G A 0.152125 -2.9009e-06
6:73743070 G A 0.439247 -2.9992e-06
6:73746516 A C 0.165361 3.2409e-06
6:73746880 C T 0.044453 -6.6673e-06
6:73750100 C T 0.141647 2.3152e-05
6:73752850 A G 0.047006 -1.5777e-06
6:73754031 C G 1.763760 -5.7406e-06
6:73759416 G A 1.964302 1.0899e-05
6:73772538 G C 0.082082 -3.2336e-05
6:73775099 C T 0.175387 -1.4444e-05
6:73790624 G A 0.074606 2.5809e-05
6:73790797 C T 0.041427 -1.1447e-05
6:73795052 T C 0.034838 3.0334e-06
6:73796854 C T 0.104817 1.6663e-05
6:73797466 G A 0.080433 -1.8398e-05
6:73798609 C T 1.776128 5.0158e-06
6:73805614 A G 0.059612 -1.0626e-05
6:73817159 A G 0.163276 3.7036e-05
6:73821704 C T 0.020253 6.7875e-06
6:73826578 C A 0.082021 -1.4910e-05
6:73827173 C T 1.823338 3.0042e-05
6:73829083 T C 0.070397 1.5808e-05
6:73831824 C T 1.907586 2.4511e-05
6:73841159 C T 0.038615 -3.0218e-06
6:73842622 T C 0.033386 -9.2000e-06
6:73844174 T C 0.084244 -1.5601e-05
6:73844474 G A 0.031176 -1.3259e-05
6:73846034 G A 0.066732 -1.2734e-05
6:73847857 A G 0.087607 -1.0360e-05
6:73850928 G A 0.068183 1.2746e-05
6:73852035 G A 0.096235 -1.5358e-05
6:73854493 G A 0.173269 -2.9082e-05
6:73859611 T A 0.024336 2.8684e-07
6:73867050 A G 1.293207 3.9095e-05
6:73874595 A G 0.185117 3.2633e-05
6:73877301 A G 1.123006 4.9288e-05
6:73879295 T G 0.132777 -2.2406e-05
6:73880039 C T 0.063832 1.1573e-05
6:73881435 T C 0.086719 -5.8106e-06
6:73884149 T C 0.565788 -4.4160e-06
6:73888315 T C 0.069030 3.0236e-05
6:73890547 T C 0.030884 -3.1803e-05
6:73891641 G A 0.032108 7.2001e-06
6:73899119 C A 0.023442 -2.6516e-05
6:73904189 G A 0.090014 -1.0541e-05
6:73904557 T C 0.104817 -1.4916e-05
6:73906641 T C 0.035589 -7.3452e-06
6:73907763 G A 0.276419 6.6985e-06
6:73910108 G A 0.115815 -1.4315e-05
6:73913780 A G 0.485794 3.4916e-05
6:73917316 A G 0.876430 2.4522e-05
6:73920121 C T 0.041019 1.2167e-05
6:73920866 C T 0.912152 1.7235e-05
6:73921786 T C 0.045996 -7.3680e-06
6:73932972 G T 0.545597 1.3959e-05
6:73933401 G T 0.130553 -5.0448e-06
6:73935135 C G 0.513978 -1.3370e-05
6:73936363 A G 0.057253 -1.7861e-05
6:73948252 G A 0.328032 -4.8520e-06
6:73950362 C T 0.041536 -7.3570e-07
6:73952906 G C 0.106370 3.6462e-06
6:73972231 C T 0.043086 2.2978e-06
6:73975404 C T 0.407156 -5.0809e-06
6:73986463 T C 0.056780 3.3638e-06
6:73989163 C A 0.322245 -1.3172e-05
6:74000274 C T 0.030884 -8.9983e-06
6:74001098 C T 0.120089 1.3034e-05
6:74010614 G A 0.172544 -1.8989e-05
6:74019338 A G 0.170654 -1.5184e-05
6:74019376 C T 0.201201 -3.0229e-05
6:74033034 A G 0.511551 9.7627e-06
6:74033200 A C 0.036589 4.4777e-06
6:74034637 T G 0.444285 9.0149e-06
6:74036499 T C 0.029694 -1.7351e-05
6:74037809 A G 0.050773 -1.0348e-05
6:74039010 G A 0.066671 1.6324e-05
6:74044461 G A 1.862562 1.3295e-05
6:74047002 G A 0.189578 -1.5732e-05
6:74051222 C T 0.798544 -3.1536e-06
6:74059503 A G 0.060306 1.5847e-05
6:74060672 G T 0.205410 -4.6852e-05
6:74062512 G A 0.357964 1.7134e-05
6:74064333 A G 0.062955 1.0332e-05
6:74067506 A C 0.076472 8.6456e-06
6:74068294 C T 0.046190 7.3009e-06
6:74072937 C G 0.274964 3.6020e-05
6:74073531 G C 1.143037 1.2578e-05
6:74078626 G A 0.023561 -1.4055e-05
6:74079024 G A 1.149946 1.3934e-05
6:74079234 T C 0.101124 2.3902e-07
6:74084312 G T 0.076125 -7.4507e-06
6:74098688 A G 0.192263 -5.8705e-06
6:74117518 T C 0.032492 3.8444e-05
6:74118927 A G 0.052514 5.8188e-06
6:74125888 G A 1.139774 1.0669e-05
6:74144657 T C 0.033961 -6.1602e-06
6:74155115 T C 0.054679 -1.0140e-06
6:74155346 T G 1.237923 -2.7664e-05
6:74166095 C G 0.039570 -1.5926e-06
6:74166098 G A 1.677408 -1.9856e-05
6:74166111 G A 0.327264 5.5489e-06
6:74167406 G A 1.278231 -1.8178e-05
6:74181850 A G 0.071770 -2.9202e-06
6:74186462 A C 0.353922 3.0297e-06
6:74191545 A G 1.867077 -6.5587e-06
6:74193957 A G 0.042739 -1.1999e-06
6:74200726 G A 1.402491 -1.2597e-05
6:74207956 T C 0.039091 -3.9937e-06
6:74225412 A C 0.060840 -2.7281e-05
6:74228062 C A 0.027250 3.9970e-06
6:74230859 T C 1.387488 -1.5065e-05
6:74238608 G A 1.478797 -1.2444e-05
6:74275871 T C 0.045051 -1.6270e-06
6:74278319 T G 0.071376 -8.6683e-06
6:74280140 C A 0.081266 1.2665e-05
6:74280784 C G 0.623232 7.9389e-06
6:74282882 G A 0.028616 -1.2072e-05
6:74288762 C G 0.877841 -9.0483e-06
6:74290170 A C 0.033563 6.6067e-06
6:74295221 T C 0.116386 -6.7696e-07
6:74305393 A G 0.056570 -9.1600e-07
6:74307669 C G 0.038551 -1.3616e-05
6:74307899 T C 0.635026 9.7425e-06
6:74309157 A C 0.092553 -3.0797e-05
6:74325257 C T 0.775034 6.0986e-06
6:74325999 T C 0.133848 -3.4013e-05
6:74330303 A G 0.128751 -3.2468e-06
6:74341684 T C 0.524079 1.4651e-05
6:74344099 A G 0.130234 -1.8457e-07
6:74346911 G T 0.050423 -7.1466e-06
6:74352492 G A 0.045690 -1.2339e-05
6:74358057 T C 0.064909 1.4002e-05
6:74359458 G A 1.944668 7.7200e-06
6:74387232 T C 0.057348 -6.9124e-06
6:74390001 T C 0.522828 2.4332e-06
6:74400634 G A 0.023500 7.7179e-06
6:74400829 T C 0.157650 -1.7639e-05
6:74405123 T C 0.107825 2.6528e-05
6:74406847 G C 0.025159 -6.6946e-06
6:74406977 T C 0.083972 -5.5409e-06
6:74410903 T G 0.092043 -2.4821e-05
6:74414610 T G 0.996886 -7.7466e-06
6:74415032 T C 0.117460 4.0274e-06
6:74423658 G A 0.090109 8.0082e-08
6:74431027 T C 0.184461 -2.5324e-05
6:74432636 T C 1.061248 -4.0647e-05
6:74432923 T C 0.863331 -1.3062e-05
6:74443558 G A 0.242652 2.9962e-05
6:74446214 G A 0.023438 4.4312e-06
6:74453686 G A 0.655754 1.7738e-05
6:74454093 T G 0.030231 2.1189e-05
6:74457903 T C 0.036259 -4.8539e-06
6:74459728 A C 0.237345 -4.6684e-05
6:74461880 A G 0.115234 -1.3203e-05
6:74463894 G A 1.033070 -1.7355e-05
6:74480761 A G 0.322735 -5.1255e-05
6:74484969 C T 0.261178 1.0741e-05
6:74493432 C A 1.029480 -1.7253e-05
6:74497102 A G 0.035436 1.2971e-06
6:74497152 A G 0.704066 1.7482e-05
6:74505694 C T 0.030673 1.6922e-05
6:74516631 A G 0.049182 -3.9386e-06
6:74517352 A G 0.388154 -6.1418e-06
6:74521787 C T 0.630521 1.9200e-06
6:74523320 G C 0.020923 4.4719e-06
6:74524851 A G 0.022153 3.1958e-06
6:74526394 T C 0.937056 2.2612e-05
6:74527398 C T 0.055546 8.5825e-06
6:74536931 G A 0.066191 7.2754e-06
6:74540597 A G 1.837740 1.1000e-05
6:74543680 C T 0.119946 2.6030e-05
6:74564596 G A 0.169094 3.5771e-07
6:74566072 C T 0.867567 2.5625e-05
6:74583490 A G 0.260277 -3.5206e-05
6:74586101 C G 0.020249 -3.7885e-06
6:74586187 C G 1.617874 -3.5352e-06
6:74586353 A G 0.182026 -2.0309e-05
6:74588007 T G 0.670289 -1.6159e-05
6:74589552 A T 0.071848 5.9492e-08
6:74591411 A G 0.200012 8.6128e-06
6:74607673 T G 0.095430 -1.9261e-05
6:74613415 G A 0.611665 -2.2736e-05
6:74623372 T G 1.329793 -3.7330e-05
6:74623509 A G 0.049331 1.0629e-05
6:74635783 C T 1.868525 -7.4490e-06
6:74645881 G A 0.163375 -3.2332e-05
6:74676187 A G 0.098840 1.4874e-06
6:74688567 T C 0.170471 -1.8143e-05
6:74690402 T G 0.083486 1.4260e-05
6:74697213 C T 0.206152 4.1248e-06
6:74704201 G T 0.039972 -1.9042e-05
6:74713981 C T 1.153869 9.4784e-06
6:74729768 G A 0.124301 1.5540e-06
6:74734908 G A 0.772144 -5.0951e-06
6:74745729 G A 0.055757 1.2906e-05
6:74746153 G A 0.262861 6.1590e-06
6:74753145 G C 0.070873 2.0760e-05
6:74756723 A C 0.066504 2.8274e-05
6:74768985 A G 0.214005 6.3698e-06
6:74775165 A G 0.030490 1.5882e-05
6:74776844 A G 0.315881 -4.2932e-05
6:74778352 A G 0.046795 1.8058e-05
6:74783302 G A 1.229304 1.0373e-05
6:74785926 T G 0.329524 1.5044e-05
6:74805855 C T 0.064750 2.2080e-05
6:74817135 A G 0.029609 1.0700e-05
6:74817804 C T 0.025006 1.9199e-05
6:74817867 G A 0.035076 1.6074e-05
6:74825640 A G 0.030435 2.2586e-06
6:74827232 T C 0.045377 1.3270e-05
6:74836573 G C 0.048087 -3.4140e-06
6:74842932 A G 0.661276 -1.2579e-05
6:74851060 T C 0.023877 1.0442e-05
6:74851591 T C 0.332475 -3.2123e-05
6:74858456 T C 1.438125 3.6244e-06
6:74858537 C A 1.444027 -5.7217e-07
6:74862615 A C 0.067228 8.0064e-06
6:74876407 C T 0.062958 -2.3760e-05
6:74881021 G A 1.316340 -2.9821e-05
6:74888009 G A 0.095022 2.4938e-05
6:74890551 T C 0.167880 1.0516e-05
6:74894918 G A 0.108900 1.1074e-05
6:74895892 T C 0.104470 1.7079e-05
6:74907610 G A 0.048760 1.8985e-05
6:74923442 A G 0.195677 1.6351e-05
6:74939406 A G 1.095158 -3.0446e-05
6:74961503 C G 1.263952 -1.6629e-05
6:74969970 G A 0.031418 -6.5725e-06
6:74970099 T C 1.089072 -2.9339e-05
6:74976993 G A 0.048325 2.2430e-05
6:74978427 A G 0.201796 1.5098e-05
6:74997420 T G 0.114356 2.6880e-05
6:75006268 A C 0.025499 -2.2933e-05
6:75015727 A G 0.384931 -1.8265e-05
6:75054360 C G 0.562477 1.1352e-05
6:75054737 C T 0.032465 1.8734e-05
6:75060936 G C 0.073174 1.7501e-05
6:75061324 C T 1.824715 -1.2313e-05
6:75067425 G A 1.571422 1.5521e-05
6:75072276 A G 0.173714 -4.1024e-05
6:75094130 T C 0.023714 1.2902e-05
6:75094155 A G 0.100353 1.3626e-05
6:75097048 C T 0.130682 -4.7674e-05
6:75103355 T C 0.056230 -3.6746e-05
6:75105823 A G 0.042287 8.6003e-07
6:75113369 A C 0.064865 -2.9835e-06
6:75127710 C G 1.714537 2.8570e-05
6:75143150 C T 0.141232 2.2092e-06
6:75158266 A C 0.163865 -2.8345e-05
6:75158775 G A 0.498635 -6.4689e-06
6:75163014 C T 0.197730 1.3569e-05
6:75163905 G C 0.099809 3.1791e-06
6:75165883 A C 0.196064 1.2637e-05
6:75166845 G A 0.281077 -1.2933e-06
6:75166903 G A 0.042195 2.7517e-06
6:75169635 G A 0.143054 -5.1319e-06
6:75187830 T C 0.053166 3.7984e-06
6:75188218 A G 0.048750 1.1192e-06
6:75211546 T C 0.050212 1.6261e-06
6:75217944 A C 0.200049 -1.2248e-05
6:75220310 G A 0.020181 -2.2531e-06
6:75238840 A G 1.718379 7.2325e-06
6:75238867 T C 0.149521 -1.6003e-05
6:75257690 A G 0.109661 -5.1584e-05
6:75257828 T C 0.055512 1.6300e-05
6:75257941 T G 0.086838 9.4113e-06
6:75266460 T C 0.038469 2.2396e-05
6:75275420 G T 0.060833 1.9570e-05
6:75283036 A G 0.042012 2.4581e-06
6:75283851 C G 0.032863 -1.2076e-05
6:75291293 G A 0.167496 -6.7053e-06
6:75308553 T C 0.032829 -1.8831e-05
6:75315547 C T 0.079556 -6.5573e-06
6:75319716 T G 1.041073 -2.4285e-05
6:75327972 A G 0.519612 -1.3019e-05
6:75328861 A G 0.023710 -8.6239e-06
6:75330630 G A 0.063961 -4.7913e-06
6:75341551 G T 0.125113 1.1556e-05
6:75342948 A G 0.026736 -4.6924e-06
6:75347593 C A 0.803704 1.1075e-07
6:75352934 C T 0.181221 8.0169e-07
6:75353440 G A 0.048016 9.9162e-06
6:75364565 C T 0.072437 -2.6392e-05
6:75377414 G A 0.673981 1.7250e-07
6:75383320 C T 1.762264 2.2035e-05
6:75386450 G A 0.101124 7.5431e-06
6:75389608 T C 0.380654 -1.1010e-05
6:75399807 A G 0.024625 1.7655e-05
6:75402763 A G 0.098493 -3.4409e-07
6:75413749 T C 0.022823 6.4573e-06
6:75415120 T G 0.433413 -1.0880e-05
6:75420821 A G 0.669911 -6.4019e-06
6:75441533 G A 1.678003 1.0434e-05
6:75446592 C T 1.226020 -1.0376e-06
6:75449410 A G 0.075979 2.0055e-05
6:75452066 C T 0.201688 7.5089e-06
6:75452755 T G 0.026882 6.1853e-06
6:75454012 A G 0.382851 1.3917e-05
6:75454263 T C 0.041060 -9.7792e-06
6:75458631 T C 0.138502 6.1411e-07
6:75461625 C T 0.167812 2.7069e-06
6:75461769 T C 0.437571 3.0109e-05
6:75461824 A G 0.076221 -2.4121e-06
6:75465888 T C 0.161009 4.6656e-06
6:75469745 A C 0.054458 -1.7782e-05
6:75470715 C T 0.378383 -2.8649e-06
6:75490041 G A 0.286214 -3.1147e-05
6:75490789 A G 0.051365 -3.7189e-06
6:75501555 G T 0.036449 2.4214e-05
6:75503407 G A 0.037514 -8.6574e-07
6:75513172 G A 0.036120 1.4918e-05
6:75518053 T C 0.045306 -8.8947e-07
6:75521693 G A 0.050559 -4.5984e-06
6:75521765 G A 0.128632 1.4848e-05
6:75529074 T G 0.041794 -1.0104e-05
6:75536823 T G 0.619179 -1.1073e-05
6:75544607 C T 0.057131 2.1546e-05
6:75547471 A G 0.274039 -1.1239e-05
6:75549705 T C 0.056230 1.5621e-05
6:75551617 T C 0.208804 -1.4670e-05
6:75559956 G C 0.056648 -1.1779e-05
6:75561591 A G 0.653585 -6.0280e-06
6:75572070 C T 0.052789 9.1776e-06
6:75572739 A C 0.120344 1.2330e-05
6:75574836 C G 0.082806 -1.0296e-05
6:75585492 C T 0.249918 5.1960e-07
6:75600804 T C 1.354404 -4.6337e-06
6:75607238 G A 0.237359 -1.0877e-06
6:75625362 T C 0.080787 -7.3098e-08
6:75641875 T C 0.054237 -2.9318e-05
6:75642282 T C 0.148178 -1.6566e-05
6:75649152 T C 0.030588 1.7252e-05
6:75652748 C A 0.089534 8.6659e-06
6:75660345 A C 0.058990 -4.8509e-06
6:75681469 C T 0.229719 -8.2452e-06
6:75685600 G A 0.041845 -1.2119e-05
6:75687997 T C 0.053088 1.0044e-05
6:75699322 T C 0.093420 -2.3639e-06
6:75701667 G T 1.292898 7.5606e-06
6:75707632 A G 0.027416 -1.4570e-05
6:75708587 C A 0.076958 -3.0517e-05
6:75732893 G A 0.036001 -1.7183e-05
6:75733775 A G 0.090993 4.1530e-06
6:75745798 T C 0.083041 -7.7402e-06
6:75752445 A G 0.241921 -1.0840e-05
6:75776760 T C 0.065705 -4.0111e-05
6:75776984 G A 0.560971 1.6554e-05
6:75780564 C T 0.075911 1.5014e-05
6:75783656 C T 0.117052 1.5520e-05
6:75789526 T C 1.713143 1.5096e-07
6:75790389 C T 0.049437 1.5578e-05
6:75797302 T C 1.561226 1.7781e-05
6:75797549 G A 0.026774 3.4696e-06
6:75808390 C T 1.785988 -3.6989e-06
6:75810594 A G 1.757650 -1.5491e-06
6:75814950 G A 0.024720 6.0401e-06
6:75819371 T G 0.056043 4.6349e-06
6:75820159 C G 0.063267 -3.7063e-06
6:75827345 T G 0.038897 -6.3824e-06
6:75830983 T C 0.028977 -3.4345e-06
6:75833876 A C 1.461026 1.2948e-06
6:75837913 C T 0.030568 -8.4251e-06
6:75839704 G C 0.064974 -1.3559e-05
6:75842460 C A 1.697181 4.8329e-06
6:75843845 C T 1.616918 9.7462e-06
6:75844458 T C 0.027824 -1.5557e-06
6:75844600 T C 0.861073 -7.6330e-06
6:75845184 G A 1.950040 -8.4668e-06
6:75848181 G A 0.581472 -5.6096e-06
6:75848376 T C 0.588156 -7.6121e-06
6:75865030 C T 0.054975 -1.5314e-05
6:75875516 A G 0.052847 1.9324e-05
6:75878185 T C 0.172167 4.4538e-06
6:75879018 C T 0.149466 4.9205e-05
6:75882769 G A 1.952875 6.3641e-06
6:75885553 A G 0.022238 -6.1183e-06
6:75894483 A G 1.875583 -7.0842e-06
6:75908634 A G 0.088616 1.1440e-05
6:75914326 A G 1.874135 -1.0356e-05
6:75916542 G A 0.036575 -5.2740e-06
6:75916682 T C 0.058236 -1.2316e-05
6:75923605 G A 0.608959 -3.0564e-05
6:75941692 G A 0.042855 3.4966e-06
6:75945624 T C 0.021082 -1.5498e-06
6:75947027 C T 0.033614 -1.0489e-06
6:75953705 G T 0.452843 -2.6999e-05
6:75953711 A C 0.048359 2.0366e-05
6:75954570 A T 0.154026 3.2909e-06
6:75965294 A C 0.065997 -5.9343e-06
6:75966269 G A 1.909585 -9.7739e-06
6:75967939 A G 1.907113 -2.2077e-05
6:75976637 A C 0.084186 -3.3900e-05
6:75978672 A G 0.184906 2.9541e-06
6:75994151 G A 0.162658 4.0107e-05
6:75996546 T C 0.454155 -1.8517e-05
6:76000222 T C 0.077768 -1.8362e-05
6:76001422 A G 0.052490 1.9719e-05
6:76005633 A G 0.059130 -8.3498e-06
6:76008178 G T 0.156728 -9.1886e-06
6:76010158 C T 0.768159 -5.5872e-06
6:76018116 G A 0.080073 -2.9571e-05
6:76024704 A G 0.068908 2.9318e-06
6:76038894 A C 0.341427 -5.8311e-05
6:76040423 C T 0.041525 5.6633e-06
6:76043938 A G 1.403732 8.0154e-06
6:76050114 A G 1.406738 1.1283e-05
6:76057125 G A 0.156082 2.1129e-05
6:76057157 T C 0.020362 -4.4063e-06
6:76070522 A C 0.091170 1.4434e-05
6:76088597 T C 0.035681 -1.5877e-05
6:76091497 G C 0.131206 -4.5757e-05
6:76117596 G T 0.071440 1.9675e-06
6:76119602 T C 0.146519 1.6006e-05
6:76129540 G C 0.380005 -7.0944e-06
6:76136268 A G 0.945678 1.9379e-06
6:76140097 T C 0.081997 1.2791e-05
6:76166164 T C 1.031520 -1.6038e-05
6:76170641 G C 0.060034 1.8537e-07
6:76170872 C T 0.071345 -2.0528e-05
6:76181453 T C 0.047652 -7.3113e-06
6:76183202 T C 1.324027 -1.2236e-05
6:76183430 G C 0.039914 1.3577e-05
6:76206612 T C 0.024387 -4.4008e-05
6:76218758 T G 0.592511 3.1936e-06
6:76221752 G A 0.077390 1.1122e-05
6:76231937 A G 0.033679 -1.6562e-05
6:76241181 G A 0.713793 1.5983e-05
6:76246952 A G 0.033339 -8.1356e-06
6:76257970 A G 0.075214 -9.6775e-06
6:76263441 A G 0.789235 -1.1921e-05
6:76265642 G T 0.209766 6.7067e-06
6:76307835 A C 0.085584 -1.4453e-05
6:76308660 C G 0.060333 -3.3962e-05
6:76309257 A G 0.099564 9.5850e-06
6:76313978 G A 1.950482 -3.3100e-05
6:76353870 G A 0.022191 3.0277e-05
6:76373831 G A 0.116961 2.1693e-05
6:76416316 C T 0.145047 6.6641e-06
6:76425288 G A 0.748784 -2.3544e-05
6:76425594 C A 1.518867 6.7463e-06
6:76434027 T C 1.679961 -1.9931e-06
6:76435943 G A 1.681481 5.1958e-08
6:76458378 T C 0.606685 1.2495e-05
6:76462711 T C 0.264258 1.6181e-05
6:76462937 A G 0.054135 5.4160e-06
6:76486224 G A 0.602075 -6.0466e-05
6:76487487 T C 0.062227 -2.0227e-06
6:76491691 T C 0.173496 4.0854e-06
6:76491943 G A 0.067881 -9.2328e-06
6:76503558 A G 0.121523 -8.2134e-08
6:76524873 A G 0.104310 1.1305e-05
6:76537322 A G 1.002431 2.0361e-05
6:76558799 A G 0.043409 -1.7356e-05
6:76560498 T C 0.312722 1.3404e-05
6:76588190 A G 1.850326 8.4151e-06
6:76588784 T C 0.687546 -3.0357e-05
6:76591114 A G 0.096626 2.0605e-06
6:76603906 C T 0.031771 2.9768e-06
6:76609392 A G 1.001132 -1.7970e-05
6:76619987 C T 0.067945 -3.2106e-06
6:76628025 T G 0.037510 -1.2094e-06
6:76632026 G A 0.064529 -1.8665e-06
6:76638728 G A 0.984779 1.1516e-05
6:76640781 T C 0.330269 -1.5560e-05
6:76641110 C A 0.281485 3.4742e-06
6:76643167 G A 0.326461 -1.7057e-05
6:76651763 T C 0.050280 2.2430e-06
6:76652263 G C 1.306096 -2.6738e-05
6:76652443 T C 0.181469 4.0603e-06
6:76656740 C T 1.322565 2.4069e-05
6:76657698 T C 1.195809 -2.9218e-05
6:76658593 T C 0.078658 5.5154e-06
6:76660271 T C 0.184791 -2.6112e-05
6:76660551 C G 0.775901 1.6197e-06
6:76670086 T C 0.536876 7.8498e-06
6:76672441 T C 0.628328 1.1248e-05
6:76680208 G T 0.443806 -1.6358e-06
6:76680370 T C 0.063553 5.1240e-06
6:76692765 G T 0.863484 -4.9735e-06
6:76695323 C T 0.142568 -1.9838e-05
6:76705080 A G 0.025641 -1.1398e-05
6:76717763 A G 1.344786 -6.4633e-06
6:76725216 T C 0.071767 -6.4098e-06
6:76728046 T C 0.381844 -9.4358e-06
6:76730285 T C 0.141150 1.2805e-05
6:76756529 A G 0.085730 1.0922e-05
6:76756931 T C 0.053636 7.8275e-06
6:76759325 G A 0.118072 1.9550e-05
6:76760305 T C 0.644416 1.1632e-05
6:76767569 G A 0.049138 -1.0993e-05
6:76770089 A G 0.089089 3.3934e-05
6:76770798 A G 0.064838 -1.8163e-05
6:76773951 A G 1.249782 9.3427e-06
6:76776232 A C 0.114071 -3.6081e-05
6:76776423 T C 0.061999 -2.6200e-06
6:76782323 A C 0.026376 -1.8913e-05
6:76814033 C G 0.074592 -2.4400e-05
6:76822407 T C 0.034661 -6.8321e-07
6:76826629 G A 0.071825 6.3018e-06
6:76828777 G T 0.649869 -3.8644e-06
6:76836938 T C 0.066320 -1.4540e-05
6:76837710 C A 0.059327 -4.2790e-06
6:76874355 A C 0.063747 -9.0345e-06
6:76875592 A G 0.090694 3.7778e-05
6:76878244 T C 0.041838 -9.4572e-06
6:76885055 C T 0.033641 -1.9266e-06
6:76908355 T G 1.724400 -4.3452e-06
6:76909761 A G 1.130104 1.7556e-05
6:76909860 G A 1.636562 1.5706e-05
6:76923298 G A 1.633965 1.8112e-05
6:76924495 A C 0.035096 -1.7462e-05
6:76929681 G A 1.250992 -6.0234e-06
6:76935903 A G 0.067367 1.9971e-05
6:76939453 G A 0.060711 7.3304e-06
6:76944016 G T 0.110477 -2.4412e-05
6:76949444 T C 0.138094 -3.6260e-06
6:76962198 G T 0.094926 3.7273e-05
6:76967491 C T 0.085322 -1.4829e-05
6:76978351 T C 0.050783 4.8554e-06
6:77000777 A G 1.251458 -7.2284e-06
6:77031357 G A 0.072171 -1.4454e-06
6:77034094 A C 0.231321 1.1485e-05
6:77038556 G T 0.518221 -8.5404e-06
6:77066387 T G 1.767758 -1.3153e-05
6:77072324 G A 0.120517 9.1107e-06
6:77095600 T C 0.034580 -4.7061e-06
6:77104723 A G 0.029578 -1.0541e-05
6:77111937 C T 0.092638 -4.2194e-05
6:77144484 C A 0.036028 -7.8662e-06
6:77158618 T C 0.753948 9.4785e-06
6:77163697 G T 0.039275 -1.9359e-05
6:77180872 A G 1.126181 3.4113e-06
6:77182320 C A 0.615354 9.7445e-06
6:77184506 A G 0.373617 -8.1218e-06
6:77184573 A G 0.097809 -9.1080e-06
6:77190297 T C 0.033179 9.0969e-06
6:77199776 A G 0.119252 7.2381e-06
6:77201994 T G 0.099598 3.0643e-05
6:77223226 A C 0.160529 -1.1825e-05
6:77224904 G C 0.094848 -4.3790e-05
6:77241578 A G 0.425107 -2.7983e-06
6:77248655 A G 0.049138 -2.2556e-06
6:77261591 A G 1.685224 -1.1415e-05
6:77261870 T C 0.064763 6.4734e-06
6:77262785 G A 0.436653 -3.3769e-06
6:77264611 T G 1.219833 -1.0080e-05
6:77268990 A G 0.331758 -1.2594e-05
6:77271319 A G 0.074140 6.8171e-06
6:77271486 T G 0.035243 1.2538e-05
6:77278627 T C 0.257819 3.0666e-05
6:77282764 A G 0.552869 -9.8200e-06
6:77284814 A G 0.037242 -9.7105e-06
6:77289640 A G 0.811133 3.7184e-05
6:77290799 G A 0.229903 1.3273e-05
6:77292793 T G 0.064549 6.8690e-06
6:77292883 G A 1.344732 1.3298e-05
6:77297882 T C 0.046156 -2.7920e-07
6:77302368 A G 0.277745 -1.9197e-05
6:77324099 C A 0.037408 1.2211e-05
6:77339338 A G 0.422520 -4.6273e-05
6:77342861 A G 0.047951 2.2982e-06
6:77345229 G A 1.969490 3.1447e-08
6:77346943 T G 0.045602 -3.6528e-06
6:77351684 C T 0.563850 9.6438e-07
6:77356232 T G 0.182734 2.5814e-05
6:77366103 G A 1.460142 -7.8587e-06
6:77369221 A G 0.222297 6.5395e-06
6:77369341 A G 0.754985 -1.7878e-05
6:77379689 G A 0.823780 -1.4716e-06
6:77384904 G A 0.212139 9.3813e-06
6:77388534 G A 0.036300 -1.6338e-05
6:77394093 A G 1.951366 1.7333e-06
6:77394271 G T 0.361690 1.3728e-06
6:77396408 C A 0.202364 -2.7841e-07
6:77403583 T C 0.452805 -6.3459e-06
6:77406632 T G 1.288750 6.4995e-06
6:77407991 C T 0.279200 -2.2046e-06
6:77410315 A G 1.254079 -2.1836e-05
6:77412111 G C 0.395015 1.4557e-05
6:77417930 T G 0.402406 2.3740e-06
6:77418643 C T 0.023044 -1.0959e-05
6:77419099 C T 0.023836 -1.2891e-05
6:77424376 C T 0.505856 3.3651e-06
6:77428087 T G 0.109648 -4.5700e-06
6:77432070 A G 0.028069 -2.6120e-05
6:77464016 C T 0.532399 2.2146e-06
6:77480406 T C 0.125515 -2.3844e-05
6:77481613 T A 0.127371 2.6659e-05
6:77482314 G A 0.370907 1.3639e-05
6:77484455 C T 0.091952 -2.1924e-05
6:77492266 T C 0.046965 -8.4031e-06
6:77501116 A G 0.020491 7.4796e-06
6:77501213 C G 0.104375 8.6092e-06
6:77512858 C T 0.128615 -3.3839e-06
6:77516004 G A 0.048468 -2.6753e-05
6:77522903 A G 0.309669 1.8028e-05
6:77530397 T C 0.324666 -8.5216e-06
6:77537880 T C 0.027617 7.4863e-06
6:77539105 A G 0.073304 2.7696e-06
6:77541728 C A 0.112891 3.9627e-06
6:77548425 T C 0.100009 2.0056e-05
6:77552414 A G 0.272438 6.2066e-06
6:77552718 A G 0.023568 1.3880e-05
6:77608224 A G 0.290080 8.0437e-06
6:77616554 T G 0.158840 1.1875e-05
6:77627473 C T 0.496153 -2.2954e-06
6:77632108 T C 0.472949 -4.7742e-06
6:77652140 G A 0.515172 6.2041e-07
6:77659000 T C 0.058831 8.4272e-06
6:77665827 A G 0.119334 1.5970e-05
6:77677175 C T 0.988461 2.6417e-06
6:77699884 A G 0.023653 -1.9870e-06
6:77707107 C T 0.020134 -2.9394e-05
6:77714039 A G 0.046214 -1.5459e-05
6:77727313 A G 0.408305 1.2713e-06
6:77738588 G A 0.871494 -4.1308e-06
6:77740107 T C 0.047530 3.4064e-06
6:77740109 C A 0.435606 -7.0011e-06
6:77758822 G A 0.039152 7.0943e-06
6:77758883 A C 0.047434 1.4507e-05
6:77769829 C G 0.040471 -4.0693e-05
6:77773778 C A 1.426868 1.8996e-05
6:77774051 A C 1.023979 1.0257e-05
6:77782908 C T 0.020345 -2.5306e-05
6:77786818 C A 1.456797 1.5994e-05
6:77803536 A C 0.027668 2.9079e-06
6:77805734 G A 0.067922 -7.0115e-07
6:77807806 T C 0.022503 -1.1099e-06
6:77818042 C T 0.312875 -5.2366e-06
6:77821324 A G 0.066742 4.3448e-06
6:77828316 T C 0.418287 1.5550e-05
6:77837881 G A 0.028864 1.3624e-05
6:77846834 A G 0.299225 9.2554e-07
6:77847804 T C 1.580465 -3.3164e-06
6:77860339 T C 0.521183 -3.7163e-05
6:77884527 C G 0.353211 2.0591e-05
6:77888481 T C 0.051144 -2.3024e-05
6:77890344 G A 0.178188 -5.1614e-06
6:77902752 T C 0.037962 -7.6925e-06
6:77904087 G A 0.144312 3.3110e-06
6:77916520 T C 0.207178 1.2692e-05
6:77918109 A C 0.271506 1.4094e-05
6:77923698 G A 0.608857 -5.9439e-06
6:77934721 C T 0.039622 -1.2046e-05
6:77940186 A C 0.032941 -1.0544e-05
6:77940992 C T 0.031819 -2.8435e-06
6:77956816 G A 0.449212 3.0540e-05
6:77958116 T C 0.269263 -6.0577e-06
6:77960644 T C 0.150962 3.1593e-05
6:77960797 G A 0.717771 1.9345e-05
6:77967782 C A 0.161879 1.6777e-05
6:77971145 G A 0.791822 1.8924e-05
6:78015843 C T 0.153176 7.8806e-06
6:78018331 C T 1.171477 -1.7464e-05
6:78018950 G A 0.029602 6.9129e-08
6:78020351 T C 0.536791 -1.4245e-05
6:78021579 A G 0.032509 -2.2563e-05
6:78023803 C T 0.075299 -1.0509e-05
6:78027489 C T 0.029232 -1.4915e-06
6:78027843 C T 0.044408 -1.0425e-05
6:78028507 T C 0.189217 -3.2604e-06
6:78045886 A G 0.304974 4.0522e-05
6:78050473 T G 0.197329 -2.5922e-05
6:78069733 T C 0.208392 7.2526e-07
6:78080617 T G 0.115652 7.7367e-06
6:78088809 C T 0.260015 -4.8713e-06
6:78103780 C T 0.111344 -1.4677e-05
6:78103814 C T 0.031428 -1.1700e-05
6:78121257 C T 0.287962 -1.0734e-05
6:78123406 C T 0.132950 6.6679e-06
6:78125283 C T 0.057460 -5.2295e-06
6:78125588 A G 1.022072 -4.0067e-05
6:78129707 T G 0.094906 1.0604e-05
6:78132009 G T 1.727518 -6.7299e-05
6:78134695 G A 0.417984 1.1956e-05
6:78138724 C A 0.283283 -7.1035e-06
6:78142473 G A 0.446550 2.0031e-06
6:78142649 A G 0.036405 -7.4118e-06
6:78144044 C T 0.147688 -5.6146e-06
6:78158382 A G 0.145247 1.9710e-05
6:78161588 T C 0.284225 1.7749e-05
6:78162536 G A 1.098744 -9.6480e-05
6:78164422 G A 0.126528 -1.6528e-06
6:78168683 T G 1.828479 -4.0553e-05
6:78170227 A G 0.172446 -2.0040e-05
6:78172750 C A 0.030568 -1.0546e-05
6:78172992 A G 0.517456 -1.0726e-05
6:78173281 A T 0.610887 -1.5304e-05
6:78175130 A G 0.034464 -8.1760e-06
6:78176870 A G 1.115030 5.1829e-06
6:78191811 G A 1.571639 1.3708e-05
6:78206750 A G 0.048903 2.3789e-05
6:78212770 A G 0.035773 -2.5315e-06
6:78215999 T C 0.102919 -6.4196e-06
6:78225200 G A 0.174972 -6.5507e-06
6:78236977 T C 0.023724 -8.2964e-06
6:78242765 A G 0.040553 -1.0733e-05
6:78246632 C T 0.031170 1.0873e-05
6:78247219 T G 0.082748 -9.4404e-06
6:78251711 G A 1.303798 -2.0920e-06
6:78256922 T C 0.338466 3.3689e-05
6:78259489 A G 1.635230 -7.9396e-06
6:78261414 A C 0.020566 9.5116e-07
6:78263906 G A 0.769070 -1.3585e-05
6:78269139 G C 0.060949 -3.6097e-07
6:78272356 G A 0.078730 -4.9199e-06
6:78275024 G A 0.026842 -2.9808e-06
6:78278175 G A 0.848874 6.1401e-06
6:78281129 G T 0.028117 -7.5673e-06
6:78286887 T G 0.214352 3.7861e-05
6:78291704 G A 0.428262 -1.2096e-05
6:78316589 G A 0.945419 -5.1894e-06
6:78320344 T C 0.040196 -8.4856e-06
6:78336649 C T 0.581152 -8.6960e-06
6:78336806 G A 0.155246 -6.3605e-06
6:78347702 T C 0.071423 -8.8864e-06
6:78376806 G A 0.673457 1.5701e-05
6:78383269 G C 0.762723 1.2853e-05
6:78385056 T C 0.041808 -5.6935e-06
6:78387925 T C 0.099414 4.2571e-06
6:78391867 T C 1.542363 -2.3024e-05
6:78395324 G A 0.233639 2.3647e-05
6:78400624 G A 0.229862 -1.4469e-05
6:78416578 T C 0.222522 -7.3151e-05
6:78423586 A G 0.040111 -2.5851e-05
6:78425486 A G 0.675123 -3.4124e-05
6:78425561 A G 0.030184 -1.0834e-05
6:78447154 T C 0.084635 -3.2631e-06
6:78459121 C A 1.955612 -1.6420e-05
6:78464759 C T 0.101641 1.1221e-05
6:78470511 G T 0.330160 6.3582e-06
6:78496725 T C 0.044011 -1.0059e-05
6:78496875 C T 0.044408 -8.4295e-06
6:78501648 T C 0.234635 -1.4309e-05
6:78504482 G T 0.061979 7.0462e-06
6:78506510 C A 0.569902 2.7879e-05
6:78521155 A G 0.285660 1.3865e-05
6:78526794 C T 0.300313 -1.5665e-05
6:78538609 T C 0.050460 1.7874e-07
6:78555327 G A 0.027256 -1.2457e-05
6:78562076 C T 0.618588 -7.1685e-06
6:78566553 G A 0.020841 -1.0881e-05
6:78570631 C T 0.233554 2.3865e-05
6:78585984 T C 0.025645 1.1965e-05
6:78587487 C T 0.081630 5.6837e-06
6:78592376 A G 1.529376 -1.6969e-05
6:78601804 T C 0.028864 -7.3041e-06
6:78631169 T C 0.024537 -8.4160e-06
6:78633332 G A 0.023170 1.7519e-07
6:78641112 T C 0.039605 -9.4588e-06
6:78641795 A G 0.035555 3.2705e-06
6:78646400 G A 0.070404 -1.5746e-05
6:78651633 T C 1.290777 -4.2786e-05
6:78655717 G A 0.061482 9.2220e-06
6:78660579 T C 0.140494 -6.3865e-06
6:78676940 T C 0.040818 -2.4919e-05
6:78689346 T C 0.021854 9.3656e-07
6:78692678 C T 0.079736 -4.6665e-06
6:78709504 G T 0.045204 1.1126e-05
6:78714607 C A 0.027824 -3.3173e-06
6:78719322 A G 0.565805 -1.0940e-05
6:78747488 A G 1.078029 -3.0972e-05
6:78770630 G A 1.321800 -2.9278e-05
6:78787788 C T 0.232871 3.7337e-06
6:78795841 A G 0.028688 -1.3585e-05
6:78797614 T C 0.087035 1.5446e-05
6:78806619 T C 0.022313 -8.7098e-06
6:78810983 T C 0.188146 1.9229e-05
6:78825208 G T 0.214111 -9.1703e-06
6:78833986 T C 0.118586 5.9619e-06
6:78862430 A G 0.029745 1.9694e-05
6:78872756 T C 1.132576 2.6495e-05
6:78880620 A G 0.089521 -1.7960e-05
6:78908714 G A 0.112133 2.3864e-05
6:78916307 C T 0.040743 5.5641e-06
6:78919902 T C 0.028463 -1.1949e-05
6:78925131 G A 0.674392 2.3993e-05
6:78926306 G A 1.928757 -2.1948e-05
6:78927526 T C 0.057386 -1.9600e-05
6:78935905 G T 0.033923 -2.3943e-05
6:78943523 A G 0.131284 4.6661e-06
6:78944842 T C 0.117590 1.7617e-06
6:78949760 C T 0.124355 -1.9980e-05
6:78955386 G A 0.270915 -1.9656e-05
6:78958156 T C 0.097354 -1.2579e-06
6:78960614 G A 0.533721 3.5055e-05
6:78966400 G A 0.124213 8.8204e-06
6:79039661 T C 0.053863 9.9667e-06
6:79051887 C T 1.112439 -2.0092e-05
6:79064116 C G 0.214264 6.7026e-06
6:79071316 G C 0.084530 2.0049e-05
6:79091268 T C 0.136007 -1.9724e-05
6:79094723 G A 1.046146 -6.0354e-06
6:79107997 A G 0.035620 4.6058e-06
6:79119054 G A 0.059575 6.5699e-06
6:79132336 A G 0.042620 1.5954e-05
6:79141260 A C 0.742759 2.7629e-05
6:79151096 T G 0.719579 3.1432e-05
6:79151595 G A 0.657930 2.9387e-05
6:79151773 C T 0.074347 2.0404e-05
6:79162491 T C 0.261463 -1.1421e-05
6:79163177 T C 0.066735 2.3117e-06
6:79167945 A G 0.141140 2.4647e-06
6:79173537 A G 0.078271 -7.7672e-06
6:79175901 T C 0.060258 -6.6888e-06
6:79183693 G A 0.058246 -7.7813e-06
6:79186588 A C 0.118518 -9.2396e-06
6:79188168 G T 0.063835 -3.1903e-05
6:79196514 T C 0.105299 1.8443e-05
6:79196788 A G 0.649482 1.3908e-05
6:79198069 A G 0.945052 -1.0947e-06
6:79198179 A G 0.294316 -1.5844e-05
6:79200509 T C 0.027403 -1.8828e-05
6:79200933 C T 0.395379 7.3268e-06
6:79206560 T G 0.200477 1.3659e-05
6:79206569 G A 0.751507 -8.7593e-06
6:79228477 A G 0.071920 -5.3951e-06
6:79232806 T C 0.050994 1.2287e-06
6:79235018 C T 0.153767 -1.1465e-05
6:79238604 G A 1.146396 -1.9632e-06
6:79239978 G A 0.347132 9.0861e-06
6:79249533 C T 0.023404 -2.5608e-05
6:79254011 C T 0.060554 -1.2301e-05
6:79270815 C T 0.040835 -1.9354e-05
6:79289284 C T 1.154172 -9.3604e-07
6:79298661 A G 0.201161 2.0535e-05
6:79304062 A G 0.036728 -6.4975e-06
6:79304267 G A 0.696991 -1.1337e-05
6:79304510 G A 0.081062 3.1299e-05
6:79309975 C G 0.258353 -4.8421e-06
6:79313942 C G 1.619879 -2.1098e-06
6:79314020 C T 0.095076 2.0476e-05
6:79315270 C T 0.103875 -1.9494e-05
6:79319726 G A 0.053353 1.1101e-05
6:79326382 A G 1.139168 -1.7112e-06
6:79347911 G A 0.211364 9.4908e-06
6:79349017 T C 0.098996 2.0307e-05
6:79375348 G A 0.170773 4.2343e-06
6:79377984 T C 0.240021 -2.6413e-06
6:79400375 C T 0.449157 -6.7597e-06
6:79419656 T C 1.883862 -7.0905e-06
6:79422156 A C 0.044816 2.1315e-06
6:79424433 G A 0.740152 9.2818e-06
6:79429138 G A 0.223848 -4.4400e-05
6:79429211 G A 0.028144 2.4757e-05
6:79432536 A G 0.026862 1.5944e-06
6:79440901 G A 0.030789 1.3715e-05
6:79463845 G A 0.890342 1.8004e-05
6:79486658 G A 0.191679 8.9530e-06
6:79500086 G C 0.800481 -9.3136e-06
6:79501036 G A 0.971367 2.4107e-05
6:79506716 C T 0.208600 -6.9429e-06
6:79506947 A G 0.118905 -7.7147e-06
6:79509518 T C 0.044497 -1.8968e-05
6:79520105 A G 0.095501 -3.0824e-06
6:79532610 T C 0.311437 -2.4715e-05
6:79540109 A G 0.036008 -1.3705e-05
6:79541491 A G 1.254422 3.8931e-05
6:79547846 T C 0.066174 7.5234e-06
6:79553066 A G 0.046013 5.9416e-06
6:79560332 T C 0.088188 8.4576e-06
6:79562115 A G 0.045779 5.1892e-06
6:79581171 A C 0.047951 1.6541e-05
6:79593565 T C 0.088110 -2.8089e-05
6:79618566 T C 0.084401 5.7514e-06
6:79636763 C T 1.780953 2.9403e-05
6:79659032 A G 0.066001 6.1121e-06
6:79669240 T C 0.084322 7.3172e-06
6:79675701 G A 0.618628 5.0233e-06
6:79677250 T C 0.081395 -2.4735e-05
6:79692751 A G 0.213451 -1.8767e-05
6:79700056 T C 0.037650 2.7667e-07
6:79700159 G A 1.908354 1.3757e-05
6:79700980 C T 1.065705 2.1845e-05
6:79708000 C A 1.908677 1.1352e-05
6:79734244 A G 0.094784 6.6526e-06
6:79752986 G A 0.178365 -3.1389e-06
6:79761913 A G 0.106054 6.0949e-06
6:79766777 C T 0.218320 -1.1508e-05
6:79772648 G T 0.093376 9.6552e-06
6:79783980 T G 0.076401 4.4770e-06
6:79784098 C T 0.045629 5.4480e-06
6:79815365 T C 0.048097 -4.0577e-06
6:79821351 T C 0.040798 -2.3569e-05
6:79836734 A C 0.619182 5.9139e-06
6:79849571 A G 0.020668 -2.8040e-06
6:79850622 A G 0.086804 1.1240e-05
6:79853605 G A 1.108029 -1.2701e-05
6:79854364 A G 0.200620 -2.5780e-05
6:79855864 C T 0.023200 -1.7528e-05
6:79862330 G A 0.038092 2.0362e-05
6:79862474 C G 0.075887 1.0771e-05
6:79870042 G T 0.695750 7.8874e-06
6:79877583 T C 0.038976 -3.2951e-06
6:79879284 A G 1.853362 1.4988e-05
6:79882634 A T 0.088984 -1.9314e-05
6:79883770 A G 0.024448 1.3712e-06
6:79892866 C T 0.106741 -8.7427e-06
6:79894009 A G 0.083003 2.2449e-05
6:79901023 G A 0.055468 -1.2242e-05
6:79901340 T C 0.099248 -1.4385e-05
6:79903365 A G 0.113537 1.3174e-06
6:79907097 G C 0.075194 -1.0298e-06
6:79914733 A G 1.051929 4.2188e-07
6:79924991 G A 0.078216 3.1359e-05
6:79935485 T C 0.131794 -2.2336e-05
6:79943404 A C 0.078057 1.8984e-05
6:79971170 T G 1.927574 1.2756e-05
6:79981676 T C 0.192046 1.6746e-05
6:80002510 T G 0.665519 -9.0381e-06
6:80012425 G A 0.321494 2.2256e-05
6:80016296 T C 0.027202 2.2712e-05
6:80024539 G A 0.084747 -1.5120e-05
6:80025153 G A 0.052446 8.6180e-06
6:80035972 C A 0.367283 -4.2622e-06
6:80036415 A G 0.259763 -3.6622e-06
6:80036983 T C 0.943910 1.0234e-05
6:80051705 T G 0.468951 -3.9597e-06
6:80062673 G A 0.020576 -1.0537e-05
6:80070120 C T 0.208256 -1.0462e-05
6:80081376 T C 1.605808 3.6741e-07
6:80090082 C T 0.418930 -5.9310e-07
6:80095504 C T 0.060850 -1.8796e-05
6:80095914 C T 0.142391 4.5673e-05
6:80104754 G A 0.070213 4.0776e-05
6:80106514 G A 0.854355 -4.3967e-06
6:80107238 A G 0.216490 9.8706e-06
6:80109143 C T 0.454335 1.0524e-05
6:80109251 T C 0.049498 -1.2781e-05
6:80116717 A G 0.082514 -2.4225e-05
6:80121547 A G 0.135265 4.1410e-05
6:80124197 G A 0.031608 3.3014e-06
6:80127006 T C 1.825467 1.3273e-05
6:80127546 A C 0.343107 -3.1043e-05
6:80128172 C T 0.066099 1.0039e-05
6:80131140 G A 0.319437 2.8913e-05
6:80136327 C T 0.269409 4.1355e-06
6:80136466 G A 1.749317 -7.6307e-06
6:80140783 G A 0.342437 -4.1804e-05
6:80147187 T C 1.860434 7.7473e-06
6:80150821 G T 0.065858 -1.6400e-05
6:80151055 A G 0.134851 4.5704e-05
6:80159388 G A 0.653585 -6.6169e-05
6:80162563 A C 1.406384 -5.1592e-05
6:80177108 A G 0.286197 2.3796e-08
6:80187625 T C 0.033121 4.5918e-06
6:80220684 A G 0.299086 -1.6043e-05
6:80228535 G T 0.396440 -2.6969e-05
6:80228541 G A 1.561562 -4.8564e-05
6:80241681 C T 0.054727 9.7959e-06
6:80241842 C T 0.033039 2.0245e-05
6:80257281 A C 0.085016 2.1287e-05
6:80258505 G A 0.396022 -3.0453e-05
6:80264207 G A 0.033424 -7.5465e-06
6:80273551 A G 0.266332 1.2924e-05
6:80281367 G C 0.136989 1.2227e-05
6:80302628 A T 0.117607 -1.0104e-05
6:80303178 A G 0.031173 -1.4597e-05
6:80310375 T C 0.305243 1.7582e-05
6:80311361 C T 0.409070 2.0181e-06
6:80325234 T C 1.559332 -8.4237e-06
6:80327007 G A 0.449171 1.1897e-06
6:80327721 C A 0.225922 1.4888e-06
6:80327992 T C 1.287146 -1.5170e-05
6:80338591 C T 0.228322 -2.3611e-05
6:80346598 G T 0.228794 -5.6021e-06
6:80355429 T G 0.074130 5.6371e-06
6:80355656 C T 0.657985 2.0322e-05
6:80358952 G A 0.757504 1.7638e-05
6:80361310 C T 0.162862 -1.0694e-05
6:80364826 G A 0.072885 -1.4878e-05
6:80365796 G A 1.064872 2.3048e-05
6:80366145 C T 0.370268 -7.8898e-07
6:80382863 A G 0.123349 2.2708e-06
6:80382916 T G 1.593215 1.9563e-05
6:80400034 G A 0.999827 1.2141e-05
6:80412496 A G 0.065243 -2.4056e-07
6:80418076 T C 0.082187 1.0227e-05
6:80422022 A G 0.125375 -1.7951e-05
6:80431331 T G 0.070104 4.4360e-06
6:80431894 T C 0.026563 5.7055e-06
6:80435617 A G 0.283957 -2.5811e-06
6:80443859 T C 0.245688 1.0324e-05
6:80448812 T C 1.117124 4.8849e-07
6:80453732 C A 0.020674 2.5608e-06
6:80463896 C T 0.139699 -3.6182e-06
6:80466124 G A 1.121785 6.4467e-07
6:80473169 T C 0.102875 6.3295e-06
6:80483036 T C 0.020634 -2.9868e-07
6:80489719 T C 0.063879 1.6019e-05
6:80494345 T C 0.109097 4.1833e-06
6:80494378 T C 0.094954 3.4451e-06
6:80504479 A G 0.092458 -9.0400e-06
6:80508889 A C 0.502898 1.8871e-05
6:80511763 G C 0.068619 -2.8509e-06
6:80512054 G T 0.167247 1.5680e-05
6:80512192 A G 0.302968 -5.3864e-07
6:80512375 C T 0.176641 -1.1030e-05
6:80514847 C T 0.806275 1.6005e-05
6:80525275 T G 0.206713 5.6161e-06
6:80526228 A G 0.193069 -2.2212e-05
6:80532812 T C 1.818008 2.0385e-05
6:80542590 C T 1.384224 -4.4712e-06
6:80547983 A G 0.067884 5.9100e-06
6:80552082 C T 0.122023 1.0190e-05
6:80552840 C T 0.508658 7.4166e-06
6:80553296 T C 0.094954 -4.5958e-06
6:80564836 T C 0.733767 1.1085e-05
6:80572140 G A 0.099802 1.6528e-05
6:80572483 C T 0.601463 -1.3443e-05
6:80575045 G A 0.078080 1.2125e-05
6:80575820 T C 0.883199 -3.6000e-05
6:80577166 C T 1.408053 -2.7088e-05
6:80578348 T C 0.044674 -5.0925e-06
6:80584247 C G 0.256506 -7.7945e-06
6:80587151 A G 0.219057 -2.4278e-05
6:80589877 A G 0.172623 -4.7700e-06
6:80597664 G A 0.040516 -6.7172e-06
6:80598296 C T 1.759871 -6.8196e-06
6:80606507 T G 0.582672 -4.5350e-06
6:80606761 A G 0.035494 -5.2188e-06
6:80608294 G A 0.392343 1.2121e-05
6:80610263 A C 1.168886 -1.1052e-05
6:80611616 A G 0.632353 -1.1943e-05
6:80626456 G C 0.021640 -1.5393e-05
6:80631894 T C 0.064121 -7.2696e-06
6:80631931 C T 0.224320 1.7752e-05
6:80638233 C T 0.107683 -3.6785e-06
6:80644037 A G 0.031850 -6.4801e-06
6:80647622 G A 0.085189 2.1297e-05
6:80658793 C A 1.549197 -2.5332e-05
6:80661946 A G 0.746451 -1.4205e-05
6:80670767 G A 0.378778 -1.7342e-06
6:80673806 T C 0.027093 -1.6960e-06
6:80683626 G A 0.390507 5.4750e-06
6:80688704 C T 0.282131 1.3631e-05
6:80700428 T C 0.052612 -2.4767e-05
6:80712748 C T 0.043208 -6.7439e-06
6:80713014 A G 0.043293 -1.0643e-05
6:80717676 T C 0.036167 1.8661e-05
6:80720286 T C 0.671193 8.4549e-06
6:80724751 T C 0.066341 -2.6443e-05
6:80729999 G A 0.100560 -1.6597e-06
6:80744626 A T 0.023003 7.4861e-06
6:80745306 T C 1.148817 1.5220e-05
6:80781624 T C 0.034767 2.5904e-05
6:80788801 C T 0.047244 -1.6218e-05
6:80793806 A G 0.313032 -7.3196e-06
6:80799439 T G 0.795133 2.5618e-05
6:80800351 A G 0.026675 -1.7069e-05
6:80803557 A G 0.157221 3.2035e-06
6:80804686 T C 0.101621 -7.5927e-07
6:80810233 C T 0.040628 -1.1051e-05
6:80814080 G A 0.938929 2.6116e-05
6:80826289 A G 1.132583 1.2548e-06
6:80836802 A G 0.029017 1.0159e-05
6:80838001 C T 0.048158 -7.9790e-06
6:80857181 C T 0.100210 8.7090e-06
6:80864777 G T 0.174809 3.9592e-06
6:80866657 G T 0.167305 5.0625e-05
6:80881346 G A 0.087144 4.1914e-05
6:80883180 C T 0.043052 -1.0352e-05
6:80883674 A G 0.062213 -3.6079e-06
6:80883931 C T 0.061734 2.0816e-05
6:80912585 A G 0.158874 -3.0646e-05
6:80917366 C T 0.069509 -1.8973e-05
6:80926992 A G 0.049515 -2.6393e-05
6:80930288 C G 0.044837 6.4198e-06
6:80942903 G A 1.790554 1.9344e-05
6:80946687 A G 0.828251 -3.7215e-06
6:80952701 T C 0.877882 1.4060e-05
6:80952806 G A 0.054574 -1.2972e-05
6:80955283 G C 0.027301 7.7707e-06
6:80965108 C T 0.101974 -4.1647e-06
6:80989548 T C 0.029419 -4.2597e-07
6:80995137 A G 0.908545 2.5323e-05
6:81023468 T C 0.052497 -3.3005e-06
6:81025559 A G 1.652191 3.8036e-05
6:81045137 C A 0.058225 5.0811e-06
6:81046299 A G 1.662945 3.7959e-05
6:81048288 G A 1.035382 1.1817e-05
6:81048652 A G 0.235193 3.0299e-05
6:81056634 C T 0.286299 -3.1468e-05
6:81057732 C T 1.318747 -4.2962e-07
6:81068814 T C 0.095239 8.3112e-06
6:81070123 T C 0.900168 2.4921e-06
6:81076339 C T 0.667467 1.3045e-05
6:81079115 G T 0.827177 -3.7387e-06
6:81083794 A C 0.095569 -5.1050e-06
6:81085980 T C 0.031894 -6.3628e-06
6:81087139 A G 0.104881 1.8063e-05
6:81091937 G A 0.068653 3.4324e-05
6:81092303 G C 0.160183 -2.0547e-05
6:81092467 C T 1.165211 1.9190e-06
6:81103752 T C 0.050481 1.0379e-05
6:81104402 G T 0.078458 1.1839e-05
6:81114944 T C 0.043389 -6.8761e-06
6:81127159 A G 0.031448 3.6313e-06
6:81134584 A G 0.035328 -7.7035e-06
6:81135978 G C 0.036565 -1.2257e-05
6:81152773 T C 0.042352 -1.4343e-05
6:81154408 A C 0.045163 -1.8632e-05
6:81160458 A G 0.070975 1.1737e-05
6:81171026 C T 0.045374 -7.4357e-06
6:81176395 C T 1.085274 -6.6127e-06
6:81192455 T G 0.245358 -1.6635e-06
6:81199357 T C 0.157548 5.8614e-06
6:81215558 T C 1.030840 2.0430e-05
6:81219008 A G 0.152540 6.9572e-06
6:81232862 A G 0.335804 8.0932e-06
6:81250676 A G 0.067483 1.1566e-06
6:81255569 C T 0.084288 -9.1816e-06
6:81262604 C T 0.081412 3.0079e-05
6:81263034 G A 0.054730 -2.4424e-05
6:81264034 T C 1.066888 1.2764e-05
6:81266744 G A 0.752085 1.9378e-05
6:81273589 T G 0.027182 4.5331e-07
6:81274110 C T 1.072379 1.2836e-05
6:81301664 C T 0.347224 4.1019e-06
6:81302881 T C 0.046853 1.2094e-05
6:81312440 A G 0.183016 -1.5491e-05
6:81315568 C T 0.052524 5.1597e-06
6:81328190 T C 0.042093 -1.3041e-05
6:81333832 C T 1.161206 -1.3134e-06
6:81340524 T C 0.048475 -7.3895e-06
6:81341175 C T 0.674518 -6.2386e-06
6:81347904 G A 0.291650 2.1208e-05
6:81353834 A C 1.525310 1.8384e-05
6:81354717 A G 0.052102 3.0059e-06
6:81365551 T C 0.165735 -1.3631e-05
6:81365907 G A 1.494987 1.1611e-05
6:81371723 A G 1.977204 -1.9685e-05
6:81382786 G T 0.056522 5.1444e-06
6:81399464 G A 0.097048 -1.0426e-05
6:81406662 A G 0.335620 2.2367e-05
6:81427214 A G 0.281352 -1.3211e-05
6:81430487 A C 0.166020 -1.0033e-05
6:81435053 A G 0.043871 -5.0111e-06
6:81435771 C T 0.037605 -2.0734e-05
6:81461763 G A 0.022595 1.4797e-05
6:81463045 G T 0.251118 -1.8496e-05
6:81470137 T G 0.127099 8.1046e-06
6:81479114 A G 0.101539 -2.6073e-05
6:81494999 G A 0.190907 -3.0824e-06
6:81495565 A G 1.055798 2.1406e-05
6:81501055 T C 0.086124 -1.2153e-05
6:81515701 A G 0.089296 -1.0957e-06
6:81519600 C T 0.085553 -1.2920e-05
6:81529597 G T 0.064569 1.5704e-05
6:81540969 A C 0.183988 4.8069e-06
6:81549289 A C 0.046166 -6.7021e-07
6:81553211 G A 0.331755 1.2656e-05
6:81554526 G A 0.409216 1.4727e-05
6:81567744 C T 0.057763 -2.7428e-05
6:81569325 C T 0.042457 1.3949e-05
6:81582767 A G 0.492383 1.6886e-05
6:81585828 C T 0.024537 6.1680e-06
6:81598424 A G 0.044425 -1.5359e-05
6:81608403 G A 0.042236 -1.1904e-05
6:81608591 A G 0.027940 1.9813e-05
6:81611824 A C 0.926431 2.7963e-05
6:81635395 T C 0.477546 7.3170e-06
6:81636786 T G 0.057535 7.1189e-06
6:81637340 T C 0.066008 -5.0272e-06
6:81642075 C T 0.082745 2.8728e-05
6:81646601 T C 0.041889 -5.4932e-06
6:81658278 C T 0.479531 9.0336e-06
6:81663964 T C 0.042175 -1.6630e-05
6:81669749 C A 0.083530 1.1375e-05
6:81672597 G A 0.048182 -1.8615e-05
6:81684197 A G 0.148453 -1.5286e-05
6:81685811 C T 0.076044 9.6935e-07
6:81687276 A G 0.356873 1.2541e-06
6:81689356 T G 0.303805 3.9992e-05
6:81729933 T C 0.075741 -1.4319e-05
6:81732221 C A 0.043157 2.3719e-07
6:81740820 A G 0.354245 2.3655e-06
6:81762310 G T 0.101104 -2.4168e-06
6:81769638 G T 0.390184 3.1494e-05
6:81773831 C T 0.079175 3.8023e-05
6:81785804 T G 0.048067 1.0691e-05
6:81789320 T C 0.105609 2.8480e-07
6:81797355 A G 0.045248 6.8604e-06
6:81797463 C T 0.035338 8.8011e-07
6:81800362 A G 1.103814 -8.7915e-06
6:81803366 C T 1.445819 -1.4340e-05
6:81813041 A C 1.814458 -4.5275e-06
6:81830998 A G 0.133327 -1.8820e-05
6:81837353 A G 0.048906 1.9608e-05
6:81837480 G C 0.029204 -1.1241e-05
6:81838308 G T 0.554433 2.4378e-05
6:81842389 G A 0.048141 9.3395e-06
6:81847244 T G 0.049304 -1.5860e-05
6:81855359 T C 0.202371 6.6527e-06
6:81868709 A G 0.153485 -1.0035e-05
6:81877125 C T 0.021670 1.1252e-05
6:81881747 C T 0.039006 -6.6951e-06
6:81896821 T C 0.412789 -8.2850e-06
6:81915907 G A 0.096688 2.2878e-05
6:81922230 A G 0.136557 -1.5197e-05
6:81935652 C A 0.022323 7.8850e-06
6:81939717 A C 0.026083 -7.5322e-06
6:81947167 T C 0.112119 5.3745e-06
6:81950917 G A 0.041175 6.9245e-06
6:81952772 C A 0.731322 1.9692e-05
6:81960802 T C 0.022765 6.9940e-06
6:81969608 A G 0.077305 -1.2180e-05
6:81972133 A G 0.031431 8.3313e-09
6:81999671 T C 0.032740 -1.1042e-05
6:82003752 T C 0.161628 -9.4815e-06
6:82003951 G A 0.053156 -4.6592e-07
6:82006105 C T 0.044684 -6.6364e-06
6:82009104 C G 0.021477 9.2175e-06
6:82011345 T C 0.177454 2.0991e-05
6:82014917 A G 0.554470 1.7377e-06
6:82017146 G C 0.064858 1.1787e-05
6:82020610 G A 1.879595 -1.6453e-05
6:82035731 A C 0.052276 -2.2603e-05
6:82036803 T C 0.185518 9.0666e-06
6:82044206 A G 0.542071 -7.5328e-06
6:82047009 T C 0.036365 -1.2529e-05
6:82063869 A G 0.151367 -1.8854e-06
6:82071645 A G 1.506910 -7.8081e-05
6:82071719 G A 0.966593 -5.6071e-05
6:82076800 T C 0.057205 -1.3767e-06
6:82077114 G A 0.540330 -2.1300e-06
6:82078402 A G 0.425080 1.4911e-06
6:82081057 T C 0.076686 -2.4260e-06
6:82087003 G T 0.512734 2.8801e-05
6:82088808 C T 0.317826 7.1192e-05
6:82101076 T C 0.038523 1.3287e-05
6:82101140 T C 0.055393 4.6398e-06
6:82118141 G A 0.032859 -9.4499e-07
6:82129371 T C 0.129390 2.1167e-05
6:82131213 G A 1.884675 -1.6768e-05
6:82133785 C T 1.020671 1.7105e-05
6:82134057 A G 0.035263 6.6196e-06
6:82155757 A C 0.055417 3.5177e-06
6:82159491 C T 1.966944 -1.0418e-05
6:82161013 G A 0.863705 -3.0542e-05
6:82161751 T C 0.021956 1.8171e-05
6:82163484 T C 0.106578 -9.6999e-07
6:82164277 T G 0.028021 4.1331e-06
6:82169907 G A 0.148399 2.1481e-05
6:82193109 C T 0.447114 -4.6968e-06
6:82194840 C A 0.078074 -1.1672e-05
6:82200645 T G 0.075401 -4.3816e-06
6:82206416 T G 0.481819 1.1362e-06
6:82207686 T C 0.026729 2.8155e-06
6:82207828 A G 0.075462 1.0381e-05
6:82234693 G A 0.216120 -1.9200e-05
6:82243463 C T 0.119793 -5.4741e-06
6:82253194 T G 0.080821 1.2105e-05
6:82268427 G A 1.953130 -1.2697e-05
6:82270746 T C 0.041026 1.2922e-05
6:82276323 A C 0.026104 1.7528e-06
6:82287103 T C 0.075122 -9.4553e-06
6:82287685 A G 0.878711 -2.4141e-05
6:82297805 G A 1.246324 -3.7834e-05
6:82318067 T G 0.117358 -1.4326e-05
6:82321677 A G 0.034059 -7.1923e-06
6:82325446 A G 0.570643 7.7581e-07
6:82329106 A G 0.420572 -1.4839e-05
6:82334422 T C 0.117025 -7.4390e-06
6:82339235 T C 0.041005 -1.0001e-05
6:82341556 A G 0.075581 1.2860e-05
6:82341612 C T 1.967324 -1.4715e-05
6:82361163 A G 0.055030 3.2238e-06
6:82365948 C T 1.911064 -1.8929e-05
6:82367557 A G 0.029204 1.5418e-06
6:82379632 A G 0.038792 6.9761e-06
6:82392346 C T 0.094297 1.3742e-05
6:82393510 C A 0.126371 3.8333e-05
6:82397517 G A 1.702043 -4.6618e-06
6:82398051 T G 0.042355 3.2110e-06
6:82399464 A G 1.065494 2.1578e-06
6:82399967 T C 1.794970 4.9155e-06
6:82403301 T G 0.254671 4.2057e-06
6:82406951 A G 0.087957 3.5685e-06
6:82413747 A C 0.285419 -4.2299e-05
6:82413980 T C 0.036653 2.2773e-05
6:82424678 A G 0.068846 4.7712e-07
6:82437814 A G 0.043766 -1.1373e-05
6:82437870 C T 0.021647 -6.3429e-06
6:82438065 G A 0.312063 -2.5329e-05
6:82441620 A C 0.062825 -4.5344e-06
6:82453501 T C 0.097803 -2.3842e-06
6:82454115 A G 0.795575 1.9357e-06
6:82455072 C T 0.139957 -1.6643e-06
6:82460760 C T 0.132280 6.6353e-06
6:82461520 G A 0.139168 2.1865e-06
6:82463376 T C 0.553600 -1.9495e-05
6:82465766 A G 0.033937 -2.0648e-06
6:82469290 T C 0.035134 1.2204e-05
6:82478554 T C 0.029908 -3.3681e-05
6:82488342 A G 0.029990 7.0212e-06
6:82493252 G A 0.111749 1.0856e-05
6:82495537 C T 0.180231 6.3197e-05
6:82500762 C G 0.057600 2.2478e-06
6:82515315 A G 0.167023 -2.5668e-06
6:82521038 C T 1.211738 2.0099e-05
6:82525208 C T 0.030109 -6.9733e-06
6:82525249 A G 0.038483 1.5974e-06
6:82529034 G A 0.136707 -2.7183e-05
6:82531782 G A 0.530202 8.4515e-05
6:82546753 C T 0.296580 2.5150e-05
6:82558163 A G 0.056563 -2.0964e-05
6:82560065 A G 0.072488 8.2172e-06
6:82561482 A G 0.257642 -1.8168e-05
6:82562429 A G 0.817576 -3.2720e-05
6:82570043 A G 0.033090 -3.4279e-05
6:82570133 G A 0.020797 3.9813e-06
6:82586362 T C 0.122978 3.8599e-05
6:82588404 T C 1.448525 -1.1230e-05
6:82602113 G T 0.973179 1.6352e-06
6:82607635 T C 0.116583 -9.9519e-06
6:82612510 A G 0.157303 -5.0574e-06
6:82617837 C T 0.556714 -6.6180e-06
6:82618257 G C 0.283725 1.2583e-06
6:82622131 T C 0.584851 -1.6740e-05
6:82623123 G A 0.022027 9.9865e-06
6:82634376 C T 0.078356 5.7584e-06
6:82635257 G A 1.209528 -7.0960e-06
6:82635370 C T 0.065168 2.3869e-05
6:82636320 A G 0.024146 6.0882e-06
6:82645544 A C 0.305651 -1.6421e-06
6:82646090 A G 0.053282 1.2156e-05
6:82646201 C G 0.090823 5.2011e-06
6:82647678 C T 0.423835 -5.0639e-06
6:82650791 T C 0.038959 -2.9746e-06
6:82654796 A G 0.041600 -5.1637e-06
6:82672570 A G 0.509705 -3.4811e-06
6:82675437 T G 0.083241 3.5580e-06
6:82677357 C T 0.032057 2.0515e-06
6:82688646 G A 0.099254 -5.1058e-06
6:82690745 A G 0.034015 -4.8692e-06
6:82696878 G A 1.193028 1.0779e-05
6:82698750 G T 0.083024 -4.4502e-06
6:82699222 G A 1.276841 7.8237e-06
6:82703091 C T 0.072739 1.9986e-05
6:82733069 A G 0.706344 1.2296e-05
6:82743319 T C 0.069275 2.4566e-05
6:82746599 G T 0.183444 -1.9285e-05
6:82749431 A G 0.165255 1.3636e-06
6:82749599 C T 0.092152 -1.6877e-05
6:82753803 G A 0.085689 -9.8991e-06
6:82762197 A G 0.110494 -1.4217e-05
6:82764554 C T 0.127599 -1.6337e-05
6:82768899 T G 0.090925 1.7618e-05
6:82769430 G A 1.338126 -1.1549e-05
6:82770491 C T 0.430193 6.6491e-07
6:82778405 T C 1.442164 7.0474e-06
6:82778472 T C 0.115135 -2.0542e-05
6:82778549 C T 1.100642 -1.4776e-05
6:82783183 A G 0.170430 1.9427e-05
6:82788848 G A 0.039727 -8.3317e-06
6:82794111 C T 0.228169 2.5324e-05
6:82797317 T C 0.166639 -1.6322e-05
6:82800915 T C 0.755111 -3.5908e-05
6:82808030 T C 1.291956 -2.2156e-05
6:82827914 T A 0.027715 2.1321e-05
6:82828838 T C 0.329752 2.1455e-06
6:82829439 C T 1.180857 -2.7086e-05
6:82833728 T C 0.154185 1.9744e-05
6:82855424 C T 0.276698 2.8030e-05
6:82855780 G A 0.034964 -1.1196e-05
6:82855793 T C 1.547501 1.5829e-05
6:82856248 T C 0.040652 -6.3491e-07
6:82856409 T C 0.102114 3.0831e-05
6:82868620 A G 1.970252 2.4560e-05
6:82872314 G T 0.803650 4.7617e-05
6:82894357 G T 0.037707 3.9082e-06
6:82904034 T C 0.080430 -7.3756e-06
6:82919792 A G 0.219231 -1.3818e-06
6:82923481 T C 0.052194 2.8938e-06
6:82938817 G A 1.306963 -3.4211e-06
6:82948112 T C 0.025614 4.7063e-07
6:82953435 T C 0.437506 -3.4841e-05
6:82954735 A G 0.119052 -1.1887e-05
6:82958246 G A 1.029895 -1.2224e-05
6:82962758 T C 0.045292 1.8395e-05
6:82970412 T G 0.039112 -2.2380e-05
6:82970435 C A 0.036868 -2.6489e-06
6:82979582 A G 0.087518 7.3925e-06
6:82979725 T C 1.044538 -5.3524e-07
6:82996174 A C 1.385734 -1.3266e-05
6:83007157 G A 0.031550 1.4240e-05
6:83010602 T C 1.343793 8.3903e-06
6:83026552 C T 0.326913 5.6754e-06
6:83037780 T C 1.380644 -1.4159e-06
6:83038382 C G 0.137428 3.4945e-05
6:83040285 C T 1.410260 -1.2501e-05
6:83042752 G A 1.905567 -1.9899e-05
6:83045900 T C 0.078808 -7.0377e-06
6:83057748 A G 0.052854 -1.1411e-05
6:83072388 A G 1.277191 2.0055e-05
6:83073931 G T 1.350012 1.5381e-06
6:83078381 T C 0.035810 4.8868e-06
6:83088943 G A 0.301234 3.6284e-05
6:83089186 C G 0.132477 6.2508e-06
6:83091396 A G 0.031578 -1.6147e-05
6:83096757 T C 0.674011 -1.1100e-05
6:83117059 G A 0.074154 1.8451e-05
6:83118292 T G 1.000513 2.1032e-05
6:83118415 C T 0.039424 -9.9546e-06
6:83123809 T A 0.281274 -1.1574e-05
6:83129735 T C 0.052809 -2.5353e-05
6:83131167 G C 0.080498 1.6880e-05
6:83138794 C G 0.055944 -3.5363e-06
6:83142844 T C 0.086029 -1.3422e-05
6:83144269 A C 0.480606 2.7561e-05
6:83144376 C T 0.100397 4.5538e-05
6:83154451 A G 0.992000 2.4545e-05
6:83158637 C T 0.035929 6.1397e-06
6:83161280 A G 0.041587 -1.6138e-05
6:83161854 A G 0.921060 3.2065e-05
6:83179130 C T 0.061350 -1.6950e-05
6:83189524 T C 0.215831 1.4862e-05
6:83191092 A G 0.071015 2.5331e-06
6:83213123 C T 1.619346 1.6291e-05
6:83237007 A G 0.029884 2.7481e-05
6:83251120 G A 0.052823 -4.7206e-06
6:83261973 C T 0.945776 -7.8147e-06
6:83265236 G A 0.072719 -1.0959e-06
6:83277523 T G 0.662415 -1.2685e-05
6:83278034 C G 0.745163 -2.4030e-05
6:83280442 G A 0.034226 5.9494e-06
6:83281624 C T 0.298239 -1.4613e-05
6:83283744 A G 0.030738 -8.6961e-06
6:83292274 C A 0.057307 -6.5561e-06
6:83297820 A C 0.672845 5.4066e-06
6:83300948 T C 0.386604 1.3716e-05
6:83315736 A C 0.066915 1.1210e-05
6:83320034 A C 0.081633 -9.8670e-06
6:83327152 C T 0.179596 -8.3213e-07
6:83356887 A G 0.339999 -1.8882e-05
6:83368351 A G 0.140324 -6.7289e-06
6:83375325 G A 0.047581 -1.7571e-05
6:83382519 C T 1.431662 -3.4130e-06
6:83386783 C T 0.087828 5.1746e-06
6:83388363 C T 1.050430 1.0112e-06
6:83389075 T C 0.048396 -3.1199e-06
6:83395157 C G 0.041104 1.4574e-08
6:83398032 T C 0.117688 3.3279e-06
6:83401432 T C 0.029510 1.0457e-05
6:83402096 T G 0.042318 1.8934e-06
6:83418475 A G 0.224307 1.2136e-05
6:83419869 T C 0.067245 1.3590e-05
6:83437238 C T 0.080814 -1.3656e-05
6:83439305 G A 0.261089 2.2156e-05
6:83442964 A G 0.897961 1.1143e-05
6:83443347 A G 0.347924 2.1286e-05
6:83443421 T C 0.979948 5.2709e-06
6:83447462 T C 0.043324 6.4213e-06
6:83453239 A G 0.052191 -2.8990e-06
6:83455229 A C 0.369890 1.9962e-05
6:83461474 C T 0.051314 -6.0908e-06
6:83469739 A G 0.819840 7.1376e-06
6:83471503 G T 0.878538 -1.3075e-05
6:83473150 G A 1.697123 -9.8091e-06
6:83475742 C T 0.060785 -7.4580e-06
6:83482177 G A 0.093033 -7.7439e-06
6:83483407 A C 0.036212 -1.9639e-05
6:83486803 T C 0.071872 1.9644e-05
6:83509308 G A 0.040023 1.0686e-05
6:83511266 A G 1.110848 4.7771e-06
6:83535933 C T 0.315147 -1.0338e-06
6:83536768 C T 0.046683 -5.2662e-06
6:83545752 T C 0.293663 1.5190e-05
6:83547219 C T 0.165248 4.7519e-06
6:83550056 G A 0.475210 1.0642e-05
6:83552461 C T 0.216541 -3.8874e-06
6:83556743 T G 0.519065 -2.3441e-05
6:83569278 T C 0.198053 8.7886e-06
6:83571634 C T 0.047832 -1.2972e-06
6:83574338 A G 0.020277 -6.3222e-06
6:83582187 G A 0.049654 -9.0521e-06
6:83582485 T C 0.105408 7.0875e-06
6:83585800 G T 0.600191 -1.3298e-05
6:83602353 G A 0.442640 -1.3026e-05
6:83603045 T C 0.042600 3.0778e-07
6:83603085 T C 0.118766 2.3536e-06
6:83607002 T C 0.118351 1.1506e-05
6:83610667 G A 0.151421 9.7297e-06
6:83616198 A G 0.297937 -1.3503e-05
6:83616735 A G 0.097079 -1.3042e-05
6:83624301 C A 0.117267 2.9815e-06
6:83627649 A C 0.035062 8.1157e-06
6:83631132 C T 0.113843 -4.4445e-06
6:83646681 T C 0.049165 2.9126e-05
6:83650393 T C 0.061146 -1.6158e-05
6:83652113 A G 0.170936 -7.0285e-06
6:83663089 G T 0.052571 1.4594e-05
6:83663826 T C 0.149324 -4.3542e-06
6:83667045 T C 0.315395 3.4604e-06
6:83667166 G A 0.043824 1.1896e-05
6:83691384 A G 0.255010 -9.6232e-06
6:83704661 C T 0.024754 1.3142e-05
6:83708796 T C 1.737891 3.0735e-06
6:83708870 T C 0.046037 -2.1228e-05
6:83709756 C G 0.780817 1.6344e-05
6:83710287 T C 0.365845 -7.4687e-06
6:83711093 A G 0.049029 1.3750e-05
6:83713193 A G 0.053105 9.0082e-06
6:83732471 T C 0.096263 -3.3365e-06
6:83734940 T C 0.064950 -3.3724e-06
6:83737394 A G 0.083758 -2.7916e-06
6:83743782 C T 0.778627 8.7169e-06
6:83751221 T G 0.085346 -9.6162e-06
6:83757448 G A 1.397259 1.2443e-06
6:83769807 C T 0.085468 1.3855e-05
6:83769908 G A 1.508637 1.3540e-05
6:83776144 G T 0.108414 -2.1459e-06
6:83779028 C A 0.282950 4.3196e-05
6:83780335 T G 0.097266 -3.7138e-06
6:83781794 C T 0.186324 -1.0468e-05
6:83817688 T C 0.060816 -1.6162e-05
6:83834068 G A 0.045445 1.6628e-05
6:83838673 A G 0.250927 -1.2970e-06
6:83838973 G A 0.039309 -1.3874e-06
6:83841312 C T 0.055485 2.5563e-06
6:83843449 A C 0.042046 -2.2314e-06
6:83863582 T C 0.050674 -2.8176e-05
6:83866725 C T 0.063026 -1.7672e-05
6:83867193 A G 0.078594 -1.8823e-05
6:83870271 A G 0.041587 -7.0054e-06
6:83880167 T C 0.521257 -9.8832e-06
6:83880274 T C 0.483863 -6.4542e-06
6:83887901 C T 0.493889 6.1236e-05
6:83895690 G C 0.040040 1.2925e-05
6:83908232 T C 0.472099 -1.3155e-05
6:83908422 T C 0.022949 -8.5630e-06
6:83908738 G A 0.481126 -1.1344e-05
6:83910393 G A 0.157884 -7.9319e-07
6:83917008 G A 0.266920 2.4930e-05
6:83925179 C A 0.039764 2.1030e-05
6:83929099 T C 0.040013 1.0029e-05
6:83931021 C T 0.190047 5.7722e-06
6:83931474 C A 0.059208 -4.2778e-06
6:83942698 A G 0.052191 -3.1692e-05
6:83949497 T C 0.116723 -6.1876e-06
6:83957723 C A 0.815828 4.2868e-05
6:83960339 C T 0.100380 -3.2517e-06
6:83976134 T C 0.037932 -7.2567e-06
6:83979368 A G 0.037738 -8.2876e-06
6:83982351 T C 0.182666 -3.3156e-06
6:83987234 T C 0.495572 2.2933e-05
6:84003291 T G 0.273761 1.9172e-05
6:84021751 T C 0.614817 1.8982e-05
6:84038815 T C 0.024938 9.7796e-06
6:84039235 A G 0.052650 2.6684e-05
6:84059361 C T 0.056417 -9.6628e-06
6:84066736 C T 0.037095 1.1761e-05
6:84116386 T C 0.030371 -1.2582e-05
6:84116814 T C 0.055839 7.4051e-06
6:84128792 T C 0.071964 -1.0077e-05
6:84129598 G A 0.082558 -1.6868e-05
6:84139030 T G 0.610965 1.9150e-05
6:84139083 A G 0.033570 -2.5505e-05
6:84147224 T C 0.069975 1.0333e-05
6:84160809 T C 0.056808 -6.9336e-06
6:84181802 A C 0.054982 1.2310e-05
6:84182057 C T 0.217510 -1.6956e-05
6:84189683 G A 0.221243 -1.7898e-05
6:84212504 C T 0.321963 1.1539e-05
6:84216183 C T 0.068221 1.0517e-05
6:84219312 G A 0.331568 1.6818e-05
6:84226595 T C 1.447192 -4.0604e-06
6:84231999 A G 0.044052 5.6275e-06
6:84233831 A G 1.800532 -1.8710e-05
6:84234144 T C 0.304607 -1.3721e-05
6:84235749 T G 1.083197 1.2103e-05
6:84241968 G T 1.084734 1.4064e-05
6:84249507 A G 0.037221 1.3698e-06
6:84265335 A G 0.020168 -1.7686e-05
6:84269317 C T 1.447978 1.1368e-06
6:84272842 C G 0.054945 -7.0848e-06
6:84274433 T C 0.055723 -1.2811e-05
6:84276941 C T 1.727280 2.1419e-07
6:84286169 C T 0.060986 -1.1386e-05
6:84286379 A G 0.070441 -1.2016e-05
6:84287045 C T 0.048961 -1.1053e-05
6:84289251 C T 0.194320 -1.6436e-05
6:84292500 G A 0.037850 8.4594e-06
6:84292572 T C 0.887636 8.9334e-06
6:84301688 G T 0.146597 -5.6102e-06
6:84303342 C T 1.446098 -6.5427e-06
6:84305769 C T 0.081586 -8.8374e-07
6:84306718 T G 0.492746 -1.1290e-05
6:84329970 A G 0.079059 6.0213e-06
6:84350028 G A 0.188901 6.5171e-06
6:84356242 G A 1.562130 -1.2154e-05
6:84366783 T C 0.120320 -1.5646e-05
6:84382458 A C 0.081079 1.8975e-06
6:84390038 T C 0.041335 -7.4164e-06
6:84390104 G A 0.040737 -3.0449e-05
6:84392756 A C 0.043338 1.1653e-05
6:84401480 A G 0.046829 -8.3856e-06
6:84411459 A G 0.421949 2.2909e-06
6:84425863 C T 0.090762 1.0643e-05
6:84433002 C G 0.056226 -1.1087e-05
6:84436210 T C 0.119664 5.8719e-06
6:84439901 T C 0.256724 -1.1235e-05
6:84445971 T C 0.031258 1.1713e-05
6:84472284 C T 0.058055 6.4219e-06
6:84476928 T C 0.053829 2.6220e-06
6:84482201 A G 0.136540 5.9335e-06
6:84489881 T C 0.123519 -1.8042e-05
6:84493977 C A 0.079512 -1.0593e-06
6:84498418 C T 0.044595 1.1285e-05
6:84504133 A G 0.028688 1.0610e-05
6:84519157 T C 1.558866 -1.5597e-05
6:84520633 T C 0.346462 4.0766e-06
6:84525784 T C 0.729952 -3.7525e-06
6:84563147 A G 0.149742 6.5131e-07
6:84579725 A C 1.438859 9.8236e-06
6:84582728 C T 0.149834 -7.6231e-07
6:84589309 T C 0.076693 -1.5583e-05
6:84622616 A G 0.460319 7.4873e-06
6:84630367 C A 0.072576 1.8136e-05
6:84646690 G T 0.070577 1.5461e-05
6:84649994 T G 0.247636 8.3331e-06
6:84659106 G A 0.054662 -1.9179e-05
6:84668949 T C 0.051766 1.6997e-05
6:84691156 T C 0.071060 3.0516e-06
6:84695944 A G 0.124464 -2.7940e-06
6:84706928 T C 0.048910 5.8638e-06
6:84709583 G A 0.100604 -1.8654e-05
6:84714136 C A 0.042576 1.7523e-05
6:84716349 A G 0.070662 -2.1090e-05
6:84722195 A C 0.273431 5.5173e-06
6:84726156 T C 0.501263 1.9350e-05
6:84740220 C T 0.034209 -6.3442e-06
6:84752622 C T 0.109661 -2.3182e-05
6:84759330 T C 0.056121 3.9928e-06
6:84761801 G A 0.325825 1.6141e-05
6:84767124 C T 0.351470 -1.4294e-05
6:84767648 C T 0.042872 2.2288e-05
6:84771346 A G 0.068710 -1.4104e-05
6:84785752 T G 0.291943 3.7089e-06
6:84797344 C A 0.255058 -8.2376e-06
6:84799231 T G 0.132675 5.8650e-06
6:84811129 A C 0.096994 4.7696e-06
6:84811751 A C 0.056971 3.4697e-05
6:84815421 T C 0.136782 1.3363e-05
6:84837271 C T 0.290345 -9.5930e-06
6:84844230 T C 0.130682 -3.1066e-05
6:84851397 T G 0.244593 -7.8650e-06
6:84855385 G C 0.054819 1.3187e-06
6:84863054 C T 0.024428 2.0316e-06
6:84863963 G A 1.784985 1.5697e-06
6:84874617 T C 1.823430 1.9561e-05
6:84880610 A G 0.078835 -1.6821e-05
6:84885191 A G 0.079753 -1.4970e-05
6:84887106 G A 0.051331 -2.1420e-05
6:84894942 T C 0.096776 8.5839e-06
6:84897206 A G 0.252665 9.4771e-07
6:84902250 A G 0.137628 -2.4803e-05
6:84903297 G A 0.051038 6.5118e-06
6:84904604 C G 0.055043 1.8287e-05
6:84917510 C T 0.121227 4.6132e-06
6:84922888 A G 0.038051 1.1754e-05
6:84923526 T C 0.085665 -2.2005e-05
6:84924544 A G 0.051450 3.8227e-05
6:84925536 C T 0.020249 4.4979e-06
6:84928741 A G 0.041009 -1.4616e-05
6:84935694 C T 0.314684 3.5978e-06
6:84935866 G A 0.398235 3.7706e-06
6:84950328 C T 1.393621 2.0070e-05
6:84956148 A G 0.022231 1.2886e-05
6:84956353 A C 0.201851 6.7854e-05
6:84967211 G C 0.045299 -1.0177e-05
6:84970467 A G 0.195167 -1.0055e-06
6:84978482 C T 0.666195 -4.3925e-06
6:84980277 C T 0.094389 -2.5056e-05
6:84984954 T C 0.029776 1.5740e-05
6:84988406 T C 0.152628 -2.5431e-05
6:84992265 G T 0.208834 3.9430e-05
6:85003735 G T 0.048016 9.2939e-06
6:85019056 C G 0.237563 -1.8617e-05
6:85023274 A G 0.106309 -2.3451e-05
6:85030237 G A 0.080008 -8.9723e-06
6:85030711 C A 0.093458 -3.9941e-07
6:85034419 T G 1.002897 -1.2070e-04
6:85034682 T C 0.156344 1.1549e-05
6:85034839 T C 0.263789 2.5195e-05
6:85034888 G A 0.099319 1.1376e-05
6:85035496 T C 0.381494 -1.8240e-05
6:85036285 G A 1.810273 -1.1859e-05
6:85038293 C A 0.401135 -9.4219e-06
6:85038549 G A 0.977211 8.6946e-06
6:85053380 G T 0.092846 8.1847e-06
6:85054553 A G 0.133171 -2.1573e-06
6:85055410 T C 0.118256 -4.7815e-06
6:85055466 T C 0.155086 -9.3097e-06
6:85059490 C A 0.025896 1.6624e-07
6:85070397 A G 0.212057 2.1557e-05
6:85071145 T C 0.032135 1.5223e-05
6:85082479 G T 0.390565 -7.4861e-06
6:85082929 C T 0.353391 -2.8855e-06
6:85084413 T C 0.684466 1.0370e-06
6:85101180 A G 1.421299 -7.7464e-06
6:85103530 A G 0.321674 6.4377e-06
6:85109390 G C 0.821645 -8.8410e-06
6:85111597 C A 1.434939 -1.2808e-05
6:85112114 C A 0.430261 -1.7916e-07
6:85119377 C T 0.197907 1.4670e-05
6:85119727 C T 0.365600 -7.9286e-07
6:85121169 A G 0.076578 2.9604e-05
6:85122601 G A 0.799288 -2.3850e-05
6:85122644 T C 0.055155 -7.8218e-06
6:85125094 T C 0.100444 2.7651e-05
6:85127098 T C 0.101220 3.6015e-06
6:85142283 T C 0.047948 4.9314e-06
6:85147109 T C 1.332316 -4.7047e-05
6:85148413 C T 0.027294 -1.1239e-05
6:85152391 T G 0.030425 1.1184e-05
6:85152696 A G 0.129016 2.8491e-06
6:85198545 A G 0.067548 -8.2187e-07
6:85203354 C T 0.318206 9.3934e-06
6:85204460 G A 0.307487 -8.8859e-06
6:85208931 T C 0.059986 -1.9065e-05
6:85209078 T C 0.063009 -8.9762e-06
6:85211340 A G 0.667769 -9.0019e-06
6:85218930 A G 0.026396 -2.0033e-05
6:85221978 T C 0.023799 3.2376e-06
6:85237857 A C 1.294316 -1.9383e-05
6:85239637 A C 0.022065 -2.7981e-06
6:85243352 A G 0.049107 -7.0063e-06
6:85244374 T C 0.480181 3.2024e-05
6:85246855 A C 0.035022 -8.1278e-06
6:85248773 C A 0.069367 -1.9106e-05
6:85249751 T A 0.058695 1.5874e-05
6:85256271 T C 0.034756 7.4231e-06
6:85264502 C T 0.042770 -1.8902e-05
6:85266965 T C 0.485767 1.1992e-05
6:85303440 A G 0.046765 -9.5892e-06
6:85315253 C G 0.472358 4.7808e-05
6:85315604 G T 0.325866 -1.8884e-05
6:85330517 A G 0.040716 -9.3530e-06
6:85334902 T C 1.757127 -2.1713e-05
6:85344930 A G 0.026726 1.6732e-05
6:85350479 G A 0.164303 -2.6437e-06
6:85355585 C A 1.143891 3.0294e-05
6:85358921 T G 0.094702 1.4977e-06
6:85364614 C T 0.052459 -1.1153e-05
6:85366102 T C 0.213403 2.1590e-05
6:85379680 G A 0.042284 6.2860e-07
6:85382192 A G 0.069237 -1.7138e-05
6:85403520 C A 0.048730 -7.0842e-06
6:85405761 T G 0.213652 -7.7729e-06
6:85417846 G A 1.374249 -3.2514e-06
6:85422673 C A 0.097293 -1.3761e-05
6:85423176 T G 1.074752 1.4356e-05
6:85462205 G A 0.040648 -5.4945e-06
6:85473758 T C 0.980975 -2.8060e-05
6:85482596 T C 0.121561 -1.0217e-05
6:85482785 A C 0.292293 -2.1570e-05
6:85492300 A G 0.164681 4.0307e-06
6:85493942 C T 0.275270 2.0254e-05
6:85496176 C T 0.048237 -2.8507e-05
6:85503185 A G 0.296169 2.7732e-05
6:85507525 A G 0.130472 2.1978e-05
6:85517730 C A 0.032648 -1.9905e-05
6:85518529 A G 0.070074 -6.4175e-06
6:85524737 C T 0.493066 2.1235e-05
6:85534582 A G 1.791285 2.4595e-05
6:85535453 A G 0.173748 4.1835e-05
6:85554261 T G 0.042141 6.6423e-06
6:85571526 T C 0.176481 -1.0587e-05
6:85582716 A G 0.045456 -2.8815e-06
6:85599317 C T 0.120099 -5.5979e-06
6:85606834 T C 0.070778 -9.5089e-06
6:85622778 A G 0.048461 -1.2989e-05
6:85632985 T C 0.399615 3.3644e-06
6:85641628 C T 0.501059 4.7494e-06
6:85642207 G A 1.228097 6.0669e-06
6:85643262 C T 0.063478 -1.1833e-05
6:85659628 G T 0.203415 -1.0653e-06
6:85662978 T C 0.061635 -6.9921e-06
6:85676546 T G 0.055247 -5.2523e-06
6:85682479 A G 0.777553 1.4977e-06
6:85687014 G T 0.472062 1.5150e-06
6:85689101 A G 0.022966 -9.5072e-06
6:85704703 G A 0.194786 -2.8746e-07
6:85706748 T C 0.435249 -1.6306e-05
6:85716701 C T 0.129363 1.9172e-06
6:85720733 C A 0.559828 -2.2005e-06
6:85726506 C T 1.900453 1.4918e-05
6:85727796 C T 0.503561 1.2455e-05
6:85731768 C T 0.046357 -2.5410e-05
6:85740714 C T 0.037422 -1.2555e-06
6:85744450 G A 0.405340 -1.3423e-05
6:85746348 C T 0.023625 1.1805e-05
6:85747548 G A 0.213036 -2.1244e-05
6:85748223 G A 0.033947 6.6454e-06
6:85748294 A G 0.096779 3.2558e-05
6:85753823 T C 0.158500 -2.3171e-06
6:85761559 T G 0.258631 4.5782e-07
6:85767128 T G 0.156184 -5.3765e-06
6:85768220 C T 0.056692 2.4714e-05
6:85774367 C T 0.801104 -5.6957e-06
6:85779624 T C 0.085247 -1.4921e-05
6:85790460 A G 0.868060 1.0645e-05
6:85799775 A G 0.164871 -1.2966e-06
6:85801160 A G 0.051252 -1.7826e-05
6:85807004 G A 0.051038 -1.0254e-05
6:85818769 C A 0.101865 1.0680e-05
6:85820618 G A 0.421796 -1.8892e-05
6:85821597 T C 0.116186 2.3956e-05
6:85826148 G A 0.733318 2.5305e-05
6:85830716 C A 0.202286 2.2735e-05
6:85833055 C T 0.374392 7.0608e-06
6:85834607 A G 0.620692 -1.1674e-05
6:85837297 A G 0.029157 -1.7875e-05
6:85838857 T C 0.029487 2.2532e-05
6:85842682 A G 0.061622 1.6358e-05
6:85843890 T C 0.035589 3.7842e-06
6:85845922 A G 0.026270 -6.2878e-06
6:85847574 C T 1.004335 1.7884e-05
6:85848037 A C 1.971224 1.5468e-05
6:85850504 C T 0.036385 5.2248e-07
6:85854193 A C 0.257853 -9.9016e-06
6:85863537 A G 0.283491 -8.4355e-06
6:85868112 T C 0.037558 1.1381e-05
6:85872994 A G 0.256115 -7.9840e-06
6:85890859 G A 0.060153 1.1664e-05
6:85899917 C T 0.437346 9.9540e-06
6:85901030 C G 0.378087 4.5204e-07
6:85904766 T C 0.471086 1.0493e-05
6:85905419 C T 0.042267 -8.4483e-06
6:85912462 A G 0.067639 -1.3643e-05
6:85927748 G A 1.764498 1.0888e-05
6:85934442 A G 0.302666 7.1425e-08
6:85943422 A G 0.159934 -4.1263e-06
6:85947917 A G 1.295390 4.3322e-07
6:85953584 C T 0.028086 2.3636e-05
6:85959888 C A 0.032574 7.3070e-06
6:85965060 T G 0.076605 1.3770e-05
6:85967595 C T 0.182581 -1.1662e-05
6:85969855 A G 0.115750 1.2806e-05
6:85979455 T C 0.146243 3.3081e-05
6:85984553 C T 0.044463 2.0502e-05
6:85990245 G A 0.209092 -7.4089e-06
6:85997241 G T 0.459952 -2.9107e-06
6:85997747 A G 0.383510 -1.3360e-06
6:86007092 G A 1.366365 -5.1281e-06
6:86011079 G A 0.972417 2.6172e-06
6:86026239 C T 0.220421 -1.7017e-05
6:86029090 T C 0.213944 8.6498e-07
6:86031281 A G 1.945110 -5.1508e-06
6:86037362 A C 1.952600 -4.0352e-06
6:86039190 C T 0.053194 5.7589e-06
6:86041792 T G 0.969823 -1.1414e-05
6:86042470 A G 1.252518 -6.8694e-06
6:86042637 A G 1.518198 -1.2468e-05
6:86042869 C T 0.837458 3.6090e-06
6:86044145 C T 1.730601 -1.6303e-05
6:86049040 C T 0.844050 -2.8144e-05
6:86056783 G A 0.216830 3.1786e-06
6:86059902 G A 0.317016 1.2347e-05
6:86060782 G A 0.529635 8.8623e-06
6:86063407 G T 0.710373 -2.8599e-05
6:86063521 G A 0.031986 1.5033e-05
6:86072218 C T 0.524963 1.5661e-05
6:86078534 T C 0.642815 1.0201e-05
6:86100089 A G 0.223491 -1.3914e-05
6:86103883 G A 1.513271 -1.5619e-05
6:86112303 C T 1.937674 5.8250e-06
6:86113968 C T 0.820843 -1.6637e-05
6:86117129 G A 0.188231 -1.0007e-05
6:86118728 T C 0.556959 -2.7648e-06
6:86119942 A C 0.074055 1.1175e-05
6:86140297 G A 0.285520 -5.0615e-06
6:86144981 T C 0.056702 -1.7457e-05
6:86149568 C G 1.851666 7.4904e-07
6:86160703 T C 0.057209 6.3088e-06
6:86165802 T C 0.283555 -3.2263e-06
6:86169871 A G 0.023013 1.2849e-06
6:86184811 G A 0.032020 6.1631e-06
6:86199233 G A 1.319315 2.2795e-05
6:86199243 C T 0.116226 -6.8013e-06
6:86210494 T C 0.034644 1.3889e-05
6:86215383 T C 0.020654 9.7471e-06
6:86221771 T C 0.698477 2.6870e-06
6:86236188 A C 1.202058 2.3056e-05
6:86247297 G A 0.040757 -1.0002e-05
6:86257229 G T 0.058171 -2.5147e-06
6:86261231 C T 0.021120 6.0458e-06
6:86286349 T C 0.033634 -6.8985e-06
6:86303762 G A 0.086026 2.9279e-06
6:86304231 T C 0.057753 2.3539e-06
6:86317601 G A 0.031561 4.2710e-06
6:86348566 T C 0.098738 1.1381e-06
6:86349194 C T 0.043385 -7.8973e-06
6:86354442 G A 0.126956 6.3588e-06
6:86370390 A G 0.162053 1.4179e-05
6:86385682 A C 0.437129 1.3802e-06
6:86387888 T G 1.061931 2.9915e-05
6:86389874 A G 0.227768 6.3796e-06
6:86392047 G T 0.181425 3.3011e-05
6:86393551 A G 1.884654 1.6301e-05
6:86423720 T C 1.141640 2.3688e-05
6:86429446 T G 0.062934 2.9895e-06
6:86449827 T C 0.671615 -1.9395e-05
6:86454023 A G 0.086916 -8.1708e-06
6:86457309 A C 0.034393 -8.6313e-06
6:86477437 A G 0.036045 -9.5844e-06
6:86479065 A C 1.755804 -2.5383e-06
6:86485891 T C 0.041712 -1.1943e-05
6:86504198 G A 0.113166 1.6247e-06
6:86516601 T C 0.098404 1.1353e-05
6:86521400 T C 0.670700 -2.5924e-05
6:86522581 A G 0.041264 -1.7650e-06
6:86538779 T C 0.160424 -2.2088e-06
6:86573362 C A 0.023387 6.8722e-06
6:86574249 A G 0.035940 5.5494e-06
6:86575731 A G 0.025213 2.0822e-06
6:86576678 T C 0.052371 -4.9051e-06
6:86581045 T G 0.072039 3.1677e-06
6:86589290 G A 0.207277 7.2321e-07
6:86596207 C G 0.042488 9.4221e-06
6:86609172 A G 0.142619 1.5769e-05
6:86618031 C T 0.083054 1.1630e-05
6:86627707 C T 0.672815 -3.3157e-05
6:86681475 T C 0.293476 4.7231e-05
6:86681576 A G 0.044459 -1.0828e-05
6:86691353 C G 0.114554 -2.4583e-06
6:86691940 T C 0.670564 -3.5726e-05
6:86706945 G A 0.041165 -9.0296e-06
6:86707145 T C 0.146260 1.7816e-06
6:86729278 A G 0.031244 -6.2715e-06
6:86738376 C A 0.073654 8.0933e-06
6:86740170 A G 0.072202 -1.8539e-05
6:86755486 C T 0.253423 -4.3981e-06
6:86775736 G A 0.113874 -9.3727e-07
6:86790019 T G 0.189547 2.0974e-07
6:86814549 A G 0.679142 -3.3568e-05
6:86827623 A G 0.029293 -6.6417e-06
6:86831701 G T 0.041032 -3.0577e-06
6:86832550 C T 0.033009 -3.0807e-06
6:86839508 A G 0.176267 -1.8801e-05
6:86839936 G A 1.810711 -2.3254e-05
6:86841301 A C 0.279873 2.8995e-05
6:86857389 G A 1.720089 -9.3593e-06
6:86864255 T G 0.325023 -2.4997e-05
6:86868160 G A 0.045439 -1.3934e-05
6:86868885 T C 0.041937 1.2608e-05
6:86873757 A G 0.140742 -1.9582e-06
6:86894214 T C 0.113360 2.8225e-05
6:86894479 G A 0.206893 4.0674e-05
6:86898499 A G 0.020576 -8.6172e-06
6:86912799 C T 0.806611 -1.1605e-05
6:86913553 T C 0.123284 -2.5057e-06
6:86918632 T G 0.112895 -6.8233e-06
6:86925778 A G 0.025424 7.4156e-06
6:86927326 T C 0.030799 5.5999e-06
6:86949255 A G 0.167635 1.1907e-05
6:86960899 C A 0.416737 -2.2572e-05
6:86964897 T C 0.220706 2.7242e-07
6:86973435 T C 0.026940 -1.8002e-05
6:86973598 C A 0.087770 -4.1918e-05
6:86974347 A G 0.203942 -3.3933e-05
6:86986191 A G 0.034743 6.0398e-06
6:87002602 G A 0.169906 4.7249e-06
6:87004263 T C 0.097334 2.0560e-06
6:87006947 G A 0.046714 -7.0715e-06
6:87018096 A G 0.085366 -3.1379e-05
6:87022712 A G 1.363186 -5.0569e-05
6:87023751 G A 0.594850 3.2760e-06
6:87028505 C T 0.052558 -2.6533e-06
6:87039406 A G 0.231698 2.5078e-05
6:87043348 A G 0.209031 -2.3883e-05
6:87043550 T C 0.212108 -1.1030e-05
6:87062176 T C 0.172997 -4.5804e-06
6:87062884 C T 0.044796 -6.6640e-06
6:87070142 A G 1.027420 -3.0997e-05
6:87070336 G A 0.059813 -9.5907e-06
6:87071133 G A 0.046496 -2.7503e-05
6:87089546 C A 0.035025 3.5085e-06
6:87089943 G T 0.182757 -3.8902e-06
6:87090232 A C 0.034437 1.7805e-06
6:87093622 G A 0.102549 3.2162e-06
6:87099932 T C 0.026610 6.4724e-06
6:87100844 T C 0.270262 7.5002e-06
6:87109611 T C 0.228451 2.5747e-06
6:87113021 G A 0.172368 1.7351e-05
6:87114243 T C 0.023850 1.4358e-05
6:87115977 G A 0.702832 -1.3178e-05
6:87119309 G A 0.057685 6.4814e-06
6:87124377 C T 0.111541 3.5635e-06
6:87124524 C T 0.029283 -3.1140e-05
6:87125942 T C 1.721837 -2.6926e-06
6:87128412 A G 0.195456 -3.3153e-06
6:87132218 A G 0.225605 2.5816e-05
6:87133646 C A 0.047288 -1.0204e-05
6:87137962 C T 0.036895 5.3815e-06
6:87142380 A G 0.035515 1.4566e-05
6:87142967 C T 0.709489 -1.4953e-05
6:87149869 G A 0.757123 -2.8794e-06
6:87155254 T A 0.156582 -5.0163e-05
6:87165788 A G 0.041689 8.2957e-06
6:87167735 A G 0.034148 2.8757e-05
6:87173047 G A 0.420136 -1.0544e-06
6:87189771 T C 0.033675 5.1554e-06
6:87191629 T C 0.634227 2.1854e-05
6:87198116 G A 0.791788 -2.8056e-06
6:87201610 T C 0.157113 -4.8924e-05
6:87208324 A G 0.105425 -7.8169e-06
6:87211243 T C 0.792482 -9.9407e-07
6:87227851 C T 0.022299 4.0140e-06
6:87233102 T G 0.037973 -1.6585e-05
6:87234384 A G 0.070329 -1.3287e-06
6:87245400 A G 0.158697 2.2108e-06
6:87248703 T C 1.581288 5.3099e-06
6:87264449 G A 0.133980 -7.2884e-06
6:87267246 A G 0.028290 1.0285e-05
6:87267365 C G 0.036898 6.1057e-06
6:87277600 T C 0.124349 -6.9591e-06
6:87277887 T C 0.043416 1.0862e-05
6:87278876 T G 0.054278 1.5019e-05
6:87288449 G T 0.035219 -7.8797e-07
6:87290687 T C 0.133834 -5.0101e-06
6:87297338 C G 0.035980 -1.1408e-05
6:87298247 A C 0.187487 4.4748e-06
6:87319151 A G 1.470838 -3.0303e-07
6:87333241 A G 1.532348 7.6650e-06
6:87341239 A G 0.035902 4.7133e-07
6:87346728 A G 0.173337 -1.9607e-05
6:87383572 C T 0.188840 3.2141e-06
6:87392041 G C 0.047445 -9.4280e-07
6:87392230 T C 0.051310 1.2795e-05
6:87397732 A G 0.264921 1.1545e-05
6:87414790 T C 0.082609 3.3923e-06
6:87417171 A C 0.038585 1.3048e-05
6:87418632 T C 0.081184 -2.2235e-05
6:87421915 A G 0.033424 -2.9053e-05
6:87427038 A G 0.039788 9.4559e-07
6:87439714 C A 1.028429 -5.4693e-06
6:87449235 C T 0.056488 9.6799e-06
6:87459062 G A 1.827717 2.0103e-05
6:87460772 C T 1.977055 1.1566e-05
6:87462631 T C 0.051436 8.5950e-06
6:87464604 T C 0.800019 2.0534e-05
6:87466492 G A 0.834728 2.1707e-05
6:87471027 C T 0.040774 2.5157e-05
6:87494837 C G 0.145295 2.1106e-05
6:87497775 G A 0.757287 3.0359e-06
6:87498341 G A 0.025060 -6.9265e-06
6:87498695 G A 0.974661 -5.6115e-06
6:87499475 A G 0.444075 -6.5374e-06
6:87501675 T C 0.213400 -1.0058e-05
6:87528997 C T 0.031788 1.0989e-05
6:87531461 G C 0.025240 -4.5367e-07
6:87540780 G A 0.028242 1.6445e-06
6:87546742 A G 0.175220 1.4534e-06
6:87548495 A G 0.057168 1.2005e-05
6:87550902 C T 0.044408 -9.9450e-06
6:87551927 C A 0.049066 9.7961e-06
6:87558580 A G 0.044935 -7.9743e-06
6:87561511 C T 0.033019 4.3480e-06
6:87562096 A G 0.833137 4.9975e-07
6:87567663 A G 0.125474 -4.0676e-05
6:87568182 A G 0.036263 3.9762e-06
6:87575599 A G 0.022238 2.6370e-05
6:87579985 G A 0.200756 -5.0152e-05
6:87598692 G A 0.426317 -3.8487e-05
6:87599030 C T 0.068204 9.4303e-06
6:87599076 T C 0.204333 -4.7497e-05
6:87601756 G A 0.030112 2.1932e-05
6:87623846 C T 0.122366 1.4911e-06
6:87624007 A C 0.379471 2.5631e-05
6:87624014 A G 0.022629 -9.5256e-06
6:87624030 C A 0.027695 -5.7052e-06
6:87643787 C A 0.429690 -3.7107e-05
6:87643819 A G 0.073178 1.2693e-05
6:87648841 C G 0.094100 -9.7282e-06
6:87651742 T C 1.283695 -1.2869e-05
6:87664826 C G 0.087280 1.1030e-05
6:87670530 G A 0.020406 1.6923e-05
6:87671429 A G 0.075231 1.5433e-05
6:87679582 A G 0.196000 -5.5029e-05
6:87694482 G A 0.165381 -2.2720e-05
6:87698002 A G 0.243166 -1.6947e-05
6:87725442 T C 0.046183 6.9288e-06
6:87725583 T C 0.144917 -7.1633e-06
6:87735381 C A 0.426079 -1.0259e-05
6:87740064 C T 0.121850 -3.1534e-05
6:87740184 T G 0.544019 -1.2559e-06
6:87753317 C A 0.213937 2.3418e-06
6:87758995 T C 0.127136 -4.5307e-06
6:87761877 G A 1.350172 6.2069e-05
6:87797904 C T 0.040101 1.3134e-05
6:87807180 G A 0.561610 -8.4511e-07
6:87808614 T C 0.441525 -9.5041e-06
6:87814123 T A 1.268232 2.0565e-05
6:87814622 A G 0.037476 7.4218e-06
6:87816356 C T 0.582760 6.4099e-06
6:87816820 T A 0.199029 1.3037e-06
6:87817174 T G 1.051086 7.9256e-06
6:87845979 C T 0.075894 1.5675e-06
6:87846077 G A 0.033645 1.2222e-06
6:87848302 T C 0.973580 4.7467e-06
6:87858691 A G 0.777730 5.8479e-06
6:87862991 A G 0.042389 2.8549e-05
6:87867063 C T 1.796881 4.5212e-06
6:87868470 T C 0.143829 -1.1964e-05
6:87887509 G A 0.037429 3.1828e-06
6:87896612 A G 0.274927 3.3294e-06
6:87905967 A G 0.033543 8.3965e-06
6:87906507 T C 0.039669 1.5597e-05
6:87911737 T C 0.028745 1.3458e-05
6:87941095 C A 0.020283 -4.3127e-05
6:87967636 G A 0.200066 2.7301e-06
6:87969480 A G 0.195174 -5.4248e-07
6:87983313 G A 0.079705 -3.3679e-06
6:87985343 G T 0.046799 -8.0890e-06
6:87991925 G A 0.077523 -6.8685e-06
6:87992242 T C 0.041369 -8.5902e-06
6:87994015 G A 0.973077 6.6994e-06
6:87994101 A G 0.079753 6.6854e-06
6:87994504 T C 0.187697 -2.5746e-06
6:87994572 A G 1.052218 1.0101e-05
6:88004758 T C 0.857874 1.0120e-05
6:88020521 A C 0.933639 -1.1469e-05
6:88023312 C T 0.046238 -3.9037e-05
6:88023414 A G 0.036711 -1.1909e-05
6:88025934 T C 0.227251 -5.5078e-06
6:88044619 T C 0.954973 -2.0542e-05
6:88045963 T G 1.226612 -1.5758e-05
6:88046800 A G 0.229274 -7.8005e-06
6:88052044 T C 0.046646 -1.0998e-05
6:88058099 G A 0.047598 4.7557e-06
6:88058675 G A 0.596648 5.0621e-05
6:88060691 C T 0.226183 -7.7301e-06
6:88064103 T C 1.183250 -3.1648e-05
6:88084946 G C 0.074949 1.3150e-05
6:88101999 T C 1.574519 2.2007e-05
6:88104909 C T 0.040400 -8.8638e-06
6:88111772 C G 0.066354 7.9882e-06
6:88118649 G A 0.563204 -9.7658e-06
6:88123549 A G 0.041648 1.1632e-05
6:88126423 C G 0.223844 7.6675e-07
6:88130223 A G 0.053768 2.6998e-05
6:88136570 A G 0.043270 2.1253e-05
6:88140811 A C 0.070138 -4.1058e-06
6:88141157 A G 0.061693 -3.8578e-05
6:88142574 G T 0.065970 2.1927e-05
6:88152642 C T 0.583345 3.0969e-05
6:88159276 C T 1.145421 2.2739e-05
6:88176375 T C 0.193834 -1.5279e-05
6:88181501 G A 0.039499 1.0841e-05
6:88188309 A G 1.073820 1.5445e-05
6:88198355 T C 0.042199 -2.5025e-05
6:88220667 A G 0.092326 -1.1234e-05
6:88224164 C T 0.189605 -2.5742e-05
6:88225451 G A 0.028909 -6.4227e-06
6:88231226 C T 0.041818 -2.5274e-05
6:88237185 G A 0.091312 3.8861e-06
6:88239266 C T 0.159224 4.2931e-05
6:88240047 C T 0.442674 -5.4500e-07
6:88242629 C G 0.038636 9.0412e-06
6:88250390 T C 0.092122 -1.0736e-05
6:88254243 T C 0.630769 1.4864e-05
6:88260627 T C 0.074534 1.7678e-05
6:88267463 A T 0.101515 1.2567e-05
6:88270947 G A 1.071668 1.5493e-05
6:88272928 T C 1.542207 5.3048e-06
6:88304889 A G 0.064671 2.5033e-05
6:88318140 G A 0.031472 -5.7621e-06
6:88318883 A G 0.092587 -1.8027e-05
6:88321042 C G 0.188864 -2.7343e-05
6:88344020 A G 0.026539 -1.9129e-05
6:88361017 A G 0.800515 5.1349e-05
6:88362166 G A 0.091438 -1.3044e-05
6:88371440 G A 0.083659 -5.5780e-06
6:88374658 T G 0.028953 -1.0370e-05
6:88377871 G C 0.249782 8.8520e-06
6:88393705 C T 0.451282 -6.0867e-07
6:88394850 C T 0.289237 -3.0447e-05
6:88396217 C T 0.124440 5.7426e-06
6:88396322 A C 1.070084 1.7642e-05
6:88396433 C T 0.036963 8.4903e-06
6:88396909 A G 0.161420 3.5693e-05
6:88400258 T C 0.059154 2.4364e-06
6:88416570 G A 0.190220 -2.5301e-05
6:88420698 A C 0.044354 -8.0527e-06
6:88421485 C A 0.247038 3.0852e-05
6:88425085 G A 0.043531 -2.6415e-05
6:88441663 C T 1.740274 -1.5669e-05
6:88447475 T C 0.158099 1.6178e-05
6:88452055 A G 0.038357 -2.7285e-05
6:88454733 A G 0.090061 4.3883e-06
6:88456598 T C 0.049872 7.1138e-07
6:88463289 T C 1.896554 -1.6667e-05
6:88471020 A G 0.084387 9.2822e-06
6:88471696 T C 1.313059 6.9037e-06
6:88477995 G A 0.021256 -3.5292e-05
6:88479769 T C 0.032383 1.4678e-05
6:88486333 G A 1.772960 3.2827e-06
6:88490740 A G 1.010825 6.3112e-06
6:88492750 A G 0.882036 1.3658e-05
6:88498547 A G 0.062319 -1.3960e-06
6:88498604 T G 1.771862 -6.3324e-06
6:88499123 A G 1.070448 3.6672e-06
6:88501091 C T 1.135493 5.2513e-06
6:88502175 C T 0.028100 4.7985e-06
6:88504733 T C 0.092632 4.2458e-06
6:88505654 T G 0.047700 1.1173e-05
6:88507956 T C 0.894840 -1.3147e-05
6:88510978 G A 0.687281 1.3885e-05
6:88512269 A C 0.050137 -1.5555e-05
6:88515842 G T 0.027858 5.4073e-06
6:88516052 T C 0.832294 1.4599e-06
6:88525167 G A 1.768271 1.8926e-05
6:88525285 T C 1.493780 2.0009e-05
6:88526850 T G 0.225231 -4.7430e-06
6:88535200 G A 0.681715 1.4891e-05
6:88539032 G T 1.255779 7.2979e-06
6:88539090 T C 0.113098 1.8722e-05
6:88541569 C T 1.004940 -2.1981e-05
6:88541622 A G 0.389973 3.7968e-06
6:88549795 C T 0.480470 2.8252e-05
6:88551915 A C 1.290358 1.5255e-05
6:88569662 A G 0.177763 3.2260e-05
6:88577883 A G 1.195966 1.4267e-05
6:88593579 T C 0.370645 2.5476e-05
6:88599387 A G 0.075649 -9.1246e-06
6:88601364 G T 0.789068 1.6961e-06
6:88608343 C G 1.791795 2.2815e-05
6:88612800 T C 0.032733 1.1761e-06
6:88618283 C G 0.043093 -3.3934e-06
6:88618326 T G 0.104490 -8.6007e-06
6:88621625 G T 0.464242 2.6128e-05
6:88627408 A G 0.544155 -2.8753e-05
6:88630757 T C 1.750851 -2.8630e-05
6:88636992 T A 0.909592 -3.7655e-06
6:88640221 T G 0.488157 1.6398e-05
6:88641765 C A 0.117790 -7.4015e-07
6:88645739 T G 0.022255 -7.6520e-06
6:88646192 T G 0.107536 -2.3405e-05
6:88647448 T C 0.097602 -1.1112e-05
6:88650112 T C 0.986119 1.5057e-05
6:88652580 C T 0.219020 1.2081e-05
6:88655566 T C 0.389555 3.3701e-05
6:88655591 A C 0.502368 2.2624e-05
6:88655801 C A 0.927438 6.7350e-06
6:88656992 C T 0.274855 -6.2711e-06
6:88657555 G T 0.644634 -6.3957e-06
6:88658890 A G 0.020260 2.2399e-05
6:88661167 T C 1.057872 -2.4153e-05
6:88661802 G A 1.640431 3.3305e-05
6:88664106 T C 0.128197 1.4963e-05
6:88664138 A G 0.064559 9.6767e-06
6:88664142 C G 0.036076 2.3554e-05
6:88669649 A G 0.153614 -2.1866e-05
6:88672091 A G 1.638969 2.5485e-05
6:88674026 C T 0.065763 -1.8121e-05
6:88675020 A G 0.879503 -1.9303e-06
6:88676599 G A 0.586735 3.9448e-05
6:88676839 A G 0.060258 1.2117e-05
6:88678418 G T 1.044677 -9.0984e-06
6:88679785 C T 1.030204 -2.3523e-06
6:88680103 G A 0.061299 4.6216e-06
6:88681370 A G 0.137105 1.2599e-05
6:88681691 C T 0.297155 2.1571e-05
6:88683777 C G 0.023503 -1.2416e-05
6:88683861 T G 0.085601 1.3073e-05
6:88687244 G A 0.048906 5.2775e-07
6:88690400 G T 0.056678 -3.9699e-06
6:88691312 C T 0.456253 2.3277e-05
6:88691884 C A 0.328253 -2.4537e-06
6:88692040 G T 0.232412 3.1130e-05
6:88705824 T G 0.050470 2.3106e-06
6:88709256 C T 0.366712 1.7687e-05
6:88713069 A G 0.099802 -2.7013e-05
6:88717766 G A 0.899304 1.6712e-05
6:88722559 A G 1.783826 6.4152e-06
6:88746091 C G 0.596390 3.7135e-05
6:88773961 G A 0.097626 -2.2524e-05
6:88777128 G A 0.242431 -3.7418e-05
6:88790113 T G 0.020923 -1.5653e-05
6:88791054 C T 0.500314 -1.6905e-05
6:88791804 T C 0.125396 8.3642e-06
6:88796053 A T 0.667368 -1.2357e-06
6:88797288 C G 0.494616 4.2856e-06
6:88798572 T C 0.080232 -4.1146e-06
6:88800790 A G 1.461274 7.5097e-05
6:88804675 T C 1.534717 3.9861e-05
6:88809225 T C 0.108784 6.8700e-06
6:88813412 T C 0.038887 1.7544e-07
6:88818965 A G 0.264445 -3.6164e-05
6:88822616 C G 1.558496 1.3874e-06
6:88822846 C A 0.059527 -6.0886e-06
6:88824552 A G 0.307936 1.8619e-06
6:88825342 T G 1.278306 -4.4884e-05
6:88825476 T A 0.871310 -8.3870e-06
6:88826012 C A 0.200518 -5.8868e-06
6:88826061 C T 0.080872 -8.1365e-06
6:88826275 A C 0.032353 -1.9031e-05
6:88828328 T C 0.096375 -1.8494e-06
6:88828518 A G 0.974185 4.3078e-06
6:88830447 A G 0.031136 -1.2104e-05
6:88830565 G T 0.100689 -1.6795e-06
6:88835078 T C 0.164735 -4.2389e-06
6:88840961 G A 0.066677 1.6557e-05
6:88843377 A G 0.242414 -6.4068e-06
6:88847370 A C 0.053302 1.0269e-05
6:88850100 C T 0.407567 -8.4807e-06
6:88853635 T C 0.588417 -2.1078e-06
6:88857320 C T 0.685119 -1.0136e-05
6:88857759 T C 0.182329 8.4002e-06
6:88858648 C T 0.999874 1.0657e-06
6:88859696 T C 0.030102 -6.1182e-06
6:88860482 C T 0.356012 4.6423e-07
6:88861718 A G 0.082765 -5.0013e-06
6:88867925 C T 0.430343 -1.0087e-05
6:88877584 A G 0.030632 1.2503e-05
6:88877952 A G 1.236002 -3.7686e-06
6:88880120 A G 0.198723 4.1526e-06
6:88882391 C T 0.053860 2.6052e-05
6:88886990 A G 0.265907 2.8516e-05
6:88889216 G C 1.187153 -3.3900e-05
6:88895134 T G 1.074711 -4.4529e-05
6:88896499 T C 0.028419 2.5192e-06
6:88897098 G C 0.029147 -1.2484e-05
6:88897276 T G 0.053952 4.2962e-06
6:88901715 C G 0.380889 2.6180e-05
6:88902802 A G 0.056185 6.6183e-06
6:88903855 G A 0.295635 -9.5337e-06
6:88907183 T C 1.902935 -2.3540e-05
6:88914904 C T 0.900103 -2.7214e-05
6:88921181 G A 0.142327 -1.5957e-06
6:88922785 C T 0.487946 8.9405e-06
6:88925567 T C 0.064348 1.2975e-05
6:88929576 T C 0.046132 -2.0024e-05
6:88932364 T C 0.141817 -3.8359e-05
6:88947343 A G 0.074613 1.8736e-05
6:88961208 G A 1.960062 5.2816e-06
6:88969798 G A 0.054605 4.0424e-06
6:88969830 G A 0.074704 3.4790e-06
6:88970587 G T 0.280309 3.0449e-05
6:88971862 C T 0.136574 -1.3733e-05
6:88972525 C T 0.074677 -1.3462e-05
6:88975752 A G 0.024407 2.2143e-05
6:88975977 G C 0.161696 -1.9948e-05
6:88989076 G T 0.201110 -6.5368e-06
6:88991612 A G 0.076782 -1.0813e-05
6:89008864 G A 0.387519 -2.2095e-05
6:89033722 C T 1.826932 4.9267e-06
6:89036520 C T 0.394495 -1.8906e-05
6:89045267 A G 0.047088 -5.4743e-06
6:89049806 G A 0.027032 1.0240e-06
6:89050583 T C 0.037986 5.9811e-06
6:89056695 C T 0.048121 -3.1466e-06
6:89058654 A G 0.038129 -1.5024e-05
6:89059760 A G 0.064539 -2.4264e-05
6:89069492 T C 0.594592 2.3696e-05
6:89072421 A G 0.057987 -5.9965e-06
6:89076779 G C 0.078563 -1.9719e-05
6:89078378 C T 0.451122 -1.2050e-05
6:89078417 T C 1.738292 5.2375e-06
6:89080412 T C 0.288846 -2.0883e-06
6:89083563 C T 0.049219 -9.4481e-08
6:89086057 C A 0.403518 -3.0054e-06
6:89086152 G A 0.228716 2.7385e-05
6:89089923 T C 0.055879 -1.3272e-05
6:89090762 A G 0.030816 -1.8516e-05
6:89092535 A G 0.593823 1.1272e-05
6:89092709 T C 0.026736 2.5737e-06
6:89098112 T C 0.187786 3.7435e-05
6:89112229 C T 0.655530 -9.6021e-05
6:89112817 T C 0.299830 -2.6048e-05
6:89114026 C T 0.074184 1.2806e-05
6:89123812 A G 0.053323 2.3287e-06
6:89135929 A G 0.073242 1.3392e-05
6:89140027 T C 0.256027 4.5677e-07
6:89140955 A C 0.042624 -5.2844e-06
6:89150123 G A 0.550679 -7.2449e-06
6:89150298 C A 1.750966 -1.3116e-05
6:89155213 T C 0.906393 -1.8042e-05
6:89157027 A G 1.162311 -1.7601e-05
6:89162999 C T 0.806441 -8.4272e-06
6:89165952 C T 0.028423 -1.0535e-05
6:89174788 A G 0.079991 2.1733e-06
6:89175484 G T 1.779080 -2.1727e-05
6:89176668 T C 0.841966 4.1531e-05
6:89183580 A G 0.095487 2.7862e-05
6:89185158 T C 0.074840 2.5282e-05
6:89189618 A C 0.068707 -2.6869e-05
6:89195674 T C 0.048118 4.5798e-06
6:89195937 T C 0.069537 1.6499e-05
6:89207031 C T 0.208185 7.4872e-06
6:89209492 A C 0.350783 -1.7084e-05
6:89209874 C T 1.742375 8.7232e-06
6:89216444 G A 0.258485 -7.9966e-06
6:89216481 G A 0.053554 -1.2205e-05
6:89222709 T C 0.163970 1.6486e-05
6:89226386 A G 0.807380 1.2005e-05
6:89237592 T C 0.033424 1.7051e-06
6:89237691 T C 1.395433 1.8082e-05
6:89250809 C T 0.126028 1.4618e-05
6:89252176 A G 0.052969 2.0675e-05
6:89253649 A G 1.604692 5.0968e-06
6:89256669 A G 0.054112 -5.9393e-06
6:89258643 C T 0.151884 1.1512e-05
6:89260387 A G 0.123441 3.4881e-05
6:89261259 T C 0.987818 -1.2803e-06
6:89264592 C T 0.662129 1.2318e-06
6:89264664 A G 0.182890 -1.3018e-05
6:89264906 T G 1.307245 1.4900e-05
6:89266947 C T 0.031489 5.3021e-06
6:89268715 A G 0.245035 -2.2658e-06
6:89273811 T C 0.033920 8.0981e-06
6:89274654 G A 0.414527 -1.6784e-05
6:89281845 C T 0.811317 9.7219e-06
6:89282097 G C 1.496643 -1.2384e-05
6:89282646 A G 0.158660 -6.3961e-06
6:89283423 C A 0.701088 2.6926e-05
6:89283640 T C 1.209993 8.0603e-06
6:89291791 C T 0.198478 3.0380e-05
6:89293745 G A 0.586299 -4.2014e-06
6:89301303 C A 0.133484 4.8532e-06
6:89307322 C T 0.036487 -2.6824e-06
6:89308788 G T 0.047319 4.1972e-06
6:89317596 C T 0.302938 -6.5418e-06
6:89317670 A G 1.301347 -2.7687e-05
6:89319597 C T 0.023680 6.2369e-06
6:89322239 T C 0.295264 -2.6994e-06
6:89323852 T C 0.021670 1.5281e-05
6:89325818 T C 0.026750 -7.3884e-06
6:89329939 G A 0.405320 1.8125e-05
6:89345532 T C 0.239507 1.1228e-06
6:89349461 G A 0.228730 -4.1915e-06
6:89359965 A G 0.037109 5.3616e-06
6:89388023 C T 0.739492 -2.5845e-05
6:89389448 C T 0.049416 -2.4334e-06
6:89420298 A G 0.239698 2.0497e-06
6:89421857 C T 0.984891 -2.5859e-05
6:89426977 T C 0.134341 3.1184e-06
6:89428712 C T 0.127521 1.4426e-05
6:89438628 T C 0.053710 -1.1687e-05
6:89444829 A G 0.291004 -2.2880e-06
6:89468856 G A 0.295842 -6.5255e-07
6:89511071 A G 0.940122 -1.7427e-05
6:89512106 T C 1.930025 -1.8613e-05
6:89522122 C A 0.156606 -1.8069e-05
6:89531037 T C 0.051929 -6.6087e-06
6:89543343 G A 0.046068 4.1252e-06
6:89555985 C T 0.051609 -2.3275e-06
6:89561806 G A 0.250298 -6.3781e-06
6:89565737 G A 0.276953 -2.0859e-05
6:89578369 T C 0.671825 -1.6820e-05
6:89583105 G T 0.344348 -1.0216e-05
6:89584273 C T 0.034474 5.4275e-06
6:89585889 G A 0.099261 -3.7208e-06
6:89595014 T C 0.022650 5.5545e-06
6:89606282 A G 0.160754 -4.8130e-06
6:89615293 G A 0.095457 -4.1675e-07
6:89617896 A G 0.149035 -9.0881e-06
6:89625869 C T 0.324873 7.8917e-06
6:89634056 T C 1.772732 -1.3130e-05
6:89650387 T C 0.026151 -3.4568e-06
6:89655709 C T 0.044470 -7.5388e-06
6:89692400 A G 0.929314 4.5280e-06
6:89697756 A G 1.250224 1.1833e-05
6:89698632 G A 1.245749 8.5424e-06
6:89703208 C A 0.056189 -8.0790e-06
6:89713186 A C 0.889458 -1.4771e-05
6:89716023 C T 0.049790 9.4227e-06
6:89732101 C T 0.504527 -9.5008e-06
6:89736279 G A 0.023285 1.2637e-05
6:89737774 T C 0.123264 -7.7592e-06
6:89741617 T C 0.945967 6.4746e-06
6:89748328 T C 0.351664 5.7949e-06
6:89750619 A G 0.671560 -1.6646e-05
6:89757331 C T 0.290607 4.2363e-05
6:89765742 C T 0.078363 -3.0074e-06
6:89772525 A G 0.032329 -6.1595e-06
6:89781124 T C 1.475666 -5.2547e-05
6:89781678 A G 0.059599 -1.5375e-05
6:89782384 A G 0.839681 -1.8807e-05
6:89788490 T C 0.038064 5.9082e-06
6:89792130 A G 0.030972 -7.6456e-06
6:89802971 C G 0.032587 6.5090e-07
6:89805762 C T 0.020035 6.8996e-06
6:89806230 A G 0.625765 -8.5252e-06
6:89808905 G A 0.093815 -1.1338e-05
6:89818041 T C 0.028351 -2.0817e-05
6:89830942 C T 0.032805 2.0572e-05
6:89834020 C T 0.333016 8.1330e-06
6:89845559 G A 0.070414 3.7844e-07
6:89850780 C T 0.085754 5.6318e-06
6:89854116 A T 0.562620 3.2227e-05
6:89868078 G A 0.031935 2.8539e-06
6:89879168 C A 0.951301 -1.3648e-05
6:89886531 C T 0.610768 -5.4415e-06
6:89894106 C T 0.337749 4.0059e-05
6:89913112 A G 1.302115 1.2308e-05
6:89918728 T C 0.459299 4.5250e-05
6:89919388 T C 0.046809 -1.4090e-06
6:89919810 G C 0.052565 4.0762e-06
6:89926962 C T 0.524215 3.5536e-05
6:89926966 C T 0.742858 -5.6937e-06
6:89930208 C T 0.790748 -5.2565e-06
6:89931582 A G 1.695216 1.6016e-05
6:89949467 T C 0.239551 -1.5050e-05
6:89954464 A C 0.026774 1.9944e-06
6:89955124 T C 1.477366 -2.9762e-05
6:89956362 G A 0.195786 1.3591e-05
6:89962462 A G 0.199100 2.2483e-05
6:89966775 A G 0.057947 3.6047e-06
6:89967498 A G 0.592273 -2.4519e-05
6:89968712 T C 0.593194 -2.5765e-05
6:89968791 A G 0.037962 3.0238e-05
6:89969019 C T 0.344504 -1.0365e-05
6:89970372 A C 0.061911 3.9014e-05
6:89974626 A C 0.245192 3.1568e-05
6:89975068 C T 0.223906 -1.3969e-05
6:89978316 A G 0.151493 1.7744e-05
6:89980920 T C 0.022629 4.5482e-06
6:89987642 A C 0.533419 3.0402e-05
6:89988307 T C 0.292908 -2.0834e-05
6:90000613 T C 0.567352 1.4674e-05
6:90005925 C T 1.368361 -5.5057e-06
6:90007855 A G 0.074748 -1.7443e-05
6:90011510 T G 1.275369 -5.8335e-06
6:90012874 T C 0.511755 4.2010e-06
6:90019021 C T 0.066936 -7.9729e-06
6:90019967 T C 0.914093 -4.5100e-06
6:90020401 A G 0.050698 -1.2773e-05
6:90020581 T G 0.411763 1.1242e-05
6:90021186 C T 0.078995 -2.6213e-05
6:90031158 A G 0.095691 9.6155e-06
6:90039670 C G 0.764290 1.8473e-05
6:90046404 C T 0.635464 1.3652e-05
6:90050232 G A 0.253681 4.0685e-06
6:90052604 A G 0.993656 1.4474e-05
6:90056081 T G 0.461849 -8.9088e-06
6:90067715 C T 0.258645 -3.5844e-06
6:90071201 C T 1.244825 1.4479e-05
6:90076984 T C 0.179854 -3.0737e-05
6:90078336 C G 0.093101 -1.5273e-05
6:90095973 G A 0.234584 5.3264e-05
6:90105272 C T 0.177257 -2.1530e-05
6:90114141 T G 0.442524 2.0278e-05
6:90114660 C T 0.102964 9.3509e-06
6:90121089 T C 0.057641 2.0971e-06
6:90122358 C T 0.901075 -1.9828e-05
6:90122867 G C 0.728021 -7.9453e-06
6:90123995 A G 1.593942 -2.2103e-05
6:90125390 A C 0.093706 9.6823e-06
6:90131661 A G 0.055274 -2.6610e-05
6:90142093 A G 0.461703 -1.1582e-06
6:90159350 G A 0.175519 -1.3833e-05
6:90170989 G A 0.917350 -6.2823e-06
6:90185130 G C 0.065759 -4.4785e-07
6:90192199 G A 0.057175 3.1788e-06
6:90195664 T C 0.124869 9.9961e-06
6:90202031 T C 0.771801 -8.7686e-06
6:90203535 T G 0.029466 -3.0883e-05
6:90207300 C T 0.874645 -1.4238e-05
6:90225775 G T 0.033220 -1.4822e-06
6:90228457 G A 0.026767 1.1437e-06
6:90233695 C A 0.314926 7.3770e-06
6:90235189 T C 0.097177 1.4372e-05
6:90257591 A G 0.456508 1.4003e-05
6:90269182 T A 0.033196 2.6222e-06
6:90283275 T C 0.215457 1.2668e-05
6:90293668 A G 0.068200 -5.4534e-06
6:90294570 T C 0.158082 -1.4373e-05
6:90297847 G A 1.735864 -2.6517e-06
6:90308361 A G 0.142640 -5.6818e-06
6:90310966 C T 1.916286 3.0551e-05
6:90315771 G C 0.038336 1.0820e-05
6:90315789 G A 1.697409 -1.3261e-05
6:90315953 G A 0.146366 2.1140e-05
6:90321622 C A 0.040713 -3.2275e-06
6:90322507 T C 1.620043 -1.1978e-05
6:90326360 T C 0.067915 -3.2372e-05
6:90332958 G A 0.075184 -3.1546e-07
6:90347511 C T 0.426844 -9.8721e-06
6:90360103 T C 1.960222 -1.6197e-06
6:90362783 C A 0.025900 1.0466e-07
6:90370910 T C 0.065440 -6.2999e-06
6:90371215 C T 0.027624 3.8977e-07
6:90371605 G A 0.048165 2.7986e-05
6:90374283 G A 0.065226 -5.5271e-06
6:90374681 A G 0.062241 -3.9343e-07
6:90390443 A C 0.965029 -8.5163e-06
6:90390628 C A 0.051922 4.2889e-06
6:90397132 C G 0.276725 4.0413e-06
6:90402482 A G 0.937283 -1.1980e-05
6:90408742 T C 0.145162 -2.0513e-05
6:90415212 A C 0.030252 7.6978e-06
6:90429295 A G 0.045690 -1.2090e-05
6:90448092 T C 1.668582 -2.6327e-05
6:90448485 T C 0.076771 1.2707e-05
6:90449715 A G 0.081698 -9.2034e-06
6:90450101 C A 0.064865 7.1784e-06
6:90450135 G A 0.578391 8.8050e-07
6:90459111 T G 0.088766 8.6932e-06
6:90475013 A G 1.657726 2.4962e-06
6:90494940 C T 0.085427 -2.3643e-05
6:90497589 C A 0.360497 -1.7748e-05
6:90499139 T A 0.026131 -1.9752e-06
6:90508580 G T 0.251835 5.1493e-06
6:90542136 G A 1.045711 -3.3727e-05
6:90569634 G A 0.258356 -5.5491e-06
6:90592223 C T 0.168475 -1.5355e-05
6:90593100 G A 0.231810 -1.2423e-05
6:90599024 T C 0.119789 -1.6799e-06
6:90599072 T C 0.069129 -5.2141e-06
6:90609191 T C 0.300228 4.6063e-05
6:90622318 G T 0.317652 -2.2926e-05
6:90622413 A G 0.390109 3.1078e-05
6:90627287 G A 0.234190 -8.3120e-06
6:90627929 A G 0.371407 2.5543e-05
6:90629893 T C 0.095028 -1.7706e-05
6:90631504 T C 0.035770 -4.9360e-06
6:90634863 A G 0.074596 1.5246e-06
6:90638963 A G 0.321416 -3.3687e-05
6:90640491 T C 0.176832 4.9133e-06
6:90641522 C T 0.404314 1.2467e-05
6:90641851 C T 0.211921 1.3562e-05
6:90643949 C T 0.513322 1.8423e-05
6:90645805 A G 0.111844 8.5253e-06
6:90651785 C T 0.664594 4.0890e-06
6:90651974 A C 0.263520 -9.9958e-07
6:90655448 C T 0.380070 -4.1467e-05
6:90656309 G A 0.035994 4.3240e-06
6:90660954 C G 0.065651 7.7654e-07
6:90663935 C T 0.249387 -1.0142e-05
6:90663961 C T 0.071304 -5.0689e-07
6:90666427 C T 0.179398 1.1409e-05
6:90672717 C T 0.266291 4.9523e-07
6:90674451 T C 0.120303 2.1960e-05
6:90677506 G T 0.501066 -3.5212e-05
6:90677853 G T 0.349835 8.0232e-06
6:90679102 T C 0.025172 -2.7659e-05
6:90682128 C T 0.022221 -1.9780e-05
6:90682302 G A 0.069744 -8.6600e-06
6:90683044 T C 1.070261 -2.4765e-05
6:90683561 A G 0.406717 -1.9467e-05
6:90689422 A G 0.456688 -9.1839e-05
6:90695981 C T 0.290294 -8.5235e-06
6:90697093 T G 0.169549 -1.3323e-06
6:90698274 T C 0.466901 -3.0444e-05
6:90699146 A T 1.164014 1.3879e-05
6:90699259 C A 0.276735 5.2088e-05
6:90701109 C T 1.597804 -1.7940e-06
6:90706942 C A 0.107315 2.1316e-05
6:90707633 C T 0.049848 5.0450e-05
6:90710423 C G 0.084401 8.7516e-06
6:90715093 T C 0.039877 4.5670e-06
6:90715964 T C 0.270381 3.0507e-06
6:90720506 C T 0.560733 -2.5224e-05
6:90725545 C T 0.652191 6.2262e-06
6:90731198 A G 0.102154 4.9278e-07
6:90734082 A C 0.412908 -6.5061e-06
6:90735491 G A 0.220176 -1.4642e-06
6:90737916 T C 0.033223 2.6144e-05
6:90738735 G A 0.434769 1.9736e-05
6:90738792 G A 0.637287 -1.8165e-06
6:90739209 G A 1.723241 9.2320e-07
6:90749909 C T 0.031159 -1.0957e-05
6:90770476 T C 0.282151 5.3479e-06
6:90772650 C A 0.108811 -2.9923e-07
6:90776064 C T 0.573876 -8.7436e-06
6:90776949 T C 0.045891 4.8788e-07
6:90777887 T C 0.053432 -9.5350e-06
6:90782278 T C 0.056944 -1.0648e-05
6:90789029 T C 0.053333 -4.5869e-06
6:90793476 A G 0.087311 1.9869e-05
6:90803660 C T 0.035171 4.8592e-06
6:90803872 A G 0.532847 9.7301e-06
6:90805832 G T 0.221526 1.1122e-06
6:90811859 T C 1.018549 2.9791e-06
6:90814199 T C 0.786892 -3.6829e-07
6:90814434 C T 0.069224 1.8505e-05
6:90816519 G A 0.090870 4.5037e-06
6:90833920 T C 0.075054 5.6307e-05
6:90839916 T C 0.059436 -4.7898e-06
6:90847879 C T 0.058273 -3.4554e-06
6:90850730 T C 0.041930 -1.4462e-06
6:90859267 C T 0.029565 6.1222e-07
6:90859345 G C 0.051297 2.2766e-05
6:90872739 T G 0.027967 -2.9790e-06
6:90881190 T C 0.125525 -2.5522e-05
6:90885590 C T 1.906399 1.5611e-06
6:90892056 A T 0.041757 -8.4190e-06
6:90907989 A G 0.126909 6.2863e-06
6:90910376 T C 0.033400 7.2637e-06
6:90916262 G T 0.190234 2.3663e-05
6:90921740 A C 1.374341 6.6980e-06
6:90926612 A C 0.829224 -3.8017e-05
6:90931580 A G 0.050365 -7.5604e-07
6:90936894 A C 1.238885 1.8779e-05
6:90948142 T C 0.044935 -1.5890e-05
6:90949066 A G 0.035868 4.3453e-06
6:90949196 G A 0.336916 1.7450e-06
6:90957463 T C 0.957676 -6.4707e-06
6:90958231 G C 0.933098 -9.9238e-06
6:90973159 A C 0.708414 -2.3955e-05
6:90976768 A G 0.360969 -2.9788e-05
6:90990050 A G 1.222304 1.6929e-05
6:90996769 G A 0.930049 -8.7947e-06
6:90998979 T C 0.086559 -4.8811e-07
6:91009738 G T 0.061214 3.2651e-07
6:91012673 A G 0.065236 2.0887e-06
6:91020564 A G 0.088759 -6.0939e-06
6:91021660 A C 0.396137 1.6921e-05
6:91025538 A G 1.712528 -3.3818e-05
6:91026426 G A 1.049056 -1.0026e-05
6:91029052 T G 0.613444 4.8097e-06
6:91032094 G A 0.067616 6.9577e-06
6:91033489 G A 0.085842 4.7886e-06
6:91040902 A G 0.534150 -8.5741e-06
6:91041038 A G 0.110215 -1.7703e-05
6:91047662 A C 0.134640 -2.3948e-05
6:91050525 G A 0.072726 2.5069e-05
6:91050550 G A 1.453774 -1.0403e-05
6:91054154 G A 0.308503 -1.0127e-05
6:91054471 C T 0.021500 1.6273e-06
6:91056856 A G 0.118905 -1.8190e-05
6:91058157 T C 0.110606 3.0212e-05
6:91063806 G T 1.602350 -2.6707e-05
6:91069597 A G 0.128721 1.5282e-05
6:91069767 T C 0.142925 3.5160e-05
6:91074056 G A 0.467656 -2.6508e-05
6:91079060 A G 0.096711 -1.7969e-05
6:91082710 T C 0.079699 -2.3709e-05
6:91083332 G A 0.668816 -1.0882e-05
6:91088071 G A 0.041780 1.5369e-05
6:91090005 G C 0.485212 1.7745e-05
6:91092352 G A 1.071910 -1.6356e-05
6:91092690 T C 0.975008 -9.6591e-06
6:91093536 C T 0.070489 -2.1150e-05
6:91093619 T C 0.185063 -2.0498e-05
6:91093730 A G 0.191060 -1.2374e-07
6:91094239 C T 0.153536 -3.6134e-05
6:91094474 C T 0.140239 1.1616e-05
6:91095653 A G 0.425420 3.0158e-06
6:91096094 A C 0.030051 -1.4462e-05
6:91097016 A G 1.331068 8.3637e-06
6:91101080 G A 0.043021 1.0950e-05
6:91103706 A G 1.098513 -1.0390e-05
6:91105349 C T 0.101186 2.2430e-05
6:91108519 G A 1.552981 7.3340e-06
6:91110742 T C 0.061867 3.7892e-06
6:91111495 T C 0.091652 -8.2659e-06
6:91112979 T C 0.024210 -1.7697e-05
6:91116345 G T 0.246565 -7.8454e-06
6:91119266 G C 0.049814 -2.1620e-05
6:91123042 T G 0.920424 1.0854e-06
6:91127635 G A 0.195809 9.4165e-07
6:91128679 C G 0.855436 1.2296e-05
6:91143107 A C 0.071471 6.9401e-06
6:91154007 C T 0.087222 -2.1871e-06
6:91163218 T C 0.567308 -4.2408e-06
6:91167642 T C 0.060813 -9.0583e-06
6:91168604 T C 0.050821 1.3008e-06
6:91168984 C T 0.096888 8.3743e-06
6:91169306 T G 1.707537 2.1115e-05
6:91169650 A C 0.175023 2.1664e-06
6:91177965 T C 0.106309 -1.8131e-05
6:91178846 G T 0.502572 4.3232e-05
6:91187097 A C 0.152411 9.0107e-06
6:91190408 C G 0.138074 5.4849e-06
6:91200488 C T 0.217837 -2.1127e-06
6:91202459 T C 1.783085 3.1148e-05
6:91204692 T C 0.235281 3.4834e-05
6:91205051 G A 0.061499 -1.6912e-05
6:91207351 G A 0.691371 2.6925e-05
6:91208668 G C 0.100761 1.0248e-05
6:91210407 T G 0.818062 3.0926e-05
6:91210512 A G 0.079729 -7.9792e-06
6:91210594 T C 0.882679 3.3704e-06
6:91210640 G A 0.185797 7.1275e-06
6:91210665 T G 0.037663 4.4522e-07
6:91219231 A G 1.360286 5.6018e-06
6:91219472 C T 1.921172 -3.6552e-06
6:91220555 T C 0.546834 -4.6101e-06
6:91221650 T C 0.067928 -1.4656e-05
6:91241934 C T 0.160818 -1.9288e-05
6:91242549 G A 0.059524 1.6909e-05
6:91248743 C T 0.233000 4.0783e-05
6:91249218 A G 1.395627 1.4151e-05
6:91261174 C A 0.033645 6.8921e-06
6:91279720 C T 0.116226 7.5696e-06
6:91292328 C T 0.106037 -2.8671e-06
6:91299964 A G 0.076285 7.3647e-08
6:91307243 T C 0.095079 -1.3436e-05
6:91310855 T C 0.885885 -1.7549e-05
6:91325849 A G 0.669738 -2.6480e-05
6:91327176 T C 0.563449 2.4346e-05
6:91356551 T C 1.349896 -8.3913e-06
6:91364222 A G 1.761734 -1.3273e-05
6:91366330 T C 0.048889 6.3750e-06
6:91367015 T C 0.064335 -1.5366e-05
6:91377563 G T 0.377214 -5.4425e-06
6:91378681 A G 1.540252 -1.3437e-05
6:91385426 C T 0.382160 -2.3069e-06
6:91385666 A G 0.073028 1.0677e-05
6:91386124 T C 0.117967 1.6152e-05
6:91387831 G C 0.161315 2.6706e-06
6:91391544 G A 0.673066 8.7457e-06
6:91393320 T C 1.418760 1.3057e-05
6:91397208 G A 0.403729 7.8437e-06
6:91400155 T C 0.022269 6.9499e-06
6:91401836 G A 0.071162 6.7029e-06
6:91405873 T C 0.102556 7.8392e-06
6:91411470 A G 0.177930 -1.1453e-06
6:91414389 G A 0.021769 -4.4573e-06
6:91417233 T C 0.021698 1.3107e-05
6:91428480 A G 0.033968 -5.2372e-06
6:91431218 G T 0.042899 9.4473e-07
6:91438094 T C 0.111732 -1.1197e-05
6:91455956 G A 0.044585 2.4487e-05
6:91456781 T C 1.250938 -2.2943e-05
6:91460126 G A 0.026787 1.2459e-06
6:91463785 T G 0.065691 -5.4163e-08
6:91468597 C A 0.636994 -1.5238e-05
6:91469227 T C 0.032631 7.2220e-07
6:91469768 C T 0.464654 -1.2571e-05
6:91473658 G A 0.114611 9.8614e-06
6:91486381 C A 1.221580 -2.1522e-05
6:91490710 G T 0.609459 1.9665e-05
6:91491480 A C 0.100665 -9.7676e-08
6:91497086 C T 1.632935 -5.7853e-06
6:91500635 T G 1.927601 -4.0211e-06
6:91502205 G A 0.343593 2.2592e-05
6:91504936 C T 0.024309 -3.3359e-06
6:91505161 G A 0.092798 -4.4885e-06
6:91505411 T C 0.674515 -1.3939e-07
6:91507965 A G 0.098041 3.5525e-05
6:91512494 C T 1.892654 -1.5992e-06
6:91516479 G T 0.056189 -4.4415e-06
6:91517782 T G 0.949397 1.0634e-05
6:91520949 C T 0.162702 -3.5274e-05
6:91522589 T C 1.407346 4.6435e-06
6:91525841 C T 0.253810 8.8703e-06
6:91531365 A C 0.517453 -6.5613e-06
6:91550704 C G 0.160087 5.2821e-06
6:91552785 A C 0.120340 -1.6956e-05
6:91559682 A G 0.047332 1.1218e-05
6:91560117 T C 0.170562 -6.1256e-06
6:91574000 T C 0.049100 -2.3993e-06
6:91576202 A G 0.322963 -1.0112e-08
6:91579856 A G 1.811769 -8.9755e-06
6:91584102 A G 0.152873 9.4929e-07
6:91588183 G A 0.562963 3.6024e-06
6:91588980 G A 0.984708 -5.7490e-06
6:91589098 T C 1.126256 6.1980e-06
6:91596456 A G 0.644039 2.0101e-05
6:91602450 C T 0.063815 1.3177e-05
6:91606448 A C 0.875570 -6.6705e-06
6:91607588 C T 0.096188 -4.6186e-06
6:91609059 G A 0.056763 -1.1217e-05
6:91620431 A G 1.827694 7.0192e-06
6:91620901 G T 0.506278 -1.7133e-05
6:91621520 C T 0.679257 -3.1324e-05
6:91622357 A G 0.812687 1.8067e-07
6:91627631 G C 1.526891 -4.3185e-05
6:91629107 T C 1.773286 -8.8470e-06
6:91636374 G A 0.276803 -2.3674e-05
6:91636613 C T 0.044412 -9.4827e-07
6:91638557 C T 0.298980 -1.0441e-05
6:91638691 G A 0.026097 8.9148e-06
6:91641290 A G 0.114849 -1.0523e-05
6:91644742 G T 0.735739 -3.6138e-06
6:91651283 G A 0.332142 -7.6601e-06
6:91661933 A G 0.044585 2.0464e-05
6:91666940 A C 1.052748 1.5974e-05
6:91670249 C T 1.175128 9.1819e-06
6:91680460 G A 0.832997 2.2957e-05
6:91683110 A G 0.020297 -9.0615e-06
6:91686515 T C 0.095861 -8.7775e-06
6:91694002 G A 0.024652 -1.7124e-05
6:91700055 G A 0.029323 1.6952e-06
6:91702797 A G 0.505418 6.9420e-07
6:91703090 T C 1.123913 1.8357e-05
6:91712673 G T 0.552662 -3.2722e-06
6:91714276 A G 0.031170 -1.4547e-05
6:91715200 A G 0.033141 4.1429e-06
6:91719026 T G 0.034940 -1.0327e-05
6:91722948 A G 0.094848 -1.7241e-05
6:91724553 C A 0.046605 -6.2805e-06
6:91725260 A G 1.521852 7.4506e-06
6:91727796 G A 0.022231 -9.3383e-06
6:91730925 G A 0.096399 -5.0391e-06
6:91731012 C A 0.074337 -1.0622e-05
6:91733534 T G 0.058059 9.7568e-06
6:91736842 A C 0.031785 -2.1071e-05
6:91744400 A G 0.159000 -3.6314e-05
6:91745110 C T 0.058103 -8.5506e-07
6:91746518 A C 0.065685 4.8683e-05
6:91765640 A C 0.174965 -1.0542e-05
6:91771850 G T 0.068874 -4.5901e-05
6:91778114 C A 0.082330 -2.5668e-05
6:91780338 G A 0.256653 -2.2581e-05
6:91785987 A G 0.117770 -2.0925e-05
6:91799256 G A 0.113999 -9.6619e-07
6:91799929 G A 0.071706 2.7142e-05
6:91802568 C T 0.020457 -1.0369e-05
6:91803572 A G 0.247728 2.8185e-07
6:91807216 T C 0.029912 -2.6796e-05
6:91822379 G T 0.181632 1.7223e-05
6:91825102 T G 0.080498 1.8302e-05
6:91826956 C T 0.093420 -1.2664e-05
6:91829857 T G 0.036636 -3.0809e-06
6:91830946 A G 0.030816 1.9786e-05
6:91833256 T C 0.341070 -4.5081e-05
6:91834609 G T 0.155579 -1.7516e-05
6:91838164 C T 0.156144 -3.9101e-05
6:91841370 T C 0.970160 2.0067e-05
6:91842612 G A 0.170073 -2.2086e-05
6:91842836 A G 0.683616 -1.1485e-05
6:91843655 C T 0.672923 5.3862e-06
6:91844387 G A 1.124332 -8.0941e-08
6:91844821 A G 0.064365 1.8141e-05
6:91845703 A C 1.531253 8.6943e-06
6:91845890 T C 1.615368 4.1610e-06
6:91848249 A G 0.031673 -1.9651e-05
6:91849908 A C 0.020579 1.0574e-05
6:91850001 A C 0.058055 1.4906e-05
6:91852742 G A 0.085591 -1.5845e-05
6:91853686 A G 0.036779 -1.0107e-05
6:91857942 A G 0.500835 -4.3673e-06
6:91862345 C A 0.210347 2.0480e-06
6:91869247 A G 0.584212 2.6282e-05
6:91873664 A G 0.037575 -1.0601e-06
6:91881132 A G 0.816654 -1.3372e-05
6:91882807 G A 0.034178 7.8524e-06
6:91883959 T G 0.068489 9.6710e-06
6:91886258 T C 0.589686 -5.4667e-07
6:91886721 G T 0.052524 2.0578e-06
6:91888200 T C 0.367041 2.7791e-05
6:91903433 T G 0.242656 8.4201e-06
6:91904789 T C 1.183461 1.6757e-05
6:91906276 T C 1.916674 5.2184e-07
6:91909164 A C 0.185583 8.9169e-06
6:91921911 C A 0.050946 -1.3707e-06
6:91931446 C T 0.116260 9.8361e-06
6:91933983 T C 0.504217 1.3750e-05
6:91961846 G A 0.473391 -2.4138e-06
6:91968181 T C 0.385567 2.0423e-06
6:91970175 A G 1.109794 -5.2537e-06
6:91970230 A T 0.026277 -8.3936e-06
6:91977107 G A 1.648550 -1.2366e-06
6:91982833 C T 0.047326 6.1678e-06
6:91988872 G C 0.367919 -9.5992e-06
6:91994780 C A 0.063369 -1.1632e-05
6:91995736 G T 0.183852 1.1509e-05
6:91997467 T G 0.048141 1.3207e-05
6:92002569 C A 0.339941 -5.0771e-06
6:92004134 C A 0.028698 -4.3838e-06
6:92011531 C T 0.131502 8.3957e-06
6:92012025 T C 0.988998 4.4581e-05
6:92012043 T G 0.367715 3.2096e-05
6:92012173 A G 0.021388 1.9836e-05
6:92016259 T C 0.126711 5.4933e-06
6:92016323 A G 0.060493 -1.9820e-05
6:92019067 C T 0.064474 2.4447e-05
6:92025490 G A 1.170637 4.5126e-07
6:92041341 A G 0.183152 2.8723e-05
6:92045007 C G 0.070519 -1.0561e-05
6:92050842 T G 0.065328 5.9720e-07
6:92061749 G A 0.062224 -3.9241e-06
6:92069561 A G 0.047101 -5.7766e-07
6:92075541 A G 0.025934 -7.6519e-10
6:92086430 T G 0.877545 5.1800e-06
6:92088303 T C 0.063451 -8.2127e-06
6:92096750 T C 0.938742 4.2891e-06
6:92101703 G A 0.023588 -1.1422e-05
6:92103700 C G 0.041311 3.9443e-06
6:92117843 T C 0.063050 3.4315e-07
6:92123661 G A 0.056519 8.2319e-06
6:92141818 T C 0.055584 -8.7380e-06
6:92149779 C T 0.021330 4.9555e-06
6:92172110 C T 0.957026 1.2864e-06
6:92174153 C T 0.021205 4.8829e-06
6:92190651 C T 0.278768 -2.2857e-06
6:92192361 T C 0.158677 -5.1785e-06
6:92196691 G T 1.245501 1.2438e-05
6:92196724 A G 0.048719 2.8529e-05
6:92203823 A G 0.032329 5.7814e-06
6:92203924 A G 0.153961 -1.5865e-05
6:92210128 A G 0.222821 -1.0758e-06
6:92211482 G A 0.066467 9.1164e-06
6:92219164 A G 0.151571 2.5448e-05
6:92225686 T C 0.451972 -6.2172e-06
6:92226515 C T 0.039231 -6.8563e-06
6:92226787 G A 0.260454 -3.3695e-05
6:92255189 C T 1.768387 -4.0692e-05
6:92292623 C T 0.894480 -1.4033e-05
6:92304810 C T 0.207025 1.3083e-05
6:92313107 T C 0.062604 1.5698e-05
6:92315317 T G 0.941955 3.0709e-06
6:92315536 T C 0.035695 -1.9030e-05
6:92324837 A G 0.115778 1.4917e-05
6:92330487 C T 0.257003 -2.8452e-07
6:92332218 T C 0.047026 1.3012e-05
6:92338840 T C 0.046795 -1.6441e-06
6:92349020 G T 0.594541 -1.8783e-05
6:92356020 T C 0.053479 -7.9844e-06
6:92363050 G A 0.239494 2.9020e-05
6:92369176 C T 0.022442 -2.2541e-05
6:92369485 C G 0.342865 -1.9534e-05
6:92371907 T C 0.697596 -3.1184e-05
6:92376995 A G 0.057318 4.3350e-05
6:92385302 G A 0.042542 -6.0439e-06
6:92392778 C A 1.670275 -5.6008e-06
6:92393745 T G 0.086556 -1.5485e-05
6:92405129 G A 0.250730 1.3364e-05
6:92413587 T G 0.084975 5.5467e-06
6:92417950 G T 0.408366 -9.0062e-06
6:92426502 C T 0.033396 8.2383e-07
6:92426566 T C 0.253810 1.2793e-05
6:92450263 A G 0.086556 3.1801e-07
6:92452573 T C 0.030194 -9.6544e-06
6:92456000 G C 1.869386 -4.4863e-06
6:92464506 A G 0.033954 1.3519e-05
6:92484947 G A 0.043419 -2.0878e-05
6:92485448 C A 0.027838 -1.0362e-05
6:92492833 G A 0.191920 4.9113e-06
6:92500813 C T 0.223331 -7.2136e-06
6:92509127 T G 0.025798 7.4403e-06
6:92519937 A C 0.619271 -5.8035e-06
6:92530474 A C 0.154005 -1.1346e-05
6:92536318 T C 0.787345 -1.1628e-05
6:92539346 A G 0.029929 2.2410e-06
6:92540012 T C 1.255262 -1.5345e-05
6:92542727 G T 0.061003 1.8493e-05
6:92547691 A G 1.776247 -1.2290e-05
6:92548582 G A 0.348016 7.6855e-06
6:92562371 G A 1.225242 5.9781e-07
6:92568355 A G 0.021817 5.0229e-06
6:92569905 A G 0.081820 -2.1029e-06
6:92572325 G C 0.066467 3.7505e-05
6:92586000 A C 0.039999 3.5376e-05
6:92606180 A G 0.418267 -3.3432e-05
6:92610764 G C 0.885436 6.6401e-06
6:92618158 G A 0.749634 1.8150e-05
6:92627946 T G 0.494892 -3.8238e-05
6:92639443 C T 0.453788 -9.8801e-06
6:92643232 T C 0.788684 -1.8692e-05
6:92645170 G A 0.702145 -1.7644e-05
6:92646322 C T 0.248887 -1.4755e-05
6:92647023 G A 0.038336 1.9854e-06
6:92651846 G A 0.039091 2.4418e-05
6:92656547 A G 0.049467 -4.5322e-06
6:92687758 C G 0.027984 1.0443e-05
6:92689195 A C 1.481585 -2.4705e-05
6:92689878 A G 0.135554 -1.3652e-05
6:92690020 T G 0.080246 -9.1600e-07
6:92692264 A G 0.046459 6.1189e-06
6:92707054 T C 0.978979 -2.0781e-05
6:92712489 A G 0.046469 -4.5032e-07
6:92717808 A G 0.143405 -1.3384e-05
6:92717883 C T 0.058735 1.1361e-05
6:92719059 A G 0.078706 1.1836e-05
6:92727088 A C 1.952052 -4.2876e-06
6:92727792 C T 0.035426 -1.2202e-05
6:92732274 C G 0.311352 6.0500e-06
6:92740860 A G 1.241595 8.2905e-06
6:92742333 T G 0.029759 -9.3437e-06
6:92745176 G A 0.021035 -5.7818e-06
6:92748810 G C 0.923229 -8.1908e-06
6:92749256 G A 0.560236 1.5479e-06
6:92749573 T C 0.323531 -2.0967e-05
6:92760762 G T 0.205985 -1.2757e-05
6:92766437 A C 0.285160 1.4279e-05
6:92767597 A G 0.076061 1.3936e-05
6:92768468 A C 1.144547 -2.0022e-05
6:92770589 A C 0.048726 9.9939e-06
6:92779640 A C 0.038782 8.6525e-07
6:92785995 G A 0.274512 1.4680e-05
6:92786692 A C 0.140137 7.5031e-06
6:92800228 T G 0.143585 -1.7412e-05
6:92806166 C G 0.086753 2.5540e-05
6:92812679 T C 0.153427 -1.1609e-05
6:92827234 A G 0.705303 -7.7650e-06
6:92834715 A G 0.259087 7.5701e-06
6:92835524 A G 0.026570 -3.4957e-05
6:92842090 G A 0.116145 -2.2397e-06
6:92842585 G A 0.040597 6.2856e-06
6:92848953 G A 0.080719 -4.2119e-07
6:92863774 A G 0.030530 2.2562e-05
6:92866175 G A 0.979186 -4.8512e-06
6:92868776 T C 0.080773 -2.1398e-05
6:92877100 C T 0.128942 1.7647e-06
6:92882191 A G 0.066722 1.5427e-05
6:92889890 C A 0.541850 -1.2361e-05
6:92897624 T C 1.775296 3.2698e-06
6:92913129 G A 0.629872 2.9921e-06
6:92913151 G T 0.046374 -7.2121e-06
6:92914849 A G 0.052242 -2.7225e-05
6:92919416 T C 1.335984 2.4740e-05
6:92926201 A G 0.044442 2.1556e-06
6:92931627 G T 1.965934 6.5247e-06
6:92941336 A G 0.028800 -2.3620e-05
6:92941484 A G 0.330612 2.4327e-05
6:92951298 T C 0.080151 -1.0158e-05
6:92955125 T C 0.519204 -2.7980e-05
6:92956282 T C 0.247262 1.1478e-05
6:92958861 C T 0.354313 2.2950e-05
6:92961385 T C 1.448117 -1.5558e-05
6:92973406 A C 0.721412 -3.6257e-05
6:92980708 C T 0.052949 -1.1104e-05
6:92996464 A G 0.025805 -1.0719e-05
6:93000877 C A 0.125926 1.5731e-05
6:93022911 T C 0.037755 7.1144e-06
6:93031636 C T 1.719593 -2.1415e-05
6:93044978 C T 0.767272 -1.3553e-05
6:93045059 A C 0.209446 1.4325e-06
6:93045432 G A 0.045207 -1.6521e-05
6:93046453 T G 0.037265 -2.5333e-05
6:93070722 T G 0.050198 7.2446e-06
6:93072687 C T 0.161434 -1.1447e-05
6:93075052 T C 0.023489 -2.3799e-05
6:93086237 A G 0.028038 -1.2523e-05
6:93088508 G A 0.049304 1.2229e-05
6:93095007 A G 0.127187 8.0917e-08
6:93099270 G A 0.251362 8.9862e-06
6:93106573 C T 0.042559 1.7256e-05
6:93109317 T C 1.308422 2.5543e-05
6:93122601 G A 1.946592 2.7026e-05
6:93126584 G A 0.114295 -2.2362e-05
6:93148051 A G 0.207801 4.8492e-05
6:93158036 T C 0.034410 -1.5294e-05
6:93159532 G T 1.309734 -3.7172e-05
6:93172063 C T 1.885831 -4.0534e-07
6:93178825 T A 0.037085 3.3626e-07
6:93197211 G A 0.638544 -1.9315e-07
6:93197329 T C 1.319186 1.9721e-06
6:93198877 C A 0.127167 6.6946e-06
6:93199648 C T 0.149368 -1.9125e-06
6:93200633 A G 0.067473 -2.6255e-06
6:93227620 G A 0.066769 -1.9517e-05
6:93232516 A G 0.056672 1.2570e-05
6:93242416 T C 0.033838 9.6470e-06
6:93243328 A G 1.881686 -7.9766e-06
6:93248208 T C 0.766507 1.6514e-05
6:93264563 A G 0.053853 -1.3285e-05
6:93281287 C T 1.900069 -1.3538e-05
6:93293303 G A 0.512945 -1.7852e-05
6:93299459 C A 0.869817 1.3395e-07
6:93320829 C T 0.034318 -7.7235e-06
6:93344131 G A 0.069326 1.7198e-05
6:93346077 A G 0.026532 -2.5279e-06
6:93350026 G A 1.970048 7.0231e-06
6:93355919 T G 0.033016 2.3484e-06
6:93358526 G A 1.972016 7.1000e-06
6:93369655 T G 0.894786 7.0588e-06
6:93376967 C T 1.897621 7.9146e-06
6:93377625 A G 0.786614 4.3340e-06
6:93380886 C T 0.031013 3.3484e-06
6:93381046 C A 0.030867 6.8968e-06
6:93387541 G A 0.657301 -9.7766e-06
6:93392046 G T 0.067252 1.6089e-05
6:93392369 A G 0.048332 3.6547e-05
6:93392717 T A 0.092268 3.7620e-06
6:93392975 G A 0.045581 1.2619e-05
6:93394322 T C 0.319505 3.9587e-06
6:93400636 C T 0.145135 -3.8447e-06
6:93406390 C A 0.072511 -1.4151e-05
6:93409378 C T 1.550809 2.7403e-06
6:93410093 C T 0.176192 -1.7502e-06
6:93418004 C T 0.032693 -2.0560e-05
6:93423396 C T 0.055091 -3.3791e-06
6:93432473 A C 0.045847 4.4302e-07
6:93437809 G T 0.054965 -2.6669e-05
6:93437869 G A 0.048420 -7.5807e-07
6:93452220 T C 0.109767 -1.1684e-06
6:93463158 G A 1.611291 -1.3346e-05
6:93467158 G T 0.457990 -3.4546e-06
6:93471818 C G 0.110372 -9.6711e-06
6:93474393 A G 0.038795 3.0148e-06
6:93474577 G A 0.022718 -1.0796e-05
6:93474970 C A 0.036742 1.1773e-05
6:93475558 T C 0.685197 7.5216e-06
6:93486616 A G 0.145679 -2.2084e-05
6:93487870 T C 0.099805 -1.6125e-05
6:93504060 A G 0.049896 1.8676e-05
6:93510237 A C 0.021082 6.5233e-06
6:93510856 T C 0.285493 -1.6231e-05
6:93515983 C T 1.955418 -9.4546e-06
6:93522671 G A 0.412273 5.1069e-06
6:93522975 T C 0.036810 3.9670e-05
6:93529936 A G 0.312804 2.0166e-05
6:93532022 C A 0.330395 9.7369e-06
6:93535864 A C 0.065858 3.2560e-05
6:93544104 G T 0.718603 -6.2614e-06
6:93544196 A G 0.049862 -1.0684e-05
6:93548292 T C 0.088137 -1.8554e-05
6:93558251 G T 0.044589 -7.0243e-06
6:93561150 T C 1.485508 -1.4818e-05
6:93566035 G T 1.552546 -1.8523e-05
6:93570222 A G 1.530719 -5.6833e-06
6:93582923 A G 0.253151 1.6599e-05
6:93615450 C T 0.089415 1.4032e-05
6:93617431 G A 1.098792 -1.2433e-05
6:93626296 C A 0.045680 -9.6590e-06
6:93649233 C G 0.633805 -1.1217e-05
6:93656050 T C 0.167839 1.4593e-05
6:93656473 A G 0.295730 7.4189e-06
6:93658744 C T 0.429700 9.6760e-06
6:93658781 T C 1.017312 1.5711e-05
6:93678513 A G 0.025485 9.9576e-06
6:93683668 C T 0.092567 -2.5072e-05
6:93696860 T G 0.057352 1.6761e-05
6:93697622 C T 0.038857 -3.0157e-05
6:93699120 T C 0.026512 8.3706e-06
6:93699439 T C 0.733617 -1.7016e-05
6:93704200 A G 1.152016 3.2229e-06
6:93706844 A G 0.110943 -1.6740e-05
6:93713733 A G 0.130648 5.1286e-06
6:93717031 A C 0.252998 -2.0343e-06
6:93717890 C T 0.955537 1.5882e-05
6:93720390 T C 0.116036 6.8152e-05
6:93723817 C G 0.127266 3.0533e-05
6:93726326 A G 0.131141 1.2485e-05
6:93726902 T C 0.212088 2.6138e-05
6:93728105 T C 1.138573 3.4691e-06
6:93735745 G T 0.092791 -2.4051e-05
6:93736107 G A 0.560658 3.4192e-05
6:93747826 G A 0.511439 -1.0784e-05
6:93755507 A G 0.224946 2.2733e-07
6:93759334 T C 0.102984 3.7992e-05
6:93765932 T C 0.065926 -2.0005e-05
6:93766609 A C 0.794916 -3.8061e-08
6:93767749 A G 0.023653 2.4168e-06
6:93774886 C T 0.128479 6.1848e-07
6:93787786 G A 1.736119 1.2610e-05
6:93793730 T C 0.029303 2.9095e-05
6:93798520 G T 0.568654 -3.0987e-07
6:93808849 G C 0.107288 -1.3564e-05
6:93820610 T C 0.087933 1.9122e-05
6:93821257 A G 0.336110 1.1954e-05
6:93821333 G A 0.076190 -1.1138e-05
6:93821647 C T 0.114822 -1.6206e-05
6:93825174 A G 1.114214 -3.1688e-06
6:93829400 T C 0.143456 6.9994e-06
6:93831153 C T 0.374212 1.6621e-05
6:93834650 T C 0.143863 1.9515e-06
6:93838215 G A 0.426175 2.4921e-05
6:93842232 T G 1.420150 -2.7130e-05
6:93844217 C G 0.088276 1.4065e-05
6:93847884 T A 1.735790 -1.2411e-05
6:93852252 A G 0.200209 -2.0633e-05
6:93854326 A G 0.054761 -8.1510e-07
6:93854804 G A 0.849184 -3.3706e-05
6:93858266 A C 0.067922 1.7037e-07
6:93858756 C T 1.376479 -5.7175e-05
6:93879368 T G 0.106999 -3.3987e-05
6:93881166 T C 0.053853 -1.1826e-05
6:93896309 T G 0.495827 4.9801e-05
6:93901016 G A 0.866564 -4.0364e-05
6:93911119 C T 0.593558 1.2621e-07
6:93913825 A G 0.334590 1.8754e-05
6:93917260 A G 0.555211 3.2224e-06
6:93919257 G A 0.052425 2.6187e-06
6:93919749 T C 0.072964 2.6349e-06
6:93921462 T C 0.981607 -1.0733e-06
6:93928248 C A 0.031193 2.5317e-05
6:93941158 C T 0.415197 -2.7611e-05
6:93952281 T C 0.141484 -2.1415e-05
6:93958870 G A 1.413758 -2.4667e-05
6:93965492 A G 0.145002 4.3775e-05
6:93982838 G T 0.244593 -1.0197e-05
6:94002543 G T 0.068976 -2.2489e-06
6:94005081 T C 0.039336 -1.5842e-05
6:94006136 C T 0.608840 1.9325e-05
6:94015476 T C 1.150864 -1.1437e-06
6:94034201 A G 0.529526 -1.9487e-05
6:94034378 A G 0.094838 -2.0894e-05
6:94036730 A G 0.415438 -1.1975e-05
6:94052592 C A 0.413259 -6.8068e-07
6:94060369 C T 0.513672 -7.5948e-06
6:94060643 T C 0.341250 -1.5505e-05
6:94061954 C A 0.055254 1.2813e-05
6:94064757 T C 0.127150 1.0645e-05
6:94079059 G A 1.825025 -7.8559e-05
6:94079134 T C 0.080137 -1.2212e-05
6:94082008 G A 0.483747 3.3661e-05
6:94083976 C T 0.024118 1.7056e-05
6:94095132 T G 0.378699 5.2546e-05
6:94103626 A G 0.201405 1.2324e-06
6:94108168 A G 0.050838 -1.1596e-05
6:94111176 T C 0.027909 -1.5321e-05
6:94113657 C T 0.227142 -3.8662e-06
6:94120639 C T 0.063971 -6.6721e-06
6:94143528 G A 1.574580 8.0052e-05
6:94157379 T C 0.047982 -2.9245e-05
6:94159355 G A 0.732169 2.9533e-05
6:94161474 C T 1.930633 3.7388e-05
6:94167267 G A 0.056950 -1.1316e-05
6:94176893 T C 0.267025 4.4773e-06
6:94181980 T G 0.904373 3.4152e-05
6:94197847 G C 0.038717 1.3971e-05
6:94207313 T C 0.085077 -1.6633e-05
6:94221770 G A 1.374966 9.4406e-07
6:94239513 G C 0.097089 1.8333e-05
6:94240810 C T 0.069254 4.7370e-06
6:94242480 T C 0.233993 5.0131e-05
6:94281073 C A 0.048073 -1.5043e-05
6:94295427 A G 0.136666 7.2395e-06
6:94298651 C T 0.085699 4.5845e-06
6:94301862 T C 0.027341 8.0454e-06
6:94301967 A C 0.123267 4.8455e-05
6:94304998 C A 0.191454 1.3087e-05
6:94317185 T C 0.058759 -5.2020e-06
6:94321462 T C 0.162726 -5.6665e-05
6:94324324 C T 0.123981 5.5095e-05
6:94327480 A G 1.307487 -7.8151e-06
6:94329838 G A 0.082558 -1.5621e-05
6:94331073 A C 0.023156 3.0817e-05
6:94338653 A C 1.392418 9.9903e-06
6:94352251 T C 0.315561 1.2642e-05
6:94376621 C T 0.052864 -1.7716e-05
6:94402053 T G 0.026250 -3.5429e-06
6:94404112 A G 0.361704 3.7703e-05
6:94405306 T C 0.033124 1.4081e-05
6:94408163 C T 0.157504 1.0665e-05
6:94427986 A G 0.311641 -7.4914e-06
6:94429650 C A 0.038126 -3.1568e-05
6:94435305 G A 0.135599 -1.6996e-05
6:94435359 T C 0.022741 1.3359e-05
6:94437488 A G 0.055427 -3.5675e-06
6:94437933 A G 0.934866 -1.1127e-05
6:94440604 G A 0.020294 -4.6905e-06
6:94474220 A G 0.085274 2.5180e-05
6:94476294 C T 0.039724 2.1854e-06
6:94478627 A G 0.097065 -1.1681e-05
6:94483187 G T 0.060235 6.1726e-06
6:94487638 A C 1.605461 1.8010e-05
6:94489873 C T 0.662948 4.7240e-05
6:94491193 A G 0.124695 -2.0171e-05
6:94491308 C T 1.949533 -3.0792e-05
6:94513953 T G 0.025298 -4.7982e-06
6:94517146 G C 0.288162 2.7424e-05
6:94527575 C T 1.118236 4.9067e-05
6:94530719 G T 0.022684 -9.6694e-06
6:94555470 G A 0.027032 -8.2444e-07
6:94558991 G A 0.093118 2.2389e-05
6:94559476 C G 0.107914 3.1836e-06
6:94565117 A C 1.115366 5.1486e-05
6:94569931 A C 0.078383 4.5408e-05
6:94587823 T C 0.129584 -1.4063e-05
6:94596125 G A 0.047618 4.2003e-07
6:94617690 T C 1.232432 2.8799e-05
6:94642067 T G 0.073994 1.3828e-05
6:94659146 G A 0.099666 -1.0021e-07
6:94659479 T C 0.034988 -2.7052e-05
6:94673969 G A 0.127408 -1.1870e-05
6:94675627 T C 0.142517 1.5469e-06
6:94678897 C G 0.133766 -9.6345e-06
6:94687156 T C 0.032614 1.4426e-05
6:94689661 G A 0.232395 2.1872e-05
6:94690234 C A 0.034328 1.3187e-05
6:94692490 A G 0.046455 1.0436e-06
6:94694440 T C 0.049712 2.2079e-05
6:94696198 A G 0.027484 6.1877e-06
6:94713504 A G 0.963088 4.2595e-06
6:94728423 T C 0.356492 -6.8443e-05
6:94735555 G A 1.321270 1.5901e-05
6:94739501 A G 0.055424 -6.6868e-06
6:94760867 A G 0.065188 6.1401e-06
6:94761631 T C 0.177729 9.0888e-06
6:94761913 G A 0.372376 3.6804e-05
6:94762497 A G 0.127235 1.2821e-05
6:94770114 C T 0.153264 2.5218e-05
6:94773606 T C 0.770818 -1.7702e-05
6:94775270 G A 0.063529 -1.9345e-05
6:94797076 G T 1.170195 6.3071e-06
6:94804211 A C 1.163266 1.5821e-05
6:94812626 C A 1.190478 2.0626e-05
6:94814396 C G 0.044704 -2.3233e-05
6:94815250 G A 0.118392 -1.8783e-05
6:94816472 T C 0.125763 -3.0210e-05
6:94817994 G A 1.543683 1.6050e-05
6:94838258 T C 0.866741 -2.1602e-06
6:94839570 T C 0.070975 -1.3073e-05
6:94870213 T C 0.530349 -7.1810e-06
6:94873550 C T 0.469505 -1.4210e-05
6:94876241 A C 0.159720 3.2665e-05
6:94885018 G A 0.313889 3.9824e-05
6:94888007 A C 0.143354 -9.5102e-06
6:94893456 G A 0.043926 2.2568e-06
6:94906112 T C 0.331942 5.4183e-05
6:94907126 G T 0.514254 -3.7479e-05
6:94925987 G A 1.230930 -2.4854e-05
6:94935813 C T 0.050596 -1.3407e-05
6:94939515 G A 0.422363 -9.3112e-05
6:94941251 C T 0.093067 -1.9480e-06
6:94943368 T C 1.463637 8.7641e-06
6:94954637 T C 0.179038 1.7970e-05
6:94978659 G A 0.028096 -8.9707e-06
6:94997850 T C 0.361867 4.0643e-05
6:94997914 A G 0.039095 -2.3506e-05
6:95007028 C T 0.060415 -3.8406e-06
6:95008024 C T 1.622480 3.0769e-05
6:95010941 A G 0.122404 -3.5365e-05
6:95022980 G T 0.141225 7.5649e-06
6:95032220 T C 0.061265 -2.2483e-05
6:95032288 A G 1.658063 2.4487e-05
6:95036360 A G 0.096392 -8.7436e-07
6:95046374 G C 0.048209 1.5250e-05
6:95051448 C T 0.720953 -3.3817e-05
6:95056983 T G 0.134711 1.1824e-05
6:95063471 A G 0.040359 -1.0977e-05
6:95064156 C T 0.026978 1.3974e-05
6:95064160 T G 0.068772 1.8656e-05
6:95065664 A G 0.372740 -1.6732e-05
6:95069884 A G 0.993789 3.1905e-05
6:95074520 C A 1.516569 -8.1785e-06
6:95075776 G A 1.421571 -2.2988e-06
6:95078916 T C 0.034586 9.4169e-06
6:95087732 C T 0.289172 1.3192e-05
6:95090000 A G 0.993843 1.5427e-05
6:95090661 T C 1.526364 -8.7515e-06
6:95090867 A C 0.435653 -9.6739e-06
6:95091128 C T 0.079926 2.4642e-05
6:95094639 A G 0.374518 6.6820e-06
6:95096634 C T 0.355785 2.9112e-05
6:95100786 C T 1.923351 2.0134e-06
6:95104559 C T 0.220162 -2.2422e-06
6:95110133 G A 0.472399 -5.3802e-06
6:95122484 T C 0.063210 -4.3616e-06
6:95125448 T G 0.320739 -1.9092e-05
6:95126329 T G 0.055971 -1.6175e-05
6:95138799 A G 0.055237 -1.6430e-05
6:95144683 T C 0.118630 -2.9059e-05
6:95144838 T C 1.112449 1.9387e-06
6:95152534 C T 0.142684 4.5829e-06
6:95155956 C A 0.169148 -2.7033e-05
6:95156918 A G 0.559424 7.8464e-06
6:95164624 G A 0.062880 -8.9729e-06
6:95173764 T C 1.107135 -3.9171e-06
6:95176318 G T 0.856884 1.3879e-05
6:95176347 G A 0.325955 -2.8412e-05
6:95178476 T C 0.029300 1.1653e-05
6:95179162 C T 0.184522 2.0348e-06
6:95179912 A G 0.279503 9.3760e-06
6:95184421 C T 0.287819 -1.4088e-05
6:95188014 T G 0.396236 -1.5834e-05
6:95188593 G C 0.038588 8.1339e-06
6:95201896 C T 1.881938 2.1625e-05
6:95206098 A G 0.123040 -9.3521e-06
6:95208750 G A 0.212815 -1.0204e-05
6:95216121 A C 0.044235 -1.3403e-06
6:95219846 G A 0.313011 -1.2211e-05
6:95238727 G A 0.066456 1.8673e-05
6:95240426 A G 0.078594 1.2669e-06
6:95249793 C T 0.545454 -3.1561e-05
6:95251720 G T 0.020385 -5.1612e-07
6:95255735 C T 0.227941 -1.5135e-06
6:95262655 T C 0.023758 8.4108e-07
6:95273200 A G 0.027681 5.2164e-06
6:95274448 T G 0.158768 1.2016e-05
6:95296005 C T 0.777536 -1.1730e-05
6:95304525 C A 1.030554 -2.0500e-05
6:95308550 C G 0.031034 -9.7178e-06
6:95314317 T C 0.035345 -1.6688e-05
6:95315653 T C 0.042137 -1.0263e-05
6:95338868 G A 1.919995 1.4666e-05
6:95346584 T C 0.138281 6.8214e-06
6:95347041 A G 1.575009 4.1412e-06
6:95349269 A G 0.021001 -5.8673e-06
6:95351464 G A 0.100339 -1.0650e-05
6:95352036 T C 1.894830 1.5489e-05
6:95352253 T C 0.039353 -1.1932e-05
6:95352295 G C 1.806482 1.2675e-05
6:95352842 C T 0.035535 2.0488e-05
6:95354594 C T 0.033641 1.5657e-05
6:95355112 A C 1.301523 -7.6403e-06
6:95367184 G A 0.654694 -1.8075e-05
6:95367561 A G 0.118875 -2.0334e-05
6:95395286 C T 1.488470 -1.5337e-05
6:95399141 G T 0.188133 -1.8450e-05
6:95399842 T C 0.033141 1.2917e-05
6:95409772 T C 0.075598 2.4036e-05
6:95418039 C T 0.145104 7.2691e-05
6:95422214 G T 0.202660 -1.0775e-06
6:95443116 T C 0.046421 9.7935e-06
6:95446945 G A 0.054516 -9.8809e-06
6:95458317 A G 0.190043 9.8360e-08
6:95460675 A G 1.748740 -7.4084e-07
6:95461515 A G 0.076795 -1.6998e-05
6:95462844 T C 0.043246 7.7773e-06
6:95502902 T C 0.077897 -6.2041e-06
6:95503789 T C 0.049835 1.0049e-05
6:95508192 G A 0.019906 1.5467e-07
6:95511427 G A 0.113095 -1.9465e-06
6:95540600 A G 0.121700 1.4549e-05
6:95547224 G A 0.055172 -8.0045e-06
6:95549210 G A 0.046044 9.2845e-06
6:95552683 T C 0.206770 1.8894e-05
6:95570686 T C 0.157296 3.0822e-05
6:95590492 T G 0.020885 -2.2650e-05
6:95602831 A G 0.046904 -1.6462e-05
6:95605107 G A 0.145801 -1.1823e-05
6:95607788 G A 0.061945 -5.3370e-06
6:95610154 C T 0.040176 -1.1335e-05
6:95610595 C T 0.043113 1.7012e-05
6:95625099 A G 0.224891 4.1734e-05
6:95629943 C T 0.086546 -1.2526e-07
6:95642585 A G 0.225544 4.5505e-05
6:95642957 A G 1.524304 -4.6367e-05
6:95643856 T C 0.036266 -2.0946e-05
6:95649304 T C 0.037316 1.7958e-05
6:95661696 G A 0.071774 -1.4151e-05
6:95673164 A G 0.209817 4.1285e-05
6:95673667 C A 0.148321 2.0908e-05
6:95676656 C A 0.067514 -1.5383e-05
6:95837087 A C 0.110181 -3.0096e-05
6:95840126 T C 0.036314 1.2720e-05
6:95841494 G A 0.423468 2.0312e-06
6:95846914 G T 0.599195 -3.2043e-05
6:95852609 C G 0.658763 3.2327e-05
6:95857746 C T 0.060558 1.5752e-05
6:95863236 T C 0.074137 8.2314e-06
6:95869966 G A 0.067452 -1.3169e-06
6:95879618 A G 0.064287 -1.2707e-05
6:95888410 G C 0.077003 6.9389e-06
6:95891476 C T 1.112085 -3.2929e-06
6:95895900 C T 0.058484 -8.2116e-06
6:95906664 G T 0.221128 1.3190e-05
6:95914740 A G 0.263833 -2.2114e-05
6:95947679 T C 0.142827 1.1847e-05
6:95948860 T G 0.307480 1.3290e-05
6:95957753 A G 0.029153 9.9563e-06
6:95961558 T C 0.093726 -2.1558e-05
6:95980131 T C 0.479674 2.1993e-05
6:95992558 A C 0.055087 9.9513e-06
6:95998994 A G 1.578330 1.4205e-05
6:96007746 T C 0.167608 5.6937e-06
6:96010624 T C 0.045374 1.4060e-05
6:96016052 A C 0.096218 -2.8959e-05
6:96017832 T G 0.057607 -1.2782e-05
6:96034330 A G 0.047652 1.5603e-05
6:96034560 T C 0.230593 4.8219e-06
6:96035410 G A 0.048237 -8.6576e-06
6:96049047 C T 0.028446 -1.5367e-05
6:96054262 A G 0.105534 -1.0855e-05
6:96061381 A G 1.170783 6.3754e-06
6:96061760 C A 0.035664 -8.5824e-06
6:96065726 C T 0.045354 -2.4157e-05
6:96083087 G T 1.700411 7.8526e-06
6:96085046 C T 1.804942 3.3659e-06
6:96097529 G A 1.658709 -5.7781e-06
6:96098230 C G 0.602187 1.1271e-05
6:96111372 A G 0.782687 -3.4257e-05
6:96128317 A G 0.073681 1.5517e-06
6:96135871 A G 0.049488 1.1668e-05
6:96138889 C T 0.119973 2.7977e-05
6:96143676 T C 0.594517 9.6976e-06
6:96147741 T C 0.053173 2.9442e-05
6:96162230 C T 0.155192 -3.3146e-06
6:96164231 G T 0.055760 -6.1162e-06
6:96178817 C T 0.024057 1.8380e-05
6:96179855 C G 0.601269 7.1598e-06
6:96196122 G A 0.125603 2.1212e-05
6:96197510 G A 0.930535 1.0372e-05
6:96214674 A G 1.887024 -1.4349e-05
6:96227825 T C 1.124325 2.4184e-05
6:96236297 C T 0.040971 1.2497e-05
6:96250211 G C 0.054217 -5.9390e-06
6:96267909 C T 0.023404 -1.8053e-05
6:96276408 C T 0.720290 3.6265e-05
6:96279117 T C 0.075160 5.0218e-05
6:96282103 C T 0.342131 -4.0546e-05
6:96283354 T C 0.116845 -2.9887e-05
6:96284385 G A 0.074007 -1.5908e-05
6:96287987 C T 0.579677 1.1279e-05
6:96305056 C T 0.342940 -1.2769e-05
6:96305092 A G 0.076030 -9.7653e-06
6:96309043 C T 1.429330 -1.3757e-05
6:96316201 G T 0.360323 -3.1971e-05
6:96321958 G A 1.632136 2.3034e-05
6:96322694 A G 0.023911 -2.0525e-05
6:96325624 C A 0.096936 -7.1383e-06
6:96340520 A G 0.239259 -6.3671e-06
6:96356615 G T 0.023972 -2.2747e-05
6:96360399 A G 1.328997 4.7407e-05
6:96366305 T C 1.895721 -1.4647e-06
6:96373191 C A 1.152230 1.0654e-05
6:96377858 T C 0.044429 -1.1288e-05
6:96378813 G T 0.047931 1.3289e-05
6:96380202 C T 0.031792 2.1160e-06
6:96384930 T C 0.194184 -3.5001e-06
6:96389838 A G 0.722653 -7.1105e-06
6:96395475 T C 0.241421 1.6952e-05
6:96400576 T C 1.896186 -9.2351e-06
6:96401487 C T 0.097769 -1.1856e-05
6:96412852 C T 0.134375 1.8897e-06
6:96421771 C A 0.145499 -1.4248e-05
6:96422147 A G 0.136367 9.5049e-06
6:96434919 T C 0.225143 -2.5777e-05
6:96435792 G A 0.030656 4.9861e-06
6:96441816 C A 1.258591 -3.6877e-06
6:96444751 C T 0.144860 -8.8241e-06
6:96456492 T C 0.736364 2.1178e-05
6:96456644 T C 0.252131 -3.5633e-06
6:96459651 T C 0.099887 1.4956e-05
6:96461196 A G 0.028001 -1.5926e-05
6:96464628 T G 0.128734 4.2944e-06
6:96469463 G C 0.125487 1.9905e-07
6:96474372 G A 0.178195 -1.8513e-06
6:96478680 C T 0.250217 -1.1283e-05
6:96484659 C T 0.908181 2.7565e-05
6:96487659 T C 0.093944 6.3199e-06
6:96488054 T C 0.496697 3.0021e-05
6:96489692 T C 1.277691 -5.6405e-06
6:96489929 C T 0.081157 2.9539e-06
6:96490089 C T 1.392883 -2.1057e-06
6:96496813 T C 0.038724 -5.7722e-06
6:96508710 A G 0.082833 1.3564e-05
6:96511824 T C 0.049838 1.6687e-05
6:96531901 T C 0.103045 2.2983e-05
6:96533675 T C 1.484784 -1.4080e-05
6:96534031 C T 0.074429 -5.7498e-06
6:96543205 A C 0.056420 1.6673e-05
6:96546119 T C 0.025182 2.8923e-06
6:96547915 A G 1.971414 -1.2899e-06
6:96551023 G A 0.305447 -1.2037e-04
6:96554687 A G 0.400475 8.0473e-06
6:96554697 C A 0.085563 6.7128e-06
6:96569132 A C 0.045245 1.1866e-05
6:96573521 T C 0.024261 -9.9322e-06
6:96583477 G A 0.887687 7.5437e-06
6:96615492 C T 0.028712 -2.0890e-05
6:96618915 C A 0.378465 5.9435e-06
6:96620036 G A 0.041046 -6.7857e-06
6:96622433 C T 0.195864 9.4605e-06
6:96648218 G A 0.048995 3.8351e-06
6:96655096 G C 0.829397 -2.0532e-05
6:96656753 C T 0.085927 -3.6295e-06
6:96662601 G T 0.441338 -2.1137e-06
6:96662788 G A 0.048760 5.0095e-06
6:96664121 T C 0.265251 2.8796e-05
6:96664250 C T 0.038840 -1.3425e-05
6:96672022 T C 0.031605 6.9560e-06
6:96695883 G A 0.027236 2.4615e-05
6:96712034 T G 0.051222 6.8344e-06
6:96731277 G C 0.074748 -2.8010e-05
6:96731978 A G 0.060571 1.7344e-05
6:96733160 A C 0.130053 1.6346e-07
6:96747385 C T 0.065035 7.0480e-06
6:96749494 A C 0.297801 2.1016e-05
6:96756614 G A 0.466418 -3.7889e-06
6:96766562 G A 0.042270 5.6387e-07
6:96796050 G A 1.727273 3.0266e-05
6:96815813 A G 0.032866 -7.4297e-07
6:96823033 T C 0.031850 6.2318e-06
6:96824353 T C 0.088198 -2.1535e-05
6:96824422 C T 0.167723 -2.9988e-05
6:96829300 T C 0.048203 -6.4428e-06
6:96835316 A G 0.038302 1.2465e-05
6:96842475 C T 1.940493 -6.7971e-06
6:96845494 G A 0.427626 6.5818e-07
6:96848669 A G 1.671360 4.3246e-06
6:96849408 T C 0.065039 -6.4991e-06
6:96883069 A C 0.067860 2.2146e-06
6:96883285 A G 0.372525 -1.7274e-06
6:96900650 A C 0.233479 -2.7551e-05
6:96907225 G A 0.133419 2.0851e-05
6:96912845 G A 0.020348 -3.9559e-06
6:96914255 G C 0.041522 1.1145e-05
6:96927848 T C 0.026729 5.1545e-06
6:96950298 T C 0.131651 -1.4177e-05
6:96955422 C A 0.051082 4.4033e-06
6:96963525 C T 0.081800 1.5802e-05
6:96963619 G A 1.330313 8.7426e-06
6:96979991 T C 0.074670 -9.7111e-06
6:96987884 G T 0.380151 4.2739e-08
6:97021093 G T 0.084183 -2.2269e-05
6:97037677 G C 0.131886 -3.6371e-06
6:97043152 A G 0.067823 -1.2974e-06
6:97051593 A G 0.068316 -2.8526e-07
6:97058553 G A 0.642362 -6.7899e-06
6:97058574 A G 0.771576 3.3043e-06
6:97062624 T C 0.045214 4.8696e-06
6:97063522 G C 0.636464 -1.1165e-05
6:97071980 T C 0.082979 2.2899e-05
6:97073585 T C 0.090146 -1.0986e-05
6:97080198 G A 1.006521 2.8409e-06
6:97082880 C A 0.731271 2.3454e-06
6:97083039 G C 0.037401 -1.9312e-05
6:97083651 C T 0.221029 -1.3821e-05
6:97085238 T C 0.424668 -1.4856e-05
6:97093037 T C 1.216212 -9.7467e-06
6:97093259 G A 1.948982 2.9119e-05
6:97094444 A G 1.062700 2.3925e-05
6:97094563 C G 1.544978 8.4961e-06
6:97094864 A C 0.047509 -3.2450e-05
6:97099999 T C 0.692010 -2.4472e-06
6:97106681 A G 1.843924 9.4468e-06
6:97114789 C T 0.116787 -1.5917e-05
6:97119398 C T 0.675912 1.7129e-05
6:97123024 T C 0.148338 2.3422e-06
6:97124128 G A 0.110447 -3.6597e-05
6:97125455 T C 0.116216 -7.1798e-06
6:97126816 C T 0.109297 1.6032e-05
6:97130191 G A 0.189598 5.4902e-07
6:97136981 G T 0.232589 -7.5645e-06
6:97158395 T C 1.298572 7.0670e-07
6:97159223 A G 0.745717 1.2611e-05
6:97162207 C T 0.159441 -1.0173e-06
6:97162778 A G 0.071019 3.4654e-07
6:97164172 G T 0.396062 -6.8487e-06
6:97192220 A C 0.079960 -1.0953e-05
6:97207918 G A 0.951801 3.4591e-06
6:97224125 A G 0.249282 -1.7390e-05
6:97227424 C A 0.534656 6.8771e-06
6:97238839 C G 0.028365 1.0437e-06
6:97238958 C T 0.040067 -3.2123e-06
6:97243595 T C 0.462104 1.7799e-05
6:97244203 T C 0.073324 -1.7290e-05
6:97247547 T C 0.080416 5.4259e-06
6:97247566 A T 0.260770 -8.5514e-06
6:97248131 C T 0.024244 6.1579e-06
6:97255731 T C 0.041019 8.8384e-06
6:97258008 G A 0.286642 -7.0580e-06
6:97290401 T C 0.527962 7.9022e-06
6:97312559 G T 0.137271 -2.7648e-06
6:97319241 A G 0.042872 -1.7513e-05
6:97334326 A G 0.094185 1.1402e-05
6:97336644 T A 0.598087 3.8870e-06
6:97343877 G A 1.739169 9.1207e-06
6:97351783 C T 0.028365 -2.3710e-05
6:97359853 C T 0.023289 1.1092e-05
6:97360003 G C 0.522624 -1.0889e-05
6:97360303 G C 0.325567 -1.7152e-05
6:97361279 T G 0.570776 5.8149e-06
6:97364388 G C 0.082004 -1.7335e-05
6:97369078 A G 0.499563 -3.2653e-05
6:97370194 G A 1.126939 -6.6077e-06
6:97374341 A C 0.293884 -3.5033e-06
6:97386112 A G 0.067609 7.2200e-06
6:97390439 T G 0.111851 -1.2802e-05
6:97396617 C T 0.160812 3.3186e-06
6:97407638 A G 0.078478 6.8122e-06
6:97413253 C T 0.136421 -4.0938e-06
6:97414756 G A 0.302183 8.8512e-06
6:97414949 T C 0.076374 -1.8236e-05
6:97418472 T G 0.020654 1.3196e-05
6:97422915 G A 0.756760 6.8077e-06
6:97438289 G A 0.463692 -2.0435e-05
6:97438829 C T 0.245073 -3.1365e-05
6:97441464 G A 0.075391 2.3012e-05
6:97459553 T C 0.051779 -3.7745e-07
6:97459616 T G 0.075354 4.0418e-06
6:97463090 A G 0.142548 1.8842e-05
6:97465639 T C 0.095702 2.9994e-06
6:97480226 A G 0.024792 2.0938e-06
6:97483733 C T 0.299664 -7.9869e-06
6:97494694 T C 0.323541 -3.2696e-06
6:97495802 A G 0.089324 -1.4060e-05
6:97496648 A G 0.052153 -1.3543e-05
6:97505745 C T 0.043110 3.9100e-06
6:97511553 A G 0.038965 4.7932e-06
6:97517414 T C 0.135541 8.0598e-06
6:97524233 A G 0.090711 2.1601e-06
6:97524571 A G 0.053449 1.9429e-06
6:97529500 G A 0.137047 -2.5385e-05
6:97533589 T G 0.182676 -1.0033e-05
6:97537182 G A 0.741800 -5.5234e-06
6:97541325 G A 0.309061 3.1112e-06
6:97545709 C A 0.045163 7.4511e-06
6:97550063 G T 1.472446 -8.1790e-06
6:97550547 T C 0.092244 2.4137e-06
6:97551806 A G 1.443391 -2.9115e-06
6:97552559 T C 0.079991 -1.5997e-05
6:97554044 T C 0.042440 1.2071e-05
6:97562868 A G 0.030772 5.3980e-06
6:97573178 T C 0.065776 -2.3804e-05
6:97573678 C A 1.009316 6.5387e-06
6:97577849 G A 0.148062 4.0667e-06
6:97585714 C A 0.074381 -9.3220e-06
6:97591544 T A 0.136751 -8.6729e-06
6:97591599 G A 0.029691 1.9341e-05
6:97599612 C T 0.365739 -1.3487e-05
6:97599674 A G 0.040138 4.0348e-06
6:97613299 A G 0.073443 -2.6994e-06
6:97626374 G A 0.936447 7.9019e-06
6:97635044 C A 0.060139 1.4182e-06
6:97637774 C T 0.032723 1.1448e-07
6:97640878 G A 0.069989 1.7432e-05
6:97643592 A G 0.046207 -1.9044e-05
6:97648817 T C 0.073807 -1.4252e-06
6:97649270 C T 0.026083 -1.0543e-05
6:97654656 G A 0.020494 8.9542e-06
6:97655800 A G 0.040845 9.3073e-06
6:97658270 T C 0.062186 -2.8258e-05
6:97658939 C A 0.081681 -1.6024e-05
6:97686121 T C 1.509820 1.7482e-06
6:97686189 A G 0.077502 1.9091e-05
6:97707240 C T 0.068289 1.4667e-05
6:97740064 T C 0.153944 -2.4234e-06
6:97752009 C T 0.635821 1.8293e-05
6:97757175 A G 0.093349 -4.8406e-06
6:97757667 C T 0.039863 -1.1494e-05
6:97759950 C A 0.028994 6.5387e-07
6:97762108 T C 0.585861 1.1476e-05
6:97773076 G A 0.103735 -2.2887e-05
6:97787669 T C 0.737867 4.0316e-06
6:97793739 T C 0.097130 4.3731e-06
6:97794592 A G 0.046656 -2.6106e-06
6:97814223 G A 0.042236 2.1152e-05
6:97816312 C A 0.053061 -5.3313e-06
6:97838081 G T 0.114771 -4.7535e-06
6:97862719 T G 0.050515 -5.7410e-06
6:97872694 A C 0.537577 1.8232e-05
6:97885074 A G 1.496374 1.3037e-06
6:97898150 A G 0.033492 6.6566e-06
6:97898997 C T 0.026420 -2.8970e-06
6:97899195 T C 0.029327 -3.4522e-06
6:97907983 A G 0.025155 5.4477e-06
6:97920342 G A 0.148708 -8.5811e-07
6:97922184 C T 0.740879 5.1546e-06
6:97922805 G A 0.102212 6.4954e-06
6:97938281 G C 0.024013 5.5991e-07
6:97949475 A G 0.026675 9.7950e-06
6:97953945 C T 0.045425 2.9754e-06
6:97954709 C T 0.078070 1.6429e-06
6:97956634 G A 0.020096 -5.6903e-06
6:97987029 T G 0.033124 -9.0840e-06
6:97988774 G T 1.821071 7.0759e-06
6:97995198 G T 1.203534 -8.4924e-06
6:98002458 A C 0.074844 -1.3538e-05
6:98003468 A C 0.194157 9.8760e-07
6:98012083 G A 0.470461 1.3620e-05
6:98027362 A C 0.035402 -2.8598e-06
6:98039156 T G 0.020501 -7.9628e-06
6:98053608 A G 0.136530 -5.7659e-06
6:98067896 T C 0.120524 1.5667e-05
6:98068593 G A 1.695916 -2.0945e-05
6:98073606 C G 0.255731 -4.1773e-06
6:98076731 A G 0.042022 1.7686e-05
6:98077210 T C 0.037408 4.3469e-06
6:98078369 C T 0.051280 -2.5596e-05
6:98080454 T C 0.127320 6.1300e-06
6:98086580 G A 0.078295 1.0398e-05
6:98091323 A G 0.064719 -7.3942e-06
6:98092675 C T 0.037894 3.9656e-06
6:98093921 A G 0.146383 1.2357e-05
6:98111169 G C 0.256248 -1.5598e-05
6:98112461 G A 0.313246 -1.4115e-05
6:98116781 T C 0.060503 -5.6637e-06
6:98125184 C T 0.077734 -5.3817e-06
6:98136753 T C 0.323150 -1.3084e-05
6:98153333 C T 0.035749 2.0514e-05
6:98155336 C A 0.035552 -3.7241e-06
6:98155777 C T 0.071906 -3.9640e-07
6:98157640 G A 0.050793 1.0033e-05
6:98161552 G A 0.183808 2.0636e-05
6:98164526 A G 0.190278 -3.7069e-06
6:98170251 G A 0.101920 -2.5728e-06
6:98170442 T C 0.051664 7.1205e-06
6:98172331 C T 0.699337 2.3168e-06
6:98173609 T C 0.181153 -1.5149e-05
6:98180949 G A 0.029606 5.1381e-06
6:98182786 A C 0.021082 -8.7155e-06
6:98183112 C T 0.523824 2.5284e-05
6:98188959 G A 0.658784 -8.3507e-06
6:98195269 G T 0.218445 9.2709e-06
6:98199741 C T 0.461743 2.0610e-05
6:98204209 C T 0.235594 -1.4648e-05
6:98204498 T C 0.220669 -2.7543e-06
6:98206884 G A 0.090500 -1.2601e-05
6:98210879 C T 0.905723 7.4082e-06
6:98212373 G T 0.022500 4.3711e-06
6:98235899 T C 0.110912 1.3269e-05
6:98240442 C A 1.373253 -2.1559e-07
6:98242041 C T 0.303002 1.2437e-05
6:98249040 T C 0.067238 -1.1734e-05
6:98254219 T C 0.127024 -1.2529e-05
6:98262706 T A 0.040271 1.6954e-05
6:98264449 A G 0.201456 2.8566e-06
6:98274551 A G 1.123111 -5.6581e-06
6:98275801 A G 0.088440 7.9594e-06
6:98300414 T C 0.120503 3.8698e-05
6:98320402 T C 0.809681 3.7471e-05
6:98323023 A C 0.029878 -9.5042e-06
6:98323549 G C 0.267039 -4.8491e-05
6:98331937 C A 0.931636 -5.4836e-05
6:98333182 T C 0.036052 1.3153e-05
6:98339842 T C 0.029028 -8.6898e-06
6:98342812 T G 1.759823 -1.0696e-05
6:98344339 G A 0.071695 1.5234e-05
6:98349189 G T 0.469203 1.9237e-05
6:98361770 C T 0.996984 5.8951e-05
6:98364895 G A 1.256761 1.0822e-04
6:98368653 T C 0.032043 1.2603e-05
6:98376615 G A 0.032944 6.5318e-07
6:98384748 A C 0.108196 -4.5590e-05
6:98398543 A G 0.069013 6.1844e-06
6:98406902 C G 0.077451 2.1354e-05
6:98441875 G A 0.042396 1.8217e-05
6:98445008 A C 1.114496 8.9091e-05
6:98464608 G C 0.369700 -2.9894e-05
6:98466195 G T 1.072984 -3.4775e-05
6:98475302 A G 0.256095 -1.2176e-05
6:98487682 A C 0.049610 -1.6912e-05
6:98488771 G A 0.863592 3.6334e-05
6:98490287 C T 0.035171 -3.9812e-06
6:98495694 T G 0.161461 1.8746e-05
6:98498099 C G 0.159775 -1.1530e-06
6:98499780 T C 0.180289 -3.3124e-06
6:98506686 T C 0.048223 -1.0363e-07
6:98513212 A G 0.241972 1.9831e-05
6:98519420 A C 0.061159 8.4529e-06
6:98537993 A G 0.893939 8.2691e-05
6:98541063 T C 0.036813 -2.2992e-05
6:98545611 T G 0.788409 -6.5597e-05
6:98545963 G T 0.067830 -1.2089e-05
6:98550406 A G 0.086060 2.1690e-05
6:98556261 T C 0.026318 7.1194e-07
6:98565211 T C 0.967559 -4.2636e-05
6:98572976 T C 1.034770 -5.5226e-05
6:98591837 C A 0.108043 1.3202e-06
6:98596926 A G 0.112650 -2.6664e-05
6:98615152 A G 0.044827 -8.9011e-07
6:98628526 A C 0.065579 2.4938e-06
6:98651922 C T 0.810185 -9.7376e-06
6:98652002 C T 0.047706 1.5899e-05
6:98659528 T C 0.088997 3.1669e-05
6:98662128 A G 0.104653 5.0768e-06
6:98675583 C T 0.022289 3.8015e-06
6:98694803 A G 0.103480 2.1932e-05
6:98695182 C T 0.062737 -2.3005e-05
6:98698203 T C 0.069703 -1.1648e-05
6:98712579 C A 0.084571 -1.0193e-05
6:98713992 C G 0.169546 2.0419e-05
6:98715160 A G 0.058127 -2.9988e-06
6:98724217 A G 0.066915 -1.2418e-05
6:98726381 G A 0.537376 -2.3842e-05
6:98727422 T C 0.065804 1.7035e-06
6:98728844 C A 0.189496 -1.0423e-05
6:98739774 A G 1.763005 -2.7442e-06
6:98740230 T G 1.749385 -3.0484e-06
6:98750290 C T 0.088236 3.3228e-05
6:98755332 C T 0.043899 2.1419e-06
6:98756333 C T 1.180517 1.2261e-05
6:98763376 C T 0.025485 3.3983e-06
6:98763844 A C 0.099095 9.5516e-06
6:98766744 A G 0.021065 9.2521e-07
6:98780531 C T 1.009516 -1.1541e-06
6:98780601 T G 0.236971 2.4157e-06
6:98781210 T G 0.062985 9.4806e-06
6:98785917 A G 0.092465 -3.2312e-05
6:98787169 T C 0.110695 2.6317e-05
6:98793108 C A 0.063179 -1.9979e-05
6:98797708 A C 1.233728 -1.7528e-06
6:98801640 T G 0.075700 -3.1030e-05
6:98809019 A G 0.024778 9.3742e-06
6:98809679 A C 1.041277 -1.7550e-06
6:98815928 A C 0.033730 7.9365e-06
6:98819800 T C 1.425807 5.8866e-07
6:98829949 G A 0.259685 -6.2816e-06
6:98832383 T C 0.050576 -5.0878e-05
6:98843607 T C 0.049216 -1.1323e-06
6:98845089 C T 0.057681 8.6921e-06
6:98852286 T A 0.093295 -2.2453e-05
6:98857656 C T 0.564677 1.2661e-05
6:98875700 G A 0.068877 -1.1230e-05
6:98880543 G A 0.086967 3.6906e-05
6:98892120 A C 0.749831 -9.8023e-06
6:98894930 G A 0.024050 3.8595e-06
6:98895069 T C 0.771117 -5.2992e-06
6:98895339 G A 1.805520 -3.6325e-05
6:98896185 G A 1.947034 2.8276e-05
6:98896225 G A 0.103025 -9.7600e-06
6:98896602 A C 0.124372 -2.7906e-05
6:98902085 A G 0.069037 -8.9916e-06
6:98904572 C A 0.872588 5.9086e-05
6:98906816 T C 0.081028 -6.4123e-07
6:98907876 A G 0.067877 5.7487e-06
6:98908958 A G 1.903353 1.8021e-05
6:98910539 C A 0.054608 2.0202e-05
6:98914897 A C 0.028113 -8.5171e-06
6:98919264 A C 0.078471 -2.5186e-05
6:98926295 T C 0.040539 -2.3958e-06
6:98934687 T C 0.473789 -1.1194e-05
6:98935310 T C 0.097225 2.4602e-06
6:98935588 T C 0.056971 4.8345e-06
6:98936809 G A 0.614610 -4.4394e-05
6:98936848 A C 0.025012 -1.4240e-06
6:98937831 G C 1.491244 9.7309e-08
6:98937896 G T 1.788235 -2.6405e-05
6:98938249 A G 0.371560 -2.0251e-06
6:98938834 C T 1.036827 1.9543e-05
6:98939234 T C 0.054972 -1.3176e-05
6:98944764 C T 0.028528 -1.9283e-05
6:98946911 T C 1.227992 -1.2880e-06
6:98950347 G A 1.579867 -4.7380e-06
6:98951072 T C 1.273737 -8.0180e-06
6:98953131 C T 0.663673 5.0921e-06
6:98953633 G A 0.585664 -1.9015e-05
6:98958994 C T 0.027681 -2.3907e-05
6:98959605 T C 0.960572 -3.3380e-06
6:98960875 A G 0.318142 7.1308e-06
6:98975506 G A 0.505234 -3.8228e-06
6:98979105 A G 0.028909 3.3349e-06
6:98980147 G A 1.620315 5.1602e-05
6:98988455 G A 0.023156 -2.9101e-05
6:98990489 C T 0.347996 2.1615e-05
6:98995957 T G 0.037908 -2.0209e-06
6:99005381 T C 0.077978 5.2029e-05
6:99011501 G A 1.787562 -9.0363e-06
6:99014467 A G 0.039887 1.9545e-05
6:99015036 G A 1.788024 -7.6826e-06
6:99016826 A G 0.050814 -6.6986e-06
6:99018733 G A 0.041209 -4.1527e-05
6:99022490 G A 0.038649 -2.3195e-05
6:99022588 A G 0.087702 2.7115e-05
6:99028023 C T 0.238164 2.7688e-06
6:99042546 T C 0.028674 2.8058e-06
6:99043753 A G 0.374943 -1.7333e-06
6:99045478 A G 0.029085 -5.1090e-07
6:99050242 G T 0.728626 -1.2510e-05
6:99051041 A G 0.344140 -4.7037e-06
6:99065274 G A 0.028698 4.4961e-06
6:99074025 G A 0.315048 -1.7183e-05
6:99080186 A G 0.082741 1.9817e-05
6:99083527 C T 0.058049 8.5785e-06
6:99094546 A T 0.227972 -1.3524e-05
6:99098328 G C 0.034892 -4.3115e-06
6:99103605 A G 0.091272 3.1121e-06
6:99113107 C T 0.165738 8.1829e-06
6:99129338 C T 0.406609 5.2640e-05
6:99133342 C T 0.045724 2.8411e-06
6:99138926 G A 0.028038 -4.5268e-06
6:99139350 T C 1.249353 1.0667e-05
6:99139642 C A 0.051524 -1.0320e-05
6:99144920 G A 0.025546 -2.5432e-05
6:99146652 A C 0.054288 -1.0321e-06
6:99147074 G A 1.931721 -2.3330e-05
6:99147434 T A 0.111157 1.2360e-05
6:99158373 T C 0.063342 -1.2305e-05
6:99167751 T C 0.033872 -2.0901e-06
6:99175625 C T 1.709013 -6.6575e-06
6:99184201 A G 0.035348 5.7291e-06
6:99194967 T C 0.050538 -1.0584e-05
6:99196009 T C 1.937994 -1.6091e-05
6:99210196 T C 1.660939 -8.1130e-06
6:99212281 G T 0.094172 -1.3877e-05
6:99214884 A G 0.962847 1.0524e-05
6:99218958 C T 0.995070 -1.8748e-05
6:99219282 A G 0.081722 -7.6678e-06
6:99219851 G A 0.134946 -5.7891e-06
6:99224588 T G 0.029912 -3.0847e-05
6:99226230 C T 0.069173 -1.7069e-05
6:99229022 A G 1.221464 -3.5047e-05
6:99230880 T C 1.097388 -4.2206e-05
6:99232481 T C 0.492665 -1.5729e-05
6:99233919 T G 0.380943 1.0078e-05
6:99243515 A G 1.422445 -3.1673e-05
6:99243633 A G 0.119813 -1.9918e-05
6:99251754 A G 1.350790 -2.3605e-05
6:99263177 C A 1.431448 -3.0312e-05
6:99263384 A G 0.033954 2.7131e-06
6:99266977 T A 0.118487 -2.0281e-06
6:99271591 G A 0.083085 -1.4034e-05
6:99275151 T C 0.087875 -1.5808e-05
6:99277627 A G 0.779222 2.0746e-05
6:99285228 T C 0.060670 4.4348e-06
6:99285636 G A 0.124756 5.9811e-06
6:99292136 A G 0.668371 -3.4512e-05
6:99307433 C T 0.080355 -2.0039e-05
6:99309057 T C 0.209065 1.7148e-05
6:99312057 G A 0.058831 1.1157e-05
6:99313564 C A 0.024982 1.1544e-05
6:99335860 C T 0.142592 -2.2073e-05
6:99342518 C T 0.240854 -9.9040e-06
6:99377785 A G 0.029351 5.8034e-06
6:99384359 A G 0.089313 -2.1115e-05
6:99394662 G A 1.254341 -1.5069e-05
6:99395018 C T 0.807529 -1.9569e-05
6:99413801 G T 0.098394 1.2448e-05
6:99428336 T C 0.142731 -1.8388e-05
6:99437538 C T 0.035685 -1.7379e-06
6:99441898 G A 0.021266 -1.7705e-05
6:99446568 A G 0.161784 -4.6994e-06
6:99449879 T G 0.028317 1.8257e-05
6:99465382 T C 0.166870 2.0460e-05
6:99469840 A C 0.478902 9.4115e-06
6:99471093 C T 0.066082 -3.2415e-05
6:99484649 G T 0.050266 4.3701e-06
6:99498911 C T 0.030602 3.3947e-06
6:99501989 A G 0.024319 5.3542e-06
6:99525921 T G 0.103208 -3.5621e-06
6:99531774 C T 0.102525 -8.6261e-06
6:99538132 C T 0.183267 -1.4005e-06
6:99539387 T C 1.654221 -2.4841e-06
6:99550464 C A 0.765990 1.0646e-05
6:99552165 A G 0.107761 -1.3157e-05
6:99552895 T C 0.374324 -2.5480e-05
6:99555466 A G 0.054775 -5.3593e-06
6:99564617 G A 0.087219 2.4150e-05
6:99574363 T C 0.231739 -3.6130e-06
6:99580375 T C 0.064253 2.4324e-05
6:99591093 T C 0.375221 8.0881e-06
6:99599539 G A 0.058786 -9.5458e-06
6:99600442 G T 0.382075 -9.4799e-06
6:99610074 T G 0.260787 -2.0998e-05
6:99613350 A G 0.027817 -5.4725e-06
6:99615598 G A 0.092618 -1.0523e-05
6:99617247 G T 1.033855 2.7631e-05
6:99617633 A G 0.028936 2.7538e-06
6:99618919 G A 0.485172 3.9108e-05
6:99625695 G A 0.522713 2.5561e-06
6:99631681 G A 0.061146 4.5999e-06
6:99634123 G A 0.025482 -2.5187e-05
6:99638273 T C 0.024067 -6.4686e-06
6:99640080 T C 0.038877 -1.4808e-06
6:99642807 G A 0.030870 2.5253e-06
6:99645265 A G 0.080035 -1.1293e-05
6:99665178 A G 0.091119 -7.6938e-06
6:99669367 A G 0.024010 -2.5009e-06
6:99669839 C G 0.420371 -2.4939e-05
6:99670580 A G 0.052527 6.6602e-06
6:99671626 C G 1.674494 2.5245e-05
6:99672014 C T 0.668871 -1.8514e-05
6:99673466 T G 0.263102 3.5905e-05
6:99679902 T C 0.149647 2.5907e-05
6:99681277 A G 1.122428 7.6674e-06
6:99682156 C A 0.086196 -2.6889e-05
6:99683123 A G 0.037191 -1.1454e-05
6:99687932 C T 0.118977 -2.3301e-05
6:99692241 A G 0.322701 1.9233e-05
6:99698810 T G 0.197176 3.8084e-05
6:99699288 A G 0.323616 1.0392e-05
6:99704445 T C 0.067894 -2.5601e-06
6:99706937 A G 0.081453 2.1851e-05
6:99707736 C A 0.098044 1.9726e-05
6:99721608 T C 0.153645 -3.4678e-06
6:99725979 A G 1.271863 -9.0133e-07
6:99735372 T C 0.039904 -9.7069e-06
6:99737100 C G 0.996066 1.0433e-05
6:99737647 G T 0.335501 -3.8597e-05
6:99740492 A G 0.123247 -1.0614e-05
6:99749046 G C 0.150218 1.4164e-05
6:99762740 G A 0.867862 -2.6155e-06
6:99782879 C A 0.125824 -4.5913e-06
6:99789979 C A 0.029357 1.5474e-06
6:99793510 C A 0.324751 -2.4439e-05
6:99798835 A G 1.318291 2.1721e-05
6:99800598 G T 0.086519 3.5511e-06
6:99801698 A G 0.406972 -3.0263e-05
6:99812222 A G 0.061499 1.0010e-05
6:99814970 C G 0.047445 2.0259e-05
6:99817928 A G 0.707017 -2.7447e-06
6:99819379 C T 1.692765 2.7392e-05
6:99822281 A G 0.044269 1.1514e-05
6:99829165 G A 0.043630 4.3141e-06
6:99836954 A G 0.253154 -9.1924e-06
6:99842451 C A 0.961766 1.6441e-05
6:99843948 A G 0.132202 6.1775e-05
6:99860731 G A 0.714184 7.8954e-06
6:99861950 T C 0.162209 9.4857e-06
6:99862034 G C 0.075704 -8.5308e-06
6:99877219 G T 0.896316 -2.2527e-06
6:99883226 C T 0.719297 1.3362e-05
6:99883694 C T 0.357434 9.7451e-06
6:99893938 C T 0.572632 -2.9938e-05
6:99894086 G C 0.650780 5.1988e-05
6:99912425 T C 0.023853 -1.1756e-06
6:99930627 G A 0.038704 -2.8738e-05
6:99945144 A G 0.050929 -9.4536e-06
6:99956560 C T 0.544869 -1.1625e-05
6:99958847 T C 0.039180 -2.3373e-05
6:99974550 A G 0.454441 6.4219e-05
6:99989967 C A 0.077135 -1.9536e-05
6:99990452 T C 0.033291 2.7618e-06
6:99994764 A G 1.569844 1.9339e-05
6:100018130 A G 0.374545 4.9303e-05
6:100022891 A C 0.035300 -1.1800e-05
6:100026322 T G 0.756352 -2.2082e-05
6:100043253 G A 0.295666 2.1536e-05
6:100046845 C T 0.737068 7.8784e-06
6:100053427 C T 0.055329 -3.2797e-06
6:100068361 A G 0.069370 1.9789e-06
6:100077749 A C 0.050338 9.2977e-06
6:100087783 T G 0.659450 -3.9230e-06
6:100087866 A G 1.570385 1.4119e-05
6:100093768 T C 0.206084 1.7166e-05
6:100101344 C G 0.453638 -1.6789e-05
6:100112101 T C 0.455947 3.2480e-05
6:100116224 A T 0.026658 6.1846e-06
6:100125118 C T 1.608796 8.8163e-06
6:100126711 T C 0.063617 1.2063e-05
6:100130991 T C 0.429928 1.0335e-05
6:100132684 G A 1.609891 5.5109e-06
6:100146667 A G 0.061435 -3.9530e-06
6:100179795 A G 0.426334 -1.3250e-05
6:100183085 C A 0.397912 -1.2623e-05
6:100187167 G T 0.030357 -1.2955e-05
6:100198103 T C 0.110916 -7.2814e-06
6:100202225 A G 0.049280 -4.2214e-06
6:100207421 G C 0.043412 -1.2117e-05
6:100208438 G A 0.852359 6.5739e-06
6:100219684 A G 1.185746 5.2801e-06
6:100220016 T C 0.024669 -1.2055e-05
6:100228145 G A 0.099628 -2.0176e-06
6:100243083 C T 0.929899 -2.2608e-07
6:100244294 C G 0.075918 -3.1600e-06
6:100244968 T C 1.436214 -3.0497e-05
6:100245555 A C 0.424760 -6.2749e-06
6:100246199 A G 0.046853 2.3147e-06
6:100251136 T C 0.192661 -6.0605e-06
6:100252020 C T 0.030830 -4.6327e-06
6:100254282 G A 0.155610 -2.1249e-05
6:100258318 G A 1.640360 -2.1503e-05
6:100259631 C T 0.428731 -2.3892e-06
6:100259888 A G 0.862780 -3.4331e-05
6:100265819 C T 1.247837 -5.0458e-05
6:100268006 G C 1.274753 -3.6040e-05
6:100270599 A G 1.478454 -4.6068e-05
6:100277772 G A 0.055733 2.3232e-05
6:100279956 T C 0.510925 -2.7599e-05
6:100280278 G A 0.114931 -2.4533e-06
6:100281823 C T 0.838984 -3.6938e-05
6:100288317 C T 0.652246 2.8021e-05
6:100289183 C T 0.329290 -5.5347e-06
6:100289337 T C 0.593993 2.4467e-05
6:100289626 A G 0.613321 -2.2543e-05
6:100289898 G A 0.081885 -2.2219e-05
6:100291455 C A 1.942135 2.8686e-05
6:100294678 T G 0.560937 -4.3018e-06
6:100300738 C A 1.301523 3.4627e-06
6:100313197 A G 0.039118 4.0782e-06
6:100314245 G T 0.076312 -9.6441e-06
6:100319574 A G 0.125307 -2.8147e-05
6:100321734 G A 0.154991 1.6422e-05
6:100324799 T C 0.532341 1.3430e-05
6:100327316 A G 1.820476 -3.8469e-05
6:100344172 C T 1.941411 1.6269e-05
6:100345238 G A 1.387661 1.5826e-05
6:100354935 T C 0.861654 -5.8267e-05
6:100366109 C A 0.028382 -2.9281e-06
6:100366128 G A 0.284249 -5.8503e-05
6:100380080 G A 1.268668 -2.2657e-05
6:100389267 A G 0.088589 6.0420e-06
6:100390957 T C 0.024292 2.4677e-05
6:100393761 A C 0.408560 2.5458e-05
6:100397888 G A 0.052673 4.1509e-06
6:100406657 T C 0.321127 3.7641e-05
6:100413458 C T 0.051164 -5.7838e-06
6:100428079 A G 0.789847 1.2634e-05
6:100430590 C T 0.713555 -3.0779e-05
6:100434691 G A 0.029711 1.4174e-05
6:100439234 T C 0.113986 -1.6556e-06
6:100442314 G A 1.968385 4.3686e-05
6:100443291 T C 0.464933 1.4775e-05
6:100448788 T C 0.192964 -1.0910e-05
6:100449301 C T 1.787800 2.6704e-06
6:100450135 G A 1.966277 -8.5465e-07
6:100458849 C T 0.222569 -9.0336e-06
6:100470216 C T 0.676860 3.7376e-05
6:100475102 A C 0.072501 3.7079e-05
6:100484972 T C 0.045255 -3.9640e-06
6:100505952 T C 0.289423 -6.1377e-06
6:100508129 A G 0.102233 -1.7127e-05
6:100508300 A G 1.870905 3.9574e-05
6:100508911 T C 0.038248 8.5880e-06
6:100523727 A C 0.127480 1.2630e-05
6:100526668 T C 0.156062 1.7317e-06
6:100535969 G T 0.212951 1.0809e-05
6:100536293 G A 0.116247 -3.2998e-05
6:100536771 C T 0.060265 1.3802e-05
6:100541813 A G 0.190900 -1.4444e-05
6:100548576 A C 0.033529 1.4916e-07
6:100554149 A G 0.170052 1.0321e-05
6:100558112 A G 0.168397 1.9378e-05
6:100568615 G A 0.800138 8.6162e-05
6:100574292 A G 0.026151 1.3402e-06
6:100580114 C T 0.158513 -1.6656e-05
6:100584334 G A 0.101437 5.1491e-06
6:100591416 G T 1.122224 4.2272e-05
6:100592232 T C 0.082493 1.0053e-05
6:100592708 C T 1.190217 9.1158e-06
6:100592868 C T 0.471443 -1.8730e-05
6:100593022 G A 0.931857 2.9545e-05
6:100593051 A G 0.377010 8.4479e-06
6:100599675 T G 0.022449 7.3517e-06
6:100600097 C T 0.488208 -1.2443e-06
6:100605499 C T 1.852560 1.7064e-05
6:100606568 G A 0.403579 -5.9561e-06
6:100609598 G A 0.615174 3.7363e-05
6:100612697 T G 0.062720 1.2031e-05
6:100615652 G A 0.345031 7.5198e-07
6:100622402 C T 0.057705 3.1149e-05
6:100626847 G A 0.084598 -1.4558e-06
6:100629461 C T 1.038126 1.9301e-05
6:100631739 A G 0.894038 1.7347e-05
6:100633140 G A 1.796303 -1.4555e-05
6:100636619 G A 1.137581 1.3735e-05
6:100637297 A G 0.098037 -1.8895e-05
6:100640249 C T 1.536557 1.2216e-06
6:100641628 G A 0.034811 1.7514e-05
6:100650458 T G 0.030051 3.4934e-06
6:100661336 G A 0.324935 1.5249e-05
6:100666256 A G 0.079083 9.5183e-06
6:100666282 G T 0.103548 -2.0688e-05
6:100669205 G A 0.062139 1.1011e-05
6:100669655 T A 1.525409 -1.8846e-05
6:100674123 A G 0.103769 1.0714e-07
6:100680309 T G 0.271313 -5.2858e-06
6:100705095 A G 0.036490 -1.8310e-05
6:100713634 C A 0.080039 5.2508e-06
6:100715478 T C 0.037554 -9.9935e-06
6:100715906 C T 0.041634 -1.3086e-06
6:100718604 G T 0.113241 -8.6927e-06
6:100727703 G T 0.451228 3.1972e-05
6:100736476 G A 0.283171 8.8837e-06
6:100736843 A G 0.222036 -1.1575e-05
6:100737384 G A 0.068170 1.1853e-05
6:100741738 T C 0.552033 3.1952e-05
6:100743755 T G 0.167618 -6.0549e-05
6:100744157 A G 0.586891 3.7600e-05
6:100756687 T C 0.283260 9.5467e-06
6:100760409 T C 0.766126 -3.0339e-05
6:100778037 T C 1.282539 -3.7300e-05
6:100784837 G A 1.819993 -2.3324e-05
6:100788193 C T 0.082881 2.1807e-05
6:100796960 C A 0.048240 -1.0935e-06
6:100798323 G A 0.055060 2.4077e-05
6:100799938 A G 0.300538 3.1051e-06
6:100801812 C T 0.921440 -5.7790e-06
6:100811392 G A 0.181765 2.5218e-05
6:100811533 T C 0.629487 -3.6718e-05
6:100818402 C T 0.054142 5.0429e-06
6:100819917 A G 0.373923 2.6458e-06
6:100824183 A G 0.456562 1.0666e-05
6:100824250 A G 0.204173 -1.6636e-06
6:100828672 A G 0.100509 -7.9995e-06
6:100829135 T C 0.037922 1.3544e-05
6:100829957 C T 0.145669 -1.8507e-06
6:100840380 A G 0.715720 2.8662e-06
6:100844095 C T 0.710451 5.4770e-06
6:100845429 T C 0.289434 1.1099e-05
6:100851818 G A 0.259209 -9.4177e-06
6:100853964 T C 0.436605 1.3464e-05
6:100855214 T C 0.287513 1.1348e-05
6:100859159 C T 0.547691 8.7501e-07
6:100861602 A G 1.961874 -1.8578e-05
6:100864136 A C 0.164058 6.3806e-06
6:100868009 C T 0.167377 6.2400e-06
6:100868721 A G 0.275171 2.2786e-05
6:100869339 G C 0.053282 -4.2194e-08
6:100872703 C T 0.243798 -1.1809e-05
6:100875153 T C 0.026957 3.9784e-05
6:100875516 C T 0.404504 2.4484e-05
6:100878267 T C 1.212064 2.2200e-05
6:100879651 T C 1.310645 2.8418e-06
6:100879728 T C 0.066436 -3.9060e-05
6:100883334 A C 0.154546 1.2629e-05
6:100886114 C T 1.725998 2.8474e-05
6:100887865 A G 0.070115 -3.6674e-05
6:100890991 G A 0.616629 -5.8875e-06
6:100894179 G A 0.539797 1.2662e-05
6:100900175 C T 0.069615 -3.1749e-05
6:100900508 A G 1.978347 -1.5180e-05
6:100907209 A G 0.068969 -3.1008e-05
6:100909398 T C 1.013127 2.7440e-05
6:100910798 A G 1.082928 1.1346e-05
6:100911471 G A 0.116148 -1.4203e-06
6:100913537 C T 0.066807 -3.2451e-05
6:100917194 A G 0.088705 -4.7872e-07
6:100920655 A T 1.089317 1.1302e-05
6:100922049 A T 0.047315 7.4701e-06
6:100922330 C T 0.024404 2.2370e-06
6:100924918 C G 0.023887 -9.9140e-06
6:100926979 T C 0.402763 4.3972e-06
6:100932782 A G 0.094811 2.5844e-05
6:100936361 C T 1.639343 3.8845e-05
6:100939804 A G 0.187368 -4.6448e-05
6:100944646 A G 1.765116 2.3708e-05
6:100950091 A G 0.022826 -4.3075e-06
6:100950845 G A 0.076873 8.1802e-06
6:100952874 T C 0.943889 -3.6096e-05
6:100957344 C T 0.087080 -6.7370e-06
6:100964147 C G 1.137696 6.1586e-07
6:100984106 G T 1.141929 6.0367e-07
6:101009382 T C 0.088375 -1.0612e-05
6:101018322 C T 0.088514 7.5798e-06
6:101042647 C T 0.050090 8.8132e-06
6:101057926 C T 0.022680 -8.8294e-06
6:101081223 A G 1.949530 -1.1203e-05
6:101085166 A G 0.086770 -6.0733e-06
6:101115332 C A 0.038061 -2.1091e-05
6:101124541 T C 0.063719 1.7672e-05
6:101124800 T G 0.039472 6.7022e-06
6:101130415 T C 0.032686 -1.6286e-05
6:101130480 A G 0.030054 -2.1524e-07
6:101147095 T G 0.189720 -2.5366e-05
6:101149461 T C 0.028171 -7.2519e-06
6:101176776 T C 0.034484 -1.8333e-06
6:101179578 C T 0.092407 2.6709e-05
6:101186289 T C 0.095402 -9.0185e-06
6:101198618 T G 0.024611 -2.8386e-06
6:101198720 T C 0.049967 7.9103e-06
6:101204504 A G 0.072477 2.2713e-05
6:101205968 C T 0.050307 5.8781e-06
6:101229191 C A 1.970571 3.3380e-06
6:101231814 T C 0.059514 -2.1379e-05
6:101249718 C T 0.983371 -3.1508e-06
6:101279459 T C 0.099945 -1.5243e-05
6:101280967 G A 0.033536 -1.6529e-05
6:101287506 C A 1.439889 2.6823e-05
6:101291769 C T 0.123975 3.2367e-05
6:101296389 A G 0.934764 1.9565e-05
6:101299180 T C 0.042345 -2.8953e-05
6:101303648 C T 0.059772 -2.1692e-05
6:101312097 T C 1.911278 -1.9203e-06
6:101312424 C T 0.608521 4.5335e-05
6:101312900 T G 0.398996 -3.3366e-05
6:101324143 C T 0.185127 -4.2115e-06
6:101344443 G A 0.023299 1.7015e-05
6:101347029 A G 0.390371 1.1142e-05
6:101353168 T G 0.198091 -8.4333e-06
6:101365551 T C 0.125725 1.1597e-05
6:101366860 G A 0.020249 -9.6255e-06
6:101376121 A C 0.024465 1.1644e-05
6:101395407 A G 0.058385 -2.9431e-05
6:101407428 C T 0.091911 3.9852e-06
6:101409716 A G 1.377132 2.8767e-05
6:101430478 C T 0.055121 7.5681e-06
6:101436948 C T 0.032594 -2.0443e-05
6:101447143 T C 0.161781 4.5113e-06
6:101458918 T C 0.058511 1.8897e-05
6:101471506 T C 0.037656 1.4409e-05
6:101483577 A C 0.917279 1.1716e-05
6:101492734 A G 0.066535 9.0047e-06
6:101505353 C T 0.194439 -1.2399e-05
6:101539480 C T 0.109682 7.5774e-06
6:101547947 A G 0.184607 -1.6430e-05
6:101567895 G A 0.124056 1.8217e-05
6:101607900 T C 0.218170 -6.5687e-06
6:101615409 C T 1.628396 -9.3056e-06
6:101620147 A T 0.043633 5.8318e-07
6:101626090 G A 0.206505 -1.9260e-05
6:101650474 G T 1.442059 -5.7241e-06
6:101658988 A G 0.029799 2.0177e-05
6:101674290 T C 1.609286 -1.6941e-05
6:101682246 C T 0.095909 7.1792e-06
6:101685733 G A 0.122394 -2.8758e-05
6:101689966 T G 0.079321 -3.9331e-06
6:101699402 A G 0.077897 -7.0501e-06
6:101701598 G A 0.616922 4.4881e-06
6:101705089 C T 0.158959 -5.2058e-06
6:101706301 C T 0.057940 -7.5961e-06
6:101710267 A G 0.056978 1.4456e-05
6:101719874 A C 0.054982 4.4038e-06
6:101727364 A C 0.030568 -1.8915e-07
6:101729237 G A 0.514896 2.4041e-05
6:101734063 C T 0.249411 -5.9283e-06
6:101761018 T C 0.088443 1.7595e-05
6:101776442 C T 0.028756 -2.3421e-06
6:101776449 A C 0.059466 -1.3773e-05
6:101786795 T C 0.048580 9.4837e-07
6:101791813 G T 0.991494 5.0222e-06
6:101803947 C T 0.195293 -2.0628e-05
6:101804197 C T 0.046635 -1.5844e-06
6:101805148 T C 1.843683 -2.6942e-05
6:101808742 A G 0.154134 1.3693e-05
6:101813309 G T 0.374052 9.5946e-06
6:101820255 G A 0.113027 -3.6572e-05
6:101828756 T C 0.167441 1.3762e-05
6:101843231 A G 0.044507 5.1874e-06
6:101849962 A C 0.574553 2.0460e-05
6:101850263 C T 0.814288 2.0320e-05
6:101851093 C T 0.186069 2.6226e-05
6:101851155 A C 0.108169 3.0410e-05
6:101856511 A C 0.146995 -9.1386e-06
6:101859838 T C 0.470634 -7.6066e-06
6:101860309 C T 0.071862 -5.4964e-06
6:101860718 A G 0.220526 -2.7286e-05
6:101862692 T C 0.217612 6.1797e-06
6:101863858 T C 0.040951 3.7940e-06
6:101864110 A G 0.259916 -2.1479e-05
6:101864854 T C 0.506706 1.4686e-05
6:101866368 A G 1.379118 4.6298e-06
6:101866446 G A 1.455821 -4.3107e-07
6:101867319 T C 0.079580 1.2280e-05
6:101877184 A G 0.074004 -1.4303e-05
6:101879808 C T 0.030010 -1.3810e-05
6:101879846 T G 0.984436 -5.7339e-06
6:101886014 G A 0.089861 1.2686e-05
6:101890798 A C 1.963969 -1.4788e-05
6:101892716 C A 1.878841 -1.0722e-05
6:101899175 G T 0.789952 1.2813e-05
6:101899959 T C 0.060959 -1.9281e-05
6:101906652 C A 0.223273 -1.3704e-05
6:101911859 A G 0.073331 1.2570e-06
6:101915625 A G 0.651525 3.4286e-07
6:101916571 A C 1.024288 -8.8865e-06
6:101932545 C T 0.192607 -3.5089e-06
6:101932833 C T 0.089480 1.1603e-05
6:101943534 A G 0.359545 1.4480e-05
6:101944954 A G 1.032441 1.5788e-05
6:101950327 A G 0.219163 -1.7548e-05
6:101953555 A G 0.286421 2.1654e-07
6:101955917 A G 1.039880 1.7807e-05
6:101965813 T C 0.044351 -1.8221e-05
6:101966395 G T 0.024938 -1.4207e-05
6:101966523 T C 0.040662 -1.6094e-05
6:101974370 C G 0.097619 -1.4791e-05
6:101978799 G A 1.760476 -4.3866e-05
6:101981808 A G 1.535064 -3.6069e-05
6:101987502 A G 0.148317 7.7731e-06
6:101988966 C T 0.618030 -6.0712e-06
6:101989025 A G 0.263670 3.5820e-06
6:102001948 G A 0.961300 -2.3612e-05
6:102006568 C G 1.588781 -3.1060e-05
6:102020404 A G 0.099744 -1.5812e-05
6:102021152 G A 0.193338 -1.3051e-05
6:102026011 A G 0.027168 -1.0031e-05
6:102031331 G A 0.051314 5.9366e-06
6:102034919 T C 0.449185 -2.6563e-05
6:102036061 G A 0.127997 2.8098e-06
6:102038214 G A 0.584586 3.3789e-06
6:102042453 T C 0.021351 -6.1424e-06
6:102053630 G T 0.074225 -9.8046e-06
6:102055493 A T 0.748740 1.2857e-05
6:102060871 G A 0.263884 6.9874e-06
6:102064344 C G 1.579347 9.5970e-06
6:102073723 T C 0.063862 -1.5387e-05
```
