## Supplemental_Data_Files for "Common genetic variation associated with Mendelian disease severity revealed through cryptic phenotype analysis": SupplementalDataFile_8.txt (part 9 of 21)

```
6:102075943 T C 0.078342 1.6451e-05
6:102077171 G A 0.042807 -8.4576e-06
6:102078690 C T 0.056729 -1.5001e-05
6:102093008 T C 0.270279 8.5361e-06
6:102094128 C T 0.265812 1.7765e-05
6:102096323 C T 0.269875 1.4363e-05
6:102102237 C A 0.193970 -2.0084e-06
6:102102537 G A 0.022660 -1.8609e-05
6:102103861 G A 0.128840 1.4886e-05
6:102115820 C T 0.072403 -1.0307e-05
6:102119829 A G 1.528982 -2.6980e-05
6:102128843 G A 0.150102 -1.3698e-05
6:102138075 C A 1.561739 -2.1045e-05
6:102142564 G A 0.053965 9.7187e-06
6:102150498 G C 0.023816 1.0242e-05
6:102155165 G A 0.198516 1.0508e-05
6:102157669 C T 0.167339 -5.4835e-06
6:102157992 G A 0.035657 -1.8981e-05
6:102158632 A G 0.052660 2.2179e-06
6:102168372 G A 0.139328 3.3411e-06
6:102169116 G A 0.083085 -2.4004e-05
6:102171841 C G 0.214185 6.2599e-06
6:102178732 A G 0.307086 1.1203e-05
6:102193835 G A 0.136989 1.0542e-05
6:102198314 G A 0.050991 -1.0024e-05
6:102198848 C T 0.117902 -1.5201e-05
6:102200278 T C 0.027641 1.3268e-05
6:102202324 C T 0.302962 2.4308e-05
6:102202511 A G 0.170946 2.1706e-05
6:102207341 T C 0.126038 3.2400e-06
6:102212718 G A 0.097738 4.4255e-06
6:102218285 T C 0.046370 -2.9000e-06
6:102220648 G A 0.102161 2.8848e-07
6:102224286 A G 0.166591 8.2102e-06
6:102232874 T C 0.117321 1.2209e-06
6:102252029 C T 0.082096 -3.6652e-06
6:102253663 C T 0.071274 -1.7710e-05
6:102258852 T C 0.276198 -1.7270e-06
6:102260513 A G 0.110834 -8.3728e-06
6:102264928 C T 0.241670 8.8228e-06
6:102266322 G C 0.110348 -5.3298e-06
6:102269248 T C 0.102987 -6.7062e-07
6:102291342 C T 0.282957 -1.2352e-05
6:102298180 T C 0.032332 -7.0363e-06
6:102305591 A G 0.027970 -3.1515e-06
6:102313863 G A 0.462294 1.1725e-05
6:102326725 T C 0.190407 -1.0726e-05
6:102331479 G C 0.212625 -1.9198e-05
6:102333341 A G 1.028474 1.6936e-05
6:102344153 A G 0.125426 -1.8487e-05
6:102344613 T C 0.072617 -3.2782e-07
6:102350747 A G 1.854148 -1.8801e-05
6:102354341 C T 0.778274 -8.7241e-06
6:102354614 A G 0.246079 1.1572e-05
6:102359277 G T 0.064481 1.2304e-05
6:102360768 A G 1.646279 -2.4299e-05
6:102362362 A G 0.040393 8.9668e-06
6:102364897 T G 1.894303 -2.1225e-05
6:102367352 T G 0.075768 -6.8269e-06
6:102376517 A G 0.673719 1.1508e-06
6:102383610 T G 1.688467 -3.2825e-05
6:102398827 A G 0.087018 1.4463e-05
6:102399129 A G 0.687567 -1.4630e-05
6:102409988 A G 0.162495 6.4057e-06
6:102424966 A G 1.543693 -3.8768e-05
6:102428797 T C 0.045843 5.9963e-06
6:102429203 C T 0.079556 -2.8864e-06
6:102436293 T G 0.057100 -4.7634e-05
6:102445951 G T 0.826303 -1.1838e-05
6:102473155 T G 0.655391 -1.6334e-05
6:102475894 C T 0.038782 3.4435e-05
6:102480523 T C 0.065668 4.0266e-06
6:102483188 A G 0.037517 -2.9570e-05
6:102483356 A C 0.133769 1.6501e-05
6:102489159 G C 0.618506 -6.5223e-06
6:102493103 G A 0.833232 9.7901e-06
6:102501277 A T 0.270058 -2.1200e-06
6:102502309 C T 0.669235 8.1851e-07
6:102503317 A G 0.869651 1.2690e-06
6:102512642 A T 0.080464 2.4961e-06
6:102516260 A G 0.051548 -3.5782e-05
6:102517983 C T 0.095766 1.2996e-05
6:102523015 T C 0.066827 -1.6004e-05
6:102525737 G A 0.029966 2.6362e-05
6:102526045 G A 0.043049 1.2765e-05
6:102526577 G A 0.072280 5.8681e-07
6:102534833 A G 0.077540 3.5336e-06
6:102534862 C A 0.043497 -1.8033e-06
6:102571444 C T 0.205784 -6.5701e-06
6:102576087 C A 0.062451 -1.4361e-05
6:102587553 T C 0.055390 1.7446e-05
6:102595335 A T 0.973464 6.9980e-06
6:102596256 A G 0.099414 1.2047e-05
6:102598204 G A 0.057841 1.7141e-05
6:102610608 C A 1.166367 1.7044e-05
6:102617743 T G 0.353990 -7.7761e-06
6:102623826 G C 0.392479 2.1132e-05
6:102624349 G T 0.260641 -2.1666e-05
6:102635841 G A 0.533755 -2.8731e-05
6:102637539 G T 0.990508 1.9239e-05
6:102652504 T C 0.089596 -1.8391e-05
6:102655666 G A 0.053680 -1.0845e-05
6:102656574 T C 0.498662 4.3568e-07
6:102663669 G T 0.338017 7.5289e-06
6:102669512 A G 0.478977 -4.8436e-06
6:102728121 C T 0.468975 2.1884e-06
6:102728191 A G 0.025811 6.6151e-06
6:102731708 C T 0.138730 1.0303e-05
6:102738413 T C 1.489160 -2.1758e-05
6:102740179 A C 0.077003 7.2427e-06
6:102749086 A G 1.132355 -1.6476e-05
6:102766587 T C 0.128095 5.2813e-06
6:102768254 G A 0.604230 6.5092e-06
6:102768456 A C 0.022197 -3.1317e-05
6:102772091 T A 0.044922 -2.5612e-05
6:102800894 A G 0.051144 6.6350e-08
6:102803314 T C 0.059575 -6.1029e-06
6:102806546 C T 0.999857 3.9911e-05
6:102810955 C A 0.487317 1.2729e-05
6:102812078 A C 0.078023 -1.2425e-05
6:102812716 G T 0.113207 -1.8366e-05
6:102817778 A G 0.076649 -2.5266e-05
6:102818456 A G 0.386070 2.8622e-05
6:102834386 C T 0.044194 -1.2171e-05
6:102835760 C T 0.046901 -4.8282e-05
6:102851851 A G 0.093451 1.9634e-05
6:102857944 A G 0.061615 2.5828e-05
6:102862421 T C 0.160302 -3.3725e-06
6:102868031 A G 0.040978 2.2063e-05
6:102879931 T C 0.030816 3.6915e-06
6:102881086 A G 0.031465 -9.8484e-06
6:102896943 G A 1.171076 2.6155e-06
6:102904588 G T 0.025227 -3.7117e-06
6:102925413 G T 0.115342 4.8416e-06
6:102946786 A G 0.603632 -4.8190e-05
6:102959720 T C 0.060381 -1.2501e-06
6:102964386 G A 0.140906 -1.5377e-06
6:102970750 A C 0.121785 4.3357e-05
6:102971246 A G 0.094076 1.5005e-05
6:102973654 A G 1.579663 -6.5614e-05
6:102975232 A G 0.036864 7.0574e-07
6:102986178 A G 0.046414 2.6852e-06
6:102998356 G A 0.075860 1.9524e-05
6:103006878 A G 0.233102 -1.3247e-05
6:103015771 A G 0.109141 -5.9163e-06
6:103018046 A C 0.163810 -8.3573e-06
6:103018176 T C 0.091071 -2.1472e-05
6:103028147 C T 0.900538 4.3635e-06
6:103039125 C T 0.035219 -1.9053e-05
6:103044551 C A 0.368588 5.5433e-05
6:103048236 G T 0.953932 -5.0855e-06
6:103058625 C T 0.247391 -4.7341e-06
6:103062910 C T 0.054118 -6.9108e-06
6:103066333 T C 0.586690 -6.6185e-05
6:103084795 A C 0.216392 8.2980e-06
6:103088219 T C 1.849126 1.8287e-06
6:103103025 T C 0.109974 1.4807e-05
6:103107364 T C 0.081412 9.9505e-06
6:103107486 T G 0.033199 -4.4485e-07
6:103107854 T C 0.101349 -1.3033e-05
6:103108975 A G 0.034634 2.8617e-06
6:103117386 G A 0.042120 5.9522e-06
6:103121398 A C 0.035797 1.1912e-05
6:103124923 A C 0.020783 -1.1815e-05
6:103133027 G A 0.068064 1.5854e-05
6:103147758 C T 0.063944 1.1765e-05
6:103159056 A G 1.024873 -2.3141e-05
6:103168321 A G 0.049501 7.0182e-06
6:103190217 T G 0.168053 -4.4066e-06
6:103211967 A G 0.157211 4.9575e-06
6:103212724 T C 0.939082 -2.5439e-05
6:103228211 C T 0.142725 1.8178e-06
6:103233865 C T 0.040658 3.5944e-05
6:103242759 C G 0.087127 3.0570e-06
6:103269058 C T 0.043433 -6.8924e-06
6:103270874 A G 0.042654 -7.6854e-06
6:103271355 A C 0.108070 -5.9494e-06
6:103286460 C G 0.970802 -1.7659e-05
6:103286482 A G 0.032434 7.5916e-06
6:103288626 T C 0.113874 6.2175e-06
6:103291786 T G 0.679203 -1.3060e-05
6:103303838 G T 0.144798 -3.8081e-06
6:103305564 A G 0.047319 1.8609e-06
6:103310348 C A 0.752003 1.7167e-05
6:103322346 G A 0.204377 -1.5307e-05
6:103325998 G T 0.548782 -1.4861e-05
6:103338989 C T 0.033039 -9.4662e-06
6:103340501 G A 0.027885 -1.0828e-05
6:103346215 G A 0.187687 -1.4386e-05
6:103354385 G A 0.468887 7.7161e-06
6:103371979 A G 0.021307 -3.7609e-06
6:103375824 T A 0.284929 4.3250e-06
6:103383827 G C 0.046370 8.6899e-06
6:103390160 C A 0.109481 2.3421e-05
6:103396672 T C 0.041525 -9.9771e-06
6:103397198 G A 0.070081 -6.6688e-06
6:103399566 T C 1.018821 8.9242e-07
6:103417535 G A 0.057341 4.4205e-06
6:103430251 T C 0.026485 -7.8368e-06
6:103451407 A G 0.131379 6.8642e-06
6:103457511 T C 1.090476 -1.9203e-06
6:103459749 A C 0.238008 -9.3141e-06
6:103477530 C A 0.588536 -1.9304e-05
6:103482088 T C 0.611478 1.1084e-05
6:103482619 G T 0.479317 1.5487e-05
6:103484831 A G 0.299983 -1.7082e-05
6:103485282 T C 0.498482 1.6324e-05
6:103490305 C T 0.387175 1.4113e-05
6:103498074 G A 1.846478 -7.6944e-06
6:103514896 T C 1.961681 -6.4896e-06
6:103515714 T C 1.206641 8.0934e-06
6:103521211 G A 0.126752 -2.6652e-05
6:103545063 T C 0.056410 -1.8238e-05
6:103552867 A C 0.152649 6.2888e-06
6:103556227 C T 0.050430 1.1870e-05
6:103559275 A G 1.834480 1.2094e-05
6:103563480 A G 0.027610 -3.1543e-06
6:103570740 A G 0.837390 -1.2279e-05
6:103576160 G A 0.841089 1.4215e-05
6:103583587 G C 0.185331 1.6416e-05
6:103589431 G A 0.178049 -2.3608e-07
6:103601835 T C 0.104058 3.6620e-06
6:103604673 C T 1.152550 1.8805e-05
6:103613190 C T 0.187065 2.7607e-06
6:103614455 C T 0.101158 -7.2519e-06
6:103616480 T C 0.025390 1.2627e-05
6:103618303 G A 0.027800 2.0984e-05
6:103624439 A G 1.327053 -2.9579e-05
6:103631188 T C 0.087005 1.4956e-05
6:103635348 T C 0.058385 -7.0236e-06
6:103638453 C A 0.917966 1.4042e-05
6:103639237 C T 0.726960 -2.2339e-05
6:103650726 G A 0.066246 3.5575e-05
6:103660953 A G 0.042375 9.7517e-06
6:103662234 T C 1.032309 5.7238e-06
6:103663570 A G 0.115784 -1.7244e-05
6:103675432 C A 1.831274 -2.1809e-06
6:103712732 A G 0.083639 1.5482e-05
6:103714206 C T 0.066429 3.7176e-05
6:103722012 T G 0.088514 -2.3857e-07
6:103724405 C T 0.117083 -1.3425e-05
6:103726272 A G 0.048951 -8.0876e-06
6:103730679 G A 0.074779 -1.5326e-05
6:103731123 T C 1.873754 5.4639e-07
6:103771991 T C 0.029558 8.2802e-06
6:103777604 T G 0.032145 6.7406e-06
6:103787366 C T 0.369449 2.1572e-05
6:103794231 A G 1.835768 -2.1781e-06
6:103796220 G A 0.109032 7.7993e-07
6:103799161 G A 0.114316 -1.0839e-05
6:103802785 C T 0.077649 -2.2164e-05
6:103811913 C T 0.645793 -2.8785e-05
6:103813490 G A 0.187045 -1.2187e-05
6:103815682 A G 0.073110 -1.1382e-06
6:103822073 T C 0.031241 1.7761e-05
6:103825841 C T 0.041556 -1.8594e-06
6:103838930 T C 0.035229 2.5715e-05
6:103843569 C T 0.577344 9.8795e-07
6:103854410 T C 0.073508 1.8689e-05
6:103857841 C T 0.445142 -2.8044e-05
6:103866352 A G 0.173105 9.4542e-06
6:103882949 T C 0.307946 -1.0417e-05
6:103883005 C T 0.020324 1.7325e-05
6:103886994 C A 0.054302 -1.5252e-05
6:103893670 T C 0.068982 -2.4611e-06
6:103901023 C T 0.331357 -2.6431e-05
6:103910837 T C 0.396820 -1.2389e-05
6:103920483 C G 0.990501 -1.1313e-05
6:103920679 C G 0.106924 7.7602e-06
6:103933807 T C 0.133593 -7.0537e-06
6:103938854 A G 0.040709 7.1478e-06
6:103945668 G A 1.436394 -1.5292e-05
6:103960280 T G 0.429761 -9.5970e-06
6:103961070 A G 0.041114 1.0004e-05
6:103962099 T C 0.040172 3.7774e-06
6:103978326 T G 0.106873 6.4798e-06
6:103982636 C T 0.275287 -1.1988e-05
6:103988261 G A 0.104062 2.4667e-05
6:103988555 C T 0.126212 -9.8267e-06
6:103993321 C T 1.225310 6.6830e-06
6:104008356 A C 0.806370 -3.1971e-06
6:104014979 G A 0.115784 1.3921e-05
6:104015555 T C 0.043300 3.9882e-06
6:104017493 C A 0.306287 1.4024e-05
6:104023482 C A 0.080215 9.0016e-06
6:104025972 A G 0.732165 -1.5101e-05
6:104026550 C T 0.149048 -8.2356e-06
6:104040669 G T 1.309846 1.4161e-05
6:104044965 C A 0.227975 2.5727e-05
6:104047480 T C 0.056090 -1.6132e-05
6:104056479 G A 0.028385 -2.9573e-06
6:104071467 G T 1.271333 1.7412e-05
6:104083799 T C 0.023646 1.3579e-05
6:104102329 T C 0.155848 6.9957e-06
6:104110800 G C 0.042800 -3.0496e-06
6:104123242 T C 0.549745 1.3706e-05
6:104135734 C G 0.414537 -2.6476e-05
6:104148183 G A 0.190730 2.7671e-05
6:104149472 T C 0.031659 -2.1640e-06
6:104149739 T C 0.580340 1.8865e-05
6:104150180 A G 0.039693 -1.1579e-05
6:104175613 T C 0.044667 -6.2168e-06
6:104195078 C T 0.621420 5.0449e-06
6:104195316 C T 1.939633 1.4866e-05
6:104196094 C T 0.110817 -4.1060e-05
6:104197160 G A 0.137727 -4.8011e-06
6:104198552 G A 1.216025 2.3856e-06
6:104202290 A G 0.041597 -1.7723e-07
6:104204762 A G 0.687431 1.3308e-06
6:104209816 T C 0.076938 -1.2612e-05
6:104212841 C T 0.066885 -1.0263e-06
6:104213797 T C 0.033277 -1.4672e-05
6:104213932 C T 0.066599 3.4712e-05
6:104213955 G A 0.127252 -7.4091e-06
6:104214350 G A 0.265618 2.0641e-05
6:104215847 A G 0.111769 7.0712e-06
6:104222580 T C 0.225425 5.8217e-07
6:104222812 A G 1.166921 1.1023e-05
6:104226851 A G 0.320579 2.0026e-05
6:104226884 T C 0.042494 -1.2723e-05
6:104227731 C A 0.509389 2.2240e-06
6:104239708 A G 0.220308 -3.0457e-05
6:104241528 T C 0.110151 -5.4252e-07
6:104246273 C A 0.203609 6.2523e-06
6:104257731 G A 0.164477 9.2660e-06
6:104268791 T C 0.084911 -2.9699e-05
6:104277260 A C 0.111358 6.4021e-06
6:104286236 C A 1.295088 -1.1921e-05
6:104286420 T G 1.404626 -4.9956e-06
6:104290530 C T 0.802450 2.4036e-05
6:104306477 G A 0.037034 -1.7921e-05
6:104311959 C T 0.073287 -4.0953e-06
6:104317117 C T 0.151982 1.7225e-05
6:104332596 A C 0.048016 1.4356e-06
6:104338384 T C 0.256336 -1.0541e-05
6:104340848 G A 0.054438 1.4585e-05
6:104340862 T G 0.183288 1.7704e-05
6:104343736 G A 0.040023 -1.6384e-05
6:104354219 T C 0.135296 -1.3720e-05
6:104367936 A C 0.512516 8.1395e-06
6:104370750 A G 0.095198 1.1357e-05
6:104380169 C T 0.110436 -1.9244e-05
6:104387937 G A 1.338871 2.4915e-05
6:104389644 G T 0.118436 2.0025e-06
6:104400065 G T 0.073953 -1.1539e-05
6:104404290 C T 0.036674 -1.4429e-05
6:104417349 A G 0.310540 -1.7439e-05
6:104423655 A G 0.028395 -5.6053e-06
6:104432165 A G 0.081504 -1.7837e-05
6:104436538 A G 0.089164 -2.9537e-05
6:104436682 G A 0.052541 -1.3735e-06
6:104436976 T G 0.037055 1.8701e-05
6:104438409 G A 1.253093 5.3375e-06
6:104439154 C T 0.652708 -1.4061e-05
6:104442755 A G 0.041580 4.0767e-06
6:104445996 G A 0.034665 3.5256e-06
6:104455955 T C 0.047914 2.1814e-06
6:104458198 T C 0.105887 9.6349e-06
6:104459663 A G 0.912597 2.0561e-05
6:104462081 A G 0.874598 2.5998e-06
6:104478130 T C 0.452884 1.6541e-05
6:104480382 T C 0.063070 1.0577e-05
6:104484800 C T 0.379651 -1.5245e-05
6:104487470 C T 0.190546 -7.7578e-06
6:104492484 C T 0.828064 -2.8964e-06
6:104500739 A G 0.165282 1.5001e-05
6:104501109 C T 0.100227 -3.5017e-06
6:104503485 G A 0.076238 2.8442e-06
6:104506704 T C 0.925551 -5.7591e-06
6:104511925 A G 1.037568 -7.3485e-06
6:104512694 C T 0.591386 -1.5268e-05
6:104518954 C T 0.086944 5.4359e-06
6:104519786 T C 0.901293 5.0476e-06
6:104520128 A G 0.206563 4.4227e-06
6:104523959 T C 0.041383 -3.5216e-06
6:104529981 G A 1.144234 1.0169e-06
6:104532718 A G 0.034223 -1.2445e-05
6:104535274 A G 0.062550 -1.2323e-05
6:104542037 A G 0.214369 1.4299e-05
6:104545642 G T 0.253117 2.4635e-05
6:104548004 G T 1.375963 8.1120e-07
6:104561372 T C 0.042025 -3.6416e-06
6:104566653 T C 1.144856 1.7207e-06
6:104570061 T C 0.059072 -1.3357e-05
6:104576217 C G 0.037585 -1.6959e-07
6:104579627 A G 0.056712 3.5361e-06
6:104590822 T G 0.939143 -1.4196e-05
6:104592727 C T 0.437969 1.6150e-05
6:104593867 G A 0.286959 4.3264e-05
6:104601709 C T 0.839328 8.4279e-06
6:104604903 T C 0.046482 1.0272e-05
6:104610015 A G 0.024231 1.3087e-05
6:104633000 C A 0.212540 1.0952e-05
6:104635818 A G 0.032917 1.2112e-06
6:104643661 T C 0.068527 2.2227e-05
6:104652456 A C 0.043967 -1.6343e-05
6:104671382 C T 0.224473 1.0916e-05
6:104687623 G C 0.051484 1.0508e-06
6:104689416 A G 0.092234 9.8609e-06
6:104690452 G T 0.192342 7.3088e-06
6:104705139 C T 0.155375 1.2511e-05
6:104705750 C T 0.566506 -3.6090e-05
6:104718562 G A 0.037952 -4.4674e-06
6:104728885 C T 0.648982 -4.9999e-05
6:104734794 C T 0.041342 -2.6035e-05
6:104738813 A G 0.138893 -2.2295e-05
6:104740181 C T 0.584341 -4.1842e-06
6:104748702 C T 1.010709 4.2358e-06
6:104749706 G A 0.401733 -1.1249e-05
6:104754856 G A 0.123720 -9.3893e-08
6:104758143 T C 0.235767 4.1139e-06
6:104763414 A G 0.926363 1.3860e-05
6:104765743 G A 0.036599 3.7138e-06
6:104768833 T C 1.755920 -3.4701e-07
6:104772161 C T 0.070873 7.6678e-06
6:104772499 C T 0.074330 -1.0939e-05
6:104773565 A C 1.405606 -1.0067e-05
6:104787528 A G 0.826058 1.5951e-05
6:104788346 C T 0.028929 -5.4273e-06
6:104792722 G T 0.392904 -1.5693e-05
6:104805293 T G 0.152713 -5.7757e-06
6:104809548 C T 0.224983 1.5222e-05
6:104817385 C T 0.139430 -6.0898e-06
6:104831053 T C 0.187300 6.1808e-05
6:104841955 C T 0.368561 -1.4454e-05
6:104842919 A C 0.486725 4.3938e-06
6:104843714 C T 0.118249 3.5657e-05
6:104846277 T C 0.050423 6.6814e-06
6:104852784 G A 0.034430 -1.5766e-05
6:104856104 G A 1.258686 -1.8636e-05
6:104856207 G A 0.125498 -3.8518e-05
6:104859761 C A 0.042205 -1.8793e-05
6:104860877 A G 0.053486 -2.8881e-05
6:104864469 C T 0.025128 -9.4276e-06
6:104869938 T C 1.691405 7.8488e-07
6:104882730 A G 1.337531 1.6186e-05
6:104888478 A G 0.027202 -1.3762e-05
6:104891715 C T 0.047812 -1.0127e-05
6:104896538 G A 0.067840 1.0460e-07
6:104906031 T G 0.158241 7.8594e-06
6:104909035 T C 0.086580 -2.3375e-06
6:104913334 G C 0.043698 6.0318e-06
6:104916184 T G 1.220305 1.4699e-06
6:104927783 T C 0.022218 -6.1492e-06
6:104928434 G C 1.221254 7.0916e-06
6:104932148 C T 0.166700 1.6542e-05
6:104946345 G A 1.930640 1.7089e-05
6:104946549 A G 0.247963 4.1355e-06
6:104946937 G C 0.151085 1.9305e-05
6:104947409 A C 1.437380 -7.5515e-06
6:104947544 C T 1.585157 -1.7135e-05
6:104951340 T C 0.064525 -1.5661e-05
6:104955488 A G 0.020069 -4.2579e-06
6:104956593 T C 0.024591 2.6028e-05
6:104958732 A C 0.141344 2.5642e-05
6:104966559 T C 1.451751 -5.3208e-06
6:104975377 G T 0.113636 2.2484e-06
6:104980478 G T 0.813272 2.6242e-06
6:104983055 T C 0.767034 3.1317e-05
6:104995640 C T 0.045292 5.4936e-06
6:105005158 T C 0.071219 -1.8124e-05
6:105005500 C T 0.031683 -9.6078e-06
6:105015946 A T 0.061652 -1.7361e-06
6:105022465 A G 0.063121 -4.7614e-06
6:105024049 C T 0.622555 2.1608e-05
6:105029301 A G 0.179470 -5.3329e-06
6:105049526 C T 0.071597 -2.5545e-05
6:105060930 T G 0.283892 3.7757e-06
6:105062381 C T 1.297148 5.8831e-05
6:105070290 C A 0.359878 8.9332e-06
6:105085606 A G 0.141324 -2.9132e-05
6:105092231 T C 0.082347 -1.2111e-05
6:105098342 A G 0.218785 1.8780e-05
6:105109669 C T 0.186382 6.3015e-06
6:105111663 A G 0.342712 9.9725e-06
6:105128534 C T 0.460533 1.8652e-05
6:105129972 C A 0.107989 8.6544e-06
6:105130009 C T 0.360799 1.8396e-05
6:105130521 T C 0.273733 -3.9149e-06
6:105134795 T C 0.035168 1.6192e-06
6:105138192 T C 0.040179 -1.5897e-07
6:105140486 G A 0.046843 1.2786e-06
6:105149713 G C 0.923790 -7.7762e-06
6:105149965 T C 0.320097 -7.0123e-06
6:105152142 G A 0.049195 -5.2527e-06
6:105165743 A G 0.374460 -7.2400e-06
6:105173814 T C 0.319169 -1.1967e-05
6:105177885 A G 0.030258 -1.3230e-05
6:105180785 T C 0.692571 -1.5571e-05
6:105215023 A G 0.230192 1.0035e-05
6:105232233 C A 0.729194 -8.4745e-06
6:105233073 C T 0.027148 -8.4247e-06
6:105251020 A G 0.024370 1.2431e-05
6:105254826 C T 0.408744 3.1111e-06
6:105258217 T C 0.020164 -3.2155e-06
6:105258569 T C 0.051929 -4.1384e-06
6:105293132 G A 0.037847 -4.3947e-07
6:105305218 C T 0.057137 1.4564e-06
6:105308470 G A 0.129958 -6.5396e-06
6:105311474 T C 0.319549 -1.1949e-05
6:105318560 C A 0.025040 -5.6129e-06
6:105319125 A G 1.043708 2.4932e-07
6:105335981 G A 0.052969 7.5449e-06
6:105336021 T C 0.042596 8.0244e-06
6:105337908 T C 0.037741 -5.5242e-06
6:105349842 A C 0.117933 1.8076e-05
6:105356725 C T 0.946735 -4.0536e-06
6:105377787 G A 0.024917 6.6761e-06
6:105378954 T C 1.354618 5.5928e-06
6:105386764 T C 0.162393 -3.3739e-05
6:105398374 G A 0.049253 -1.1456e-05
6:105400837 G A 1.093298 1.5678e-05
6:105404198 A G 0.286659 2.2432e-05
6:105406274 C A 0.209504 9.2047e-06
6:105429511 T C 0.122499 2.0513e-05
6:105436993 A G 0.212965 5.0043e-06
6:105445364 G A 0.395216 1.1272e-05
6:105453867 C T 0.049430 -1.2116e-07
6:105480725 C T 0.209361 1.0098e-05
6:105483327 G A 1.460084 6.9004e-06
6:105485803 C T 0.156082 5.1664e-06
6:105499718 T C 0.029500 -1.0864e-05
6:105504176 G A 0.165718 -1.6536e-06
6:105514075 A G 0.072389 -2.5166e-05
6:105517980 A G 0.052384 4.3721e-07
6:105523309 C T 0.072991 1.1274e-05
6:105523679 T C 1.733753 4.5576e-06
6:105529785 C A 0.317900 8.2506e-06
6:105536491 T C 0.410335 2.1325e-05
6:105538806 A G 1.825858 -2.6938e-06
6:105544119 G A 0.142687 -1.2404e-05
6:105545084 A G 0.069611 -3.2879e-05
6:105551229 G T 0.135945 -8.4129e-06
6:105553910 C T 1.909167 -7.9269e-06
6:105555047 C T 0.040750 -1.7705e-05
6:105559015 G A 0.045248 6.3704e-06
6:105559706 A C 0.039098 4.6531e-06
6:105563677 G A 0.021939 1.5555e-05
6:105572808 G A 1.912295 -1.8589e-05
6:105573104 C T 0.449987 -3.5190e-06
6:105598184 G A 1.701655 1.3818e-05
6:105609468 T C 0.069435 -2.8538e-05
6:105612220 G A 0.210486 -2.5898e-05
6:105614533 A T 0.124549 3.7494e-07
6:105626998 G C 0.031598 -1.0578e-05
6:105631819 T G 0.184893 5.0545e-06
6:105647791 A C 1.912733 8.5354e-06
6:105648476 T A 0.029786 -7.5433e-06
6:105656760 T C 1.673943 -4.8571e-06
6:105661518 A G 0.132593 -4.1578e-06
6:105674614 T C 0.177736 5.4946e-06
6:105675144 C T 0.559495 2.0063e-05
6:105682386 C T 0.167220 1.3218e-05
6:105691598 T G 0.154359 2.1462e-05
6:105701378 C G 0.175438 1.3523e-05
6:105704168 G T 0.806642 3.6088e-05
6:105705710 C G 0.143993 5.3487e-06
6:105706878 T C 0.264442 2.0396e-07
6:105709113 A G 0.158564 1.6389e-05
6:105709244 G A 0.139845 5.1358e-08
6:105712501 G A 0.058633 -3.5286e-06
6:105726036 T C 0.307055 -2.0353e-06
6:105735164 C T 0.251638 5.4390e-06
6:105735808 A G 0.181731 1.1245e-05
6:105747571 G A 0.023840 5.0468e-07
6:105748958 G T 0.139233 -1.1161e-05
6:105749923 T G 0.318060 -9.1265e-06
6:105752298 T C 0.106533 -2.4366e-05
6:105759760 T A 0.042695 -1.3296e-05
6:105760863 G A 0.026899 -2.9233e-06
6:105770008 G A 1.880027 8.5747e-06
6:105773034 T C 0.088542 -7.2243e-06
6:105773109 C A 0.236386 8.3902e-06
6:105775311 T C 0.039513 3.6531e-05
6:105776866 C A 0.271401 -2.0908e-05
6:105777846 C T 0.147124 -2.5545e-05
6:105781039 A G 0.109610 8.2042e-06
6:105798887 G A 0.174669 5.5086e-06
6:105799335 A G 0.124304 2.3729e-06
6:105800544 C T 0.120925 2.3954e-05
6:105802907 C T 0.138118 9.4460e-06
6:105810999 G C 0.175400 -1.2480e-05
6:105811308 A C 0.458398 7.5018e-06
6:105817378 C T 0.271826 7.8862e-06
6:105819932 C T 0.180262 1.6722e-05
6:105821512 C T 0.423757 1.2393e-05
6:105836340 C A 0.023292 1.9018e-05
6:105841041 C T 0.642804 3.4552e-05
6:105841460 T C 0.026111 -2.6033e-05
6:105843241 A G 0.071277 -6.3570e-06
6:105844161 G T 0.121527 2.0594e-05
6:105846050 A G 0.137081 3.3483e-06
6:105850712 G A 0.494474 3.3441e-05
6:105851978 G T 0.579765 2.6594e-05
6:105856217 C T 0.029789 -8.4935e-06
6:105869130 T C 0.302778 2.7095e-05
6:105875794 T C 0.038452 -3.0463e-06
6:105878915 T C 0.039883 -3.6091e-06
6:105882599 T C 0.050256 -2.6054e-05
6:105883147 G A 0.810453 2.1457e-05
6:105887131 A G 0.354595 5.9559e-06
6:105896843 T C 0.265720 -3.1216e-06
6:105906081 T C 0.023102 1.0562e-05
6:105909487 C T 0.571799 -1.3939e-06
6:105917036 A G 0.042851 -1.3539e-05
6:105920257 T C 0.096681 9.7474e-06
6:105928059 G A 0.194630 4.7885e-05
6:105931588 T G 0.091564 9.3049e-06
6:105935435 G A 0.164466 6.5499e-06
6:105940307 A G 0.166330 -1.5463e-06
6:105946011 A G 0.026138 1.1172e-05
6:105946314 C A 0.266284 -7.6184e-06
6:105948395 A G 0.053224 3.5709e-05
6:105951839 C A 0.476302 2.9765e-05
6:105952481 G A 0.240245 1.1447e-05
6:105953319 A C 0.793763 1.1745e-05
6:105953724 C T 0.143765 1.5451e-06
6:105964269 G A 0.074922 1.2622e-05
6:105967383 T G 0.117358 1.5264e-05
6:105973887 T C 0.060058 -6.4906e-07
6:105976979 G A 0.753798 -4.9923e-08
6:105978384 G C 0.177352 1.1445e-05
6:105979689 C T 0.037150 -1.7535e-05
6:105988260 T C 0.921671 8.9333e-06
6:105996000 A G 0.032400 -1.5096e-05
6:105997617 G A 0.110742 -6.9494e-06
6:105999321 C A 0.032941 6.1058e-06
6:106000071 T C 0.577181 -2.5737e-06
6:106001459 C T 0.052922 -3.1619e-07
6:106007241 T C 0.050151 5.3571e-06
6:106009526 G T 0.101454 -3.7458e-05
6:106011016 C A 0.818575 -1.2570e-05
6:106013972 A C 0.131349 -1.2285e-05
6:106020539 T G 0.080593 4.8634e-07
6:106023196 C T 0.103970 1.5792e-06
6:106031159 T C 0.121931 -2.4138e-05
6:106032374 G A 0.080715 -4.4187e-06
6:106040613 A C 0.969395 8.2859e-06
6:106044349 C T 0.170073 -1.4251e-05
6:106051185 C A 1.233847 1.9548e-06
6:106053913 G A 0.040876 9.4686e-06
6:106054607 T C 0.740413 2.8984e-05
6:106056440 C T 0.036667 -1.5936e-05
6:106059742 T C 0.107720 8.9002e-06
6:106060602 C T 1.077275 2.0710e-06
6:106064019 A G 0.060700 -4.0282e-05
6:106064305 C T 0.031173 -2.4994e-05
6:106068555 T C 0.063356 3.3413e-06
6:106074150 C A 0.042233 -2.1616e-05
6:106075754 A G 0.617037 2.4320e-05
6:106079565 T C 0.044062 4.9470e-07
6:106080092 T G 0.140545 -1.9174e-06
6:106086019 T C 0.140351 1.4025e-05
6:106093223 G C 0.192624 -6.4017e-06
6:106094057 G A 1.051830 7.2271e-06
6:106104641 A G 0.152876 1.4598e-05
6:106117357 A C 0.749987 1.0857e-05
6:106124324 A G 1.568410 3.0661e-05
6:106126016 C T 0.146498 -1.7651e-05
6:106126691 A G 0.055706 -3.9311e-06
6:106127666 A G 0.022238 1.2636e-05
6:106132323 G A 0.298066 -1.9271e-05
6:106137331 T C 0.050933 -1.1891e-05
6:106156299 A G 0.948608 1.2932e-05
6:106158657 T C 1.265768 6.0433e-07
6:106159632 T C 0.052184 -6.2530e-06
6:106177285 G A 1.575355 1.2890e-05
6:106179442 C T 0.034206 2.4502e-05
6:106179780 G C 0.045853 1.4872e-05
6:106183047 C T 0.062468 -6.7620e-06
6:106186528 G A 0.079651 1.4105e-05
6:106193660 A G 0.058202 6.1745e-06
6:106203589 G A 0.081048 9.6720e-06
6:106205297 C T 1.137132 2.1477e-05
6:106206536 C T 0.267444 -2.0029e-05
6:106207093 G A 0.494759 2.6012e-05
6:106211526 A G 0.067646 4.8109e-05
6:106212415 C T 0.126691 -7.4627e-06
6:106217303 C T 0.265377 1.6171e-05
6:106218143 G A 0.077635 -1.1760e-05
6:106231833 G A 0.030473 -2.0775e-05
6:106239385 T C 1.335947 4.1145e-06
6:106240162 A G 1.827717 5.1054e-05
6:106244548 A G 0.536353 -3.1342e-05
6:106247137 T C 0.233214 -1.7454e-05
6:106250776 G T 0.507342 1.9244e-05
6:106255631 T G 0.143653 -1.8481e-05
6:106256566 A G 1.779365 2.6887e-05
6:106263076 A G 1.309544 -2.0334e-05
6:106264584 G A 0.123706 -3.8808e-06
6:106264634 A G 0.802307 -1.7744e-05
6:106265214 A G 1.590355 -1.7121e-05
6:106267656 C T 0.998742 1.8211e-05
6:106268108 C A 0.092798 -1.3643e-05
6:106268279 T C 0.057107 1.3526e-05
6:106269803 T C 0.776819 -1.7984e-05
6:106273256 C T 0.697045 8.0199e-06
6:106283743 T C 0.118083 5.1300e-06
6:106284073 C T 0.063148 2.6894e-05
6:106285563 C T 0.040261 1.1342e-05
6:106287481 A C 0.030534 -2.9970e-05
6:106291825 A G 0.062876 -9.9504e-06
6:106294280 A G 0.114067 1.3300e-05
6:106295119 T C 0.654354 7.8016e-06
6:106295763 T C 0.078111 2.5501e-05
6:106297930 T C 0.194701 2.6586e-06
6:106299231 A C 0.091921 1.2975e-05
6:106299704 C T 0.068010 -1.5304e-05
6:106303274 T C 0.437163 4.9346e-05
6:106304043 T G 0.039173 2.3916e-05
6:106311653 A G 0.060265 5.1049e-05
6:106314819 A G 0.021766 -8.6028e-06
6:106315321 A G 0.078934 1.0372e-05
6:106315792 C T 0.027790 -6.1863e-06
6:106316464 G A 0.081348 -9.2284e-06
6:106317587 T C 0.183492 -9.9837e-07
6:106317700 G A 0.075711 5.4679e-06
6:106319727 A T 0.075796 2.4536e-05
6:106320356 C T 0.023925 8.7596e-06
6:106321630 A G 0.049542 9.9689e-06
6:106321844 A G 0.453839 9.8497e-06
6:106323151 T C 0.602853 -3.0407e-06
6:106324741 C T 0.187558 -2.0854e-06
6:106325922 G C 0.118637 2.3927e-05
6:106326123 A G 0.106306 2.2006e-05
6:106326339 C T 0.824552 -8.7545e-06
6:106326747 G A 0.985541 -7.6688e-06
6:106329017 G A 0.721521 -1.6121e-05
6:106329055 T C 0.964336 -2.5023e-05
6:106329511 A G 0.021983 1.0295e-05
6:106332553 C T 0.294221 -8.4308e-06
6:106333140 T G 0.821261 5.3835e-06
6:106336702 A G 0.156936 1.1030e-05
6:106339392 T C 1.437105 6.1492e-06
6:106350616 G A 0.577861 3.4721e-06
6:106353544 A G 0.066518 1.4490e-05
6:106353761 C T 0.542115 -2.2958e-06
6:106357244 A G 0.071706 -7.7371e-06
6:106362672 C T 0.033230 8.5445e-06
6:106364158 A C 0.051494 -1.7342e-05
6:106365258 T C 0.318676 8.7547e-06
6:106368296 C T 0.844237 1.3259e-05
6:106377522 G A 0.457956 -1.4591e-05
6:106380131 A G 1.514981 1.5571e-05
6:106383247 A G 0.087273 -2.6766e-06
6:106394642 T C 0.417117 1.1289e-05
6:106396686 G A 0.383446 9.5541e-06
6:106396774 C T 0.121122 9.3268e-06
6:106399648 G A 1.435796 -1.3415e-05
6:106402308 A G 0.160944 -5.7569e-06
6:106402962 C T 0.085982 5.1301e-06
6:106405102 G T 0.908093 -1.2322e-05
6:106406882 C T 0.222287 1.7997e-05
6:106407386 T C 1.315830 -2.6648e-06
6:106408106 A G 0.029119 -2.4262e-06
6:106410525 A G 0.032682 2.8419e-05
6:106413410 C T 0.377323 6.7066e-05
6:106414904 G A 0.191390 3.5625e-05
6:106417352 A G 0.144625 5.2932e-06
6:106420868 T C 0.164687 3.1149e-05
6:106423357 A G 0.036681 -1.1754e-05
6:106427506 T G 0.443714 3.8497e-05
6:106430207 G A 1.616650 -2.0601e-05
6:106435269 C G 0.573047 -1.3961e-05
6:106437141 A G 0.118358 -3.0371e-06
6:106437821 A G 1.606120 -2.3600e-05
6:106445522 A G 0.023782 2.0836e-05
6:106452945 C A 0.021470 -1.6480e-05
6:106457570 C A 0.136533 -1.2597e-05
6:106470070 A G 0.660297 -1.3145e-05
6:106479153 A G 0.076734 8.4170e-06
6:106495297 G A 0.039193 2.7768e-06
6:106495361 G A 0.141086 8.5687e-06
6:106502803 T C 1.785226 -3.3713e-05
6:106513510 G A 0.054900 7.7917e-06
6:106518237 T C 0.184553 1.9136e-05
6:106522027 C T 1.572132 5.3146e-06
6:106522936 G T 0.206152 -1.8197e-06
6:106524830 C A 0.258655 9.0068e-06
6:106536253 A G 0.060456 -5.2073e-06
6:106537750 A G 0.286697 3.8935e-06
6:106538280 T G 1.289342 -1.0881e-05
6:106545118 G T 0.379172 -8.1720e-06
6:106549398 A G 0.343753 -3.9918e-06
6:106552031 T C 0.515569 -4.2122e-06
6:106553096 A G 0.032502 1.4919e-07
6:106558167 A G 0.084720 1.1524e-05
6:106559602 A G 0.208579 2.6036e-05
6:106562213 A G 0.041240 1.8414e-06
6:106568034 T C 1.327756 3.9661e-06
6:106570283 T G 0.020460 -7.4359e-06
6:106571352 A G 0.159411 4.3773e-06
6:106573279 C A 0.210276 1.5000e-05
6:106574892 C T 0.342019 8.7652e-08
6:106578420 G A 0.110348 -8.8121e-06
6:106587454 G A 0.051494 -2.2490e-06
6:106588614 C T 1.214872 9.6648e-06
6:106589496 G A 0.824902 6.6650e-06
6:106590404 T C 0.315459 1.8111e-06
6:106604103 C T 0.294384 2.9442e-05
6:106604855 G A 0.040502 -6.0726e-06
6:106606843 A G 0.215318 -2.1572e-05
6:106611412 A G 0.041590 2.2653e-05
6:106613091 A G 0.477192 -3.7561e-05
6:106613763 C G 0.126956 2.1910e-05
6:106625093 C T 0.160030 -4.6217e-06
6:106627447 G A 0.240306 -2.4911e-05
6:106627910 T C 1.514356 -1.5915e-05
6:106643323 G C 0.112476 -1.8779e-05
6:106647377 G T 0.021096 -6.1064e-06
6:106675995 G A 0.157663 8.1742e-06
6:106678171 A G 0.032676 -1.4473e-05
6:106686427 G A 0.409050 9.4032e-05
6:106692315 A G 0.052667 -9.1665e-06
6:106702347 C T 0.033716 -1.3740e-05
6:106704494 A C 0.274556 9.5277e-06
6:106707669 G C 0.059854 -2.9774e-05
6:106708813 T C 0.138250 -2.3574e-05
6:106725416 G A 0.032557 -1.3963e-05
6:106726685 G A 0.032924 -1.3580e-05
6:106736799 G A 0.060061 6.8189e-06
6:106740458 G A 1.012851 4.3074e-05
6:106745082 T G 0.042372 2.9325e-05
6:106754894 G T 0.050022 -2.5987e-06
6:106760299 C A 0.170369 -6.3368e-06
6:106784551 C T 0.541575 -1.4037e-06
6:106790107 G A 0.957686 6.2525e-05
6:106794159 A G 0.851989 -7.5715e-05
6:106803505 A G 0.060058 -7.2435e-06
6:106817017 T C 1.276953 -8.7211e-06
6:106820563 A G 0.038428 -8.0874e-06
6:106822546 G A 0.054934 -8.9469e-06
6:106824068 G A 0.108526 -2.6251e-05
6:106825321 C T 0.116441 -4.9283e-06
6:106829172 G A 0.850636 -1.4617e-05
6:106829537 C T 0.842105 9.9625e-06
6:106834984 C T 0.188435 6.1518e-06
6:106836166 T C 0.086869 9.8502e-07
6:106836299 C A 1.713704 -9.3914e-06
6:106836526 G A 0.065001 -7.3380e-06
6:106838192 T C 1.029966 -7.1508e-06
6:106838904 G A 0.292130 2.2869e-05
6:106862821 C T 0.251046 1.9215e-05
6:106864740 G T 1.307528 -1.2028e-05
6:106865745 A G 0.027545 4.4047e-06
6:106867828 A G 0.230515 2.5388e-06
6:106877326 T C 0.822063 -3.3908e-05
6:106879571 A G 0.323891 1.9671e-06
6:106882214 G A 0.032958 -3.1712e-06
6:106885185 T C 0.036290 -8.9372e-06
6:106890629 C A 0.179959 -8.5853e-06
6:106892924 C T 0.675929 -1.2066e-05
6:106894342 G A 0.293687 2.9094e-05
6:106896711 A G 1.658379 -7.7722e-06
6:106896841 G A 0.163334 -1.5893e-05
6:106897527 T C 0.031775 -2.8371e-06
6:106899226 T C 1.425046 4.7958e-06
6:106913299 T C 1.157422 -1.3174e-05
6:106917928 T C 0.369632 9.9459e-06
6:106918630 C T 0.132114 -7.4906e-06
6:106919652 G A 0.297991 -5.5059e-07
6:106919710 G T 0.113765 3.1877e-07
6:106922281 A T 1.153859 4.2977e-06
6:106922549 G A 0.959450 -1.5484e-05
6:106922633 G A 0.032914 -1.3546e-06
6:106923425 C T 0.135191 -8.3126e-06
6:106923448 G A 0.024081 6.9365e-06
6:106924024 G A 0.150779 -2.1925e-05
6:106924458 T G 0.201552 -7.2069e-06
6:106932050 A G 0.105191 1.0413e-05
6:106935690 C T 0.054962 -7.3620e-06
6:106936149 G A 0.204894 -8.0666e-06
6:106936625 G T 0.929709 9.0440e-06
6:106937818 A G 0.308204 -3.2465e-06
6:106938669 G A 0.062431 -7.1333e-07
6:106940525 A G 0.142677 -7.3656e-06
6:106949394 C T 1.307381 -3.6347e-06
6:106949440 A G 0.314494 2.2625e-05
6:106950327 G A 0.490397 7.3815e-06
6:106955155 T C 0.251689 -4.1081e-06
6:106957506 T C 1.839287 6.7452e-06
6:106960447 A G 0.290423 -1.9487e-06
6:106962186 A G 0.556208 -2.2062e-05
6:106967185 C A 0.545967 -2.0240e-05
6:106967778 C T 0.511075 7.1940e-06
6:106970791 A G 0.567383 -1.6013e-05
6:106973667 T C 0.540660 -5.6881e-07
6:106979755 A G 0.492906 1.6278e-06
6:106981767 T A 1.541575 -2.5439e-06
6:106982488 C T 0.677054 -7.2534e-06
6:106982532 T G 1.044167 -5.6212e-06
6:106982784 A G 0.024516 7.6967e-06
6:106985419 C A 0.635655 -2.3826e-05
6:106987370 C A 1.856823 -2.3441e-06
6:106989212 A G 1.093495 1.0636e-05
6:106991361 C T 0.129173 1.8231e-05
6:106992299 C T 0.839722 1.6215e-05
6:106994326 A G 1.459350 -1.1472e-05
6:106999822 A G 0.635121 -3.0920e-05
6:107025499 G A 0.055964 1.9140e-05
6:107027557 C T 0.578473 9.2388e-06
6:107031766 T C 0.143034 -1.9168e-05
6:107033570 A G 0.215001 1.4671e-05
6:107034701 T C 0.133491 -4.8297e-06
6:107034986 A G 0.695165 -3.6619e-05
6:107051404 C T 0.092428 -1.5458e-05
6:107062187 C T 0.153689 3.8182e-05
6:107062232 C T 0.021735 1.2302e-05
6:107066499 A G 0.130291 2.2047e-05
6:107100396 G A 0.085478 2.1450e-05
6:107100483 T C 0.118776 -2.4239e-05
6:107103510 T G 0.053476 2.1376e-05
6:107112780 C T 0.052340 6.9474e-07
6:107114361 G A 0.842881 -1.5116e-05
6:107118274 T C 0.021140 1.3800e-05
6:107126673 A G 0.219860 -2.2011e-06
6:107131685 C G 1.782411 -3.8667e-06
6:107134756 T G 0.048284 1.4971e-05
6:107135667 G A 0.572748 -7.1389e-06
6:107141296 G A 0.176614 1.0436e-05
6:107141376 A G 0.123720 -1.8641e-05
6:107141728 G A 1.344749 -2.0395e-05
6:107145514 G C 0.638609 1.7807e-05
6:107148627 G A 0.120612 2.3292e-05
6:107151275 C T 0.110872 1.4430e-05
6:107153670 T C 1.457273 -3.9100e-06
6:107156861 A C 1.587948 8.4632e-06
6:107158268 A G 0.036844 8.1083e-06
6:107164722 G A 0.369445 -2.9214e-07
6:107169323 T C 0.156038 1.9236e-05
6:107174515 G A 0.505656 1.0459e-05
6:107176029 C G 0.719212 -1.4815e-06
6:107178542 T C 0.620308 1.9724e-05
6:107179339 C T 0.113408 3.1149e-06
6:107179622 G A 0.037170 5.1358e-06
6:107186184 G A 0.318094 1.0765e-07
6:107189417 C T 0.253674 3.9788e-05
6:107197648 C T 0.232028 1.5140e-05
6:107201626 T C 1.033264 9.1056e-06
6:107202477 G A 0.023197 -1.9542e-05
6:107207701 T C 0.056134 1.1238e-05
6:107209859 G A 0.056172 5.4958e-06
6:107211663 A C 0.947242 -1.0922e-05
6:107213273 G A 1.087018 -4.7034e-05
6:107213723 T G 0.030823 1.0931e-05
6:107214117 G A 0.522002 2.5551e-05
6:107214521 T C 0.053653 -5.1747e-07
6:107220584 A G 0.046119 3.4302e-05
6:107229778 A G 0.116213 -9.8271e-06
6:107235038 A C 0.288638 -1.4261e-05
6:107237748 G A 0.441691 5.7955e-05
6:107241055 C T 0.037384 4.1669e-05
6:107241341 C G 0.336001 7.4597e-06
6:107241935 A C 0.075303 2.0502e-05
6:107245957 A G 0.730931 1.8971e-07
6:107247689 C T 1.394379 3.9311e-05
6:107251954 C T 0.995621 -4.5584e-06
6:107252987 C A 0.030663 -3.4275e-06
6:107253373 G A 0.138696 1.2606e-05
6:107255445 G A 0.857092 -1.0548e-05
6:107258240 T C 0.053374 1.4940e-05
6:107268446 T C 0.034811 1.0634e-05
6:107269579 T G 0.145302 3.4427e-05
6:107279352 T C 1.105887 1.3245e-05
6:107281641 C T 0.124964 -2.3681e-05
6:107288536 A C 0.134028 5.7387e-05
6:107295198 C T 0.926030 2.6080e-05
6:107297107 T C 0.049382 1.8735e-05
6:107297924 G A 0.432879 -1.7978e-05
6:107302283 T C 0.051970 -9.8097e-06
6:107302714 G C 0.582974 -9.2212e-06
6:107302809 A G 0.919016 1.0857e-05
6:107302955 C G 0.287163 3.0294e-05
6:107304262 A G 0.395134 9.9515e-06
6:107304447 C T 1.055210 2.0216e-05
6:107307723 A G 0.139128 4.8748e-05
6:107312069 G A 0.313953 4.1113e-05
6:107313387 G T 0.048886 5.5945e-06
6:107314753 G A 0.178049 2.8530e-05
6:107315879 C T 0.110481 6.3153e-06
6:107318707 A G 0.116403 -1.5753e-05
6:107319615 A G 0.428826 -7.2845e-06
6:107319633 G T 1.343549 2.1596e-05
6:107329006 C T 0.544063 -1.9016e-05
6:107346308 A G 0.076567 1.8589e-05
6:107351798 T C 0.159139 -2.1826e-05
6:107354366 A G 0.049960 -9.7684e-06
6:107359734 C T 1.975905 -2.0086e-05
6:107360843 T C 0.690569 1.2240e-05
6:107362576 G A 1.523953 5.4705e-05
6:107373082 G A 0.124780 -2.8669e-05
6:107373407 A G 0.067704 -3.3778e-05
6:107373709 T C 1.976606 -1.5999e-05
6:107375785 A G 0.130781 -2.3993e-05
6:107376799 C T 1.154627 3.5307e-06
6:107379137 T C 0.325156 2.4657e-06
6:107380559 C T 0.965386 -1.7012e-05
6:107380793 C T 0.576158 5.2636e-05
6:107383009 C T 0.099373 -1.6021e-05
6:107383411 C T 0.578796 3.4431e-06
6:107386233 T C 0.315130 -1.1848e-05
6:107388119 T C 0.360640 5.6256e-05
6:107392534 T C 0.105772 -3.1283e-05
6:107396658 C T 1.636392 -6.2973e-06
6:107398769 T C 0.906767 -2.0839e-05
6:107401063 A G 0.040346 7.3651e-06
6:107407423 A G 0.096518 -8.4503e-06
6:107408585 C T 0.630154 2.4055e-05
6:107419155 G A 0.473415 3.3917e-06
6:107420387 C G 0.240401 1.8599e-05
6:107420516 C A 0.714714 1.0614e-08
6:107432399 A G 0.421459 -1.8929e-05
6:107433248 T C 0.024690 1.6312e-05
6:107437758 G T 0.033206 7.9066e-06
6:107441471 G A 0.036551 2.2994e-05
6:107442277 G A 0.645851 1.3691e-05
6:107447601 C G 0.381399 -4.0902e-05
6:107449641 C T 0.281335 -8.0958e-06
6:107456847 C A 0.421677 -7.4941e-06
6:107460265 G T 0.087488 -4.7931e-05
6:107460346 A C 0.283613 -2.9067e-05
6:107464593 C T 0.165299 1.1541e-05
6:107467855 C T 0.916997 -1.9168e-05
6:107473067 C T 0.911975 -2.0959e-05
6:107484367 C T 0.072596 8.8567e-06
6:107494821 A G 0.530257 -4.1988e-06
6:107497166 G C 1.292201 -1.9001e-05
6:107506459 A G 0.760863 -1.5036e-05
6:107508918 T C 0.391116 -4.9462e-06
6:107510585 G A 0.975280 -5.0757e-06
6:107511029 T C 0.042307 2.0194e-06
6:107513677 G A 0.089415 2.1185e-05
6:107515390 T C 0.566710 3.9333e-06
6:107538247 T G 0.217592 -7.9537e-06
6:107539599 A C 1.358929 -2.3254e-05
6:107549447 G A 0.533085 8.3423e-06
6:107552631 A G 0.026828 -1.5018e-05
6:107564449 C T 0.084727 -1.0942e-05
6:107572040 C A 0.026964 -1.5788e-05
6:107575943 A C 0.068102 7.3121e-06
6:107609481 C T 0.103147 -1.6364e-06
6:107611822 T C 0.395457 -1.2356e-05
6:107617240 T G 0.025070 -1.8483e-05
6:107617641 C T 0.357774 2.4215e-06
6:107629220 A G 0.034858 5.2856e-07
6:107631840 A G 0.101203 1.0569e-05
6:107637582 A G 1.652899 2.5946e-06
6:107643420 C T 0.805884 1.4447e-05
6:107649588 A G 0.112599 2.0490e-05
6:107661964 G T 1.330609 2.0347e-06
6:107677208 C A 0.021004 7.9608e-06
6:107682932 T C 0.178528 -1.5573e-05
6:107691648 G A 0.100193 -1.8122e-05
6:107701627 C T 0.022204 2.0549e-05
6:107703593 T C 0.030027 8.1856e-06
6:107706258 G A 0.150140 1.3219e-05
6:107762720 G A 1.076601 7.3403e-07
6:107776224 C T 0.068404 4.0581e-06
6:107778296 A G 1.673831 -2.0352e-05
6:107781028 A G 0.084356 -9.4210e-06
6:107787617 T G 0.292239 -8.1384e-06
6:107794601 C T 0.040903 3.1602e-06
6:107799555 G T 0.053115 -8.0008e-06
6:107811601 G A 0.184485 -1.4521e-05
6:107813728 T C 0.124213 2.7340e-05
6:107825455 A G 0.024809 8.2649e-06
6:107832069 T G 0.099448 4.2203e-06
6:107833664 C T 0.045932 5.4994e-07
6:107840894 T C 0.087756 6.4071e-06
6:107842723 G T 0.182210 -2.6923e-05
6:107843264 G A 0.023452 -2.8412e-05
6:107856689 G A 0.028457 9.5800e-07
6:107861550 T C 0.780766 -3.2655e-06
6:107890210 G C 0.145315 1.1413e-05
6:107891721 G C 0.119919 1.1226e-05
6:107893470 T C 0.024900 -5.4492e-06
6:107895941 C G 0.186745 -2.8180e-06
6:107899806 A G 0.032645 2.8854e-06
6:107902564 C A 0.167336 1.4454e-05
6:107911990 G A 0.545179 4.2749e-05
6:107913445 T C 0.032795 -6.9303e-06
6:107913846 G A 0.249911 -1.5644e-05
6:107918152 C T 0.179038 -2.4176e-08
6:107918351 G A 0.223120 -6.9161e-06
6:107918382 A G 0.152519 -2.5800e-05
6:107922222 T C 0.040726 -6.9361e-06
6:107923284 G T 0.314232 5.2698e-06
6:107936977 T C 0.104545 -4.8846e-06
6:107937018 C A 0.081048 1.7605e-05
6:107937593 C T 0.055298 1.6333e-05
6:107940287 A G 0.230522 1.0748e-06
6:107947402 C T 0.226092 1.0684e-05
6:107958631 G A 0.056508 -9.1239e-06
6:107971062 G A 0.038731 1.8794e-05
6:107975065 C G 0.023554 -9.9318e-06
6:107976756 C T 1.713619 -1.1081e-05
6:107987262 T G 0.055774 -3.2230e-06
6:107989531 C G 0.175115 2.3747e-05
6:107992045 A C 1.726083 -1.0565e-05
6:107994626 A G 1.920896 -1.2074e-06
6:107996350 G A 1.892698 5.4584e-06
6:107998015 C T 0.045745 1.0488e-05
6:107998495 A G 0.079933 -2.2381e-05
6:107999580 A G 0.233598 6.1900e-06
6:108000466 T C 0.198019 1.2765e-05
6:108000725 T C 0.339530 -9.0925e-06
6:108001338 T G 0.099492 2.3088e-05
6:108001484 A G 0.605165 1.7700e-05
6:108001990 G A 0.074487 -1.3163e-05
6:108004395 G T 0.304216 1.9136e-05
6:108009706 C T 0.055288 -3.3997e-06
6:108014323 T C 0.147134 -2.0060e-05
6:108015525 G A 1.810246 -1.9052e-05
6:108017102 T C 0.151853 -1.5106e-05
6:108017671 G A 0.138033 6.4288e-06
6:108021319 T C 1.262075 7.4953e-07
6:108028267 T C 0.061860 -7.1049e-06
6:108028709 C T 0.384700 -1.5363e-05
6:108028757 G T 0.183298 -3.1545e-06
6:108029180 A G 0.066847 1.3331e-05
6:108035462 T G 1.497659 1.0894e-05
6:108040446 A G 1.822495 2.6035e-05
6:108041307 A C 0.055013 -3.4855e-06
6:108048904 C T 0.126997 5.3948e-06
6:108050222 T G 1.688780 -4.5335e-06
6:108053906 A G 0.326750 -8.0899e-06
6:108054788 A G 0.052361 1.4830e-05
6:108060816 A G 0.069571 6.8761e-06
6:108063686 A G 0.045966 -1.4285e-05
6:108068003 T C 0.367582 -3.4579e-06
6:108075744 A G 0.125688 -5.5846e-07
6:108077540 A G 0.051045 -8.7508e-06
6:108079770 C T 0.089079 7.4004e-06
6:108081703 T C 1.614372 -1.7178e-06
6:108090799 G A 0.487599 7.5918e-05
6:108095731 T C 0.054897 -6.1739e-06
6:108099550 T G 0.279938 -1.0845e-05
6:108101564 G A 0.813894 1.0354e-05
6:108106565 G A 0.106261 1.4014e-06
6:108107776 T C 0.135527 -1.5736e-05
6:108118079 C G 0.073824 -1.8038e-06
6:108123368 C T 0.129397 -2.3850e-05
6:108126591 T C 0.038211 -2.3764e-07
6:108134840 A G 1.077390 2.0583e-06
6:108137165 T C 0.318614 -4.0376e-05
6:108152515 G A 0.026291 4.7691e-06
6:108154591 A G 0.093390 3.3527e-05
6:108159859 G A 1.615310 1.5545e-05
6:108162663 T C 0.304821 -1.8464e-05
6:108185176 C G 1.026114 -6.4363e-05
6:108190246 T C 1.757106 9.4990e-06
6:108191203 T C 1.947894 4.6678e-06
6:108197775 A G 0.052857 1.3924e-05
6:108214694 T C 0.090816 7.7397e-06
6:108215215 C T 0.037204 1.0525e-05
6:108217713 G T 0.231508 -8.0107e-06
6:108218327 T C 0.113986 2.4659e-05
6:108218801 G A 0.027042 2.1399e-05
6:108221950 C A 1.715972 1.0903e-05
6:108238124 C A 0.342719 1.1497e-04
6:108239519 T C 0.023204 -1.0999e-05
6:108248620 A G 0.088399 3.6121e-06
6:108261315 C A 1.521931 2.6776e-06
6:108264157 C T 0.342478 -3.0884e-05
6:108278037 C G 0.116910 2.5252e-05
6:108279290 A G 1.975480 -1.6793e-07
6:108286622 T C 0.529764 5.4412e-05
6:108290149 G T 0.240758 -2.9558e-07
6:108290650 G C 0.337463 -1.9931e-05
6:108292031 G A 0.322653 -6.5093e-05
6:108292151 G A 1.972135 9.9412e-06
6:108292259 A C 0.713551 9.2730e-06
6:108293848 G A 1.966665 2.3959e-05
6:108294470 C T 0.511823 -3.7196e-05
6:108295040 T C 0.260246 8.2690e-06
6:108301910 G A 0.252161 8.9263e-06
6:108302591 G A 0.113442 2.0136e-05
6:108303594 G C 0.225422 -5.0688e-05
6:108305411 C T 0.040546 1.0996e-05
6:108307246 A G 1.300238 4.8982e-05
6:108308659 G T 1.084166 2.8488e-05
6:108314743 C T 0.140586 1.7787e-05
6:108316978 A G 0.022367 1.1083e-05
6:108320502 G A 0.152730 -4.4528e-05
6:108322490 G A 0.461472 -1.2957e-04
6:108323759 A G 0.041876 1.7201e-05
6:108324194 G T 0.054924 6.7856e-06
6:108325624 T C 1.064529 2.8862e-05
6:108332377 T C 0.293143 -2.0784e-05
6:108332440 A G 0.115183 9.2301e-06
6:108335345 A G 0.449174 -4.6520e-05
6:108340524 G A 0.039231 3.2738e-06
6:108342195 T C 0.035453 -3.1953e-06
6:108347453 A G 0.094274 1.3467e-05
6:108353124 C T 0.167924 1.9085e-05
6:108358328 G A 0.083656 -6.8437e-06
6:108359072 C T 0.063108 -4.6064e-06
6:108361880 G A 0.436983 -1.5884e-05
6:108361990 C T 0.567475 -1.2465e-05
6:108375468 G T 0.568886 -1.5801e-05
6:108381966 T C 0.027382 -8.1606e-06
6:108387232 A G 0.532647 -1.0471e-06
6:108392867 C T 0.058596 -2.8116e-06
6:108405176 C T 0.140593 -4.0530e-05
6:108410829 C T 0.038591 4.1751e-06
6:108414225 A G 0.042277 5.3748e-08
6:108415392 C T 1.667348 9.5956e-06
6:108421364 T C 1.601507 7.7343e-06
6:108426391 T C 0.421058 -1.2883e-05
6:108427622 G A 0.612322 -2.5773e-05
6:108428013 A G 0.754982 -3.0681e-05
6:108428217 T C 0.228006 2.0947e-05
6:108429595 C T 0.028875 6.3714e-06
6:108429664 A G 0.068925 -1.5771e-05
6:108437246 G A 0.616779 -7.5870e-06
6:108437990 T G 0.071950 -5.2541e-05
6:108446023 C T 0.165051 3.1965e-05
6:108447939 A G 0.529641 -4.8680e-05
6:108448566 T C 0.349240 -2.7828e-05
6:108450659 A G 0.032043 3.3500e-06
6:108450731 C G 0.020766 8.8544e-06
6:108451893 G A 0.599345 -3.9871e-06
6:108460082 C T 0.080436 -1.8143e-06
6:108467024 A G 0.685516 -5.4576e-05
6:108470257 A G 0.119817 3.4461e-06
6:108472789 A G 0.153658 9.4214e-06
6:108473442 G A 0.848623 -3.6277e-05
6:108473446 C A 0.047156 9.1527e-06
6:108477829 G A 0.192705 8.0851e-06
6:108477930 G C 0.134225 -7.9760e-06
6:108479633 G A 1.052973 1.4113e-05
6:108480906 C T 0.096205 -4.0386e-06
6:108482824 A G 0.090874 1.0888e-06
6:108484075 C T 0.030415 -1.5866e-05
6:108493349 A C 1.156412 -1.6820e-06
6:108493567 A G 0.077808 -5.0599e-07
6:108495359 T A 0.931990 5.5741e-06
6:108496771 G C 0.069601 2.2345e-07
6:108517832 G A 0.050923 1.6726e-05
6:108545932 G A 0.133174 7.7759e-06
6:108552848 C T 0.198866 -2.2496e-05
6:108555310 T C 0.088501 3.2758e-05
6:108558305 G A 0.091261 -7.5187e-06
6:108571857 A C 0.136931 -3.2839e-06
6:108580208 C A 0.223419 -3.4811e-07
6:108617053 A G 0.224769 -1.2478e-05
6:108624711 G A 0.057556 2.8947e-06
6:108626108 C T 1.935009 1.7353e-05
6:108626565 C G 0.030785 1.9250e-05
6:108655089 C G 0.084336 -1.4603e-05
6:108679160 A G 0.065277 -2.3336e-05
6:108688209 G A 0.110851 -4.3492e-05
6:108695279 C T 0.093889 -7.5389e-06
6:108721547 C T 0.095916 7.5716e-06
6:108721633 T C 0.094100 5.0445e-06
6:108753108 G A 0.110226 -8.3965e-06
6:108753744 G A 0.041947 -3.0979e-06
6:108756356 T C 0.020885 -7.8897e-06
6:108756458 T C 0.147348 -2.3312e-06
6:108763256 A G 0.073871 2.7707e-06
6:108765663 G A 0.028518 7.9420e-06
6:108774944 T G 0.184872 -2.1916e-05
6:108776998 T C 0.046346 -3.2537e-06
6:108777100 G T 0.904785 -5.4884e-07
6:108786379 C T 0.055737 -9.0924e-06
6:108790035 A C 0.063679 -3.1284e-06
6:108808298 A G 0.072637 3.6335e-05
6:108810077 T C 0.025172 -8.8571e-06
6:108810493 T C 0.225554 1.6972e-05
6:108810769 G A 0.065202 -1.1898e-05
6:108843883 A G 0.133395 -9.1720e-06
6:108850257 C T 1.920594 -7.4997e-06
6:108853493 G A 0.967382 -2.6699e-06
6:108853606 C T 0.572166 7.2233e-06
6:108856449 T C 0.385292 -1.2781e-05
6:108859593 A G 1.316112 -1.2732e-05
6:108864419 T C 0.737768 1.1190e-06
6:108887202 T C 0.026005 -1.5688e-06
6:108897386 G A 0.181700 -3.9003e-05
6:108911071 C A 0.097113 -2.3845e-05
6:108927841 T C 0.321953 -5.1840e-06
6:108953975 G A 0.502538 -1.0421e-05
6:108964885 G A 0.200107 4.1251e-05
6:108968799 C A 0.058504 -1.3389e-05
6:108971213 G A 0.079600 7.7418e-06
6:108979306 T C 0.201365 -3.0377e-05
6:108980612 A G 0.075704 -7.9111e-06
6:108988184 A G 1.424583 -2.0252e-05
6:108996577 A G 0.020766 5.6773e-06
6:109016236 T C 0.095906 1.1480e-05
6:109026116 T C 1.894160 -7.6142e-06
6:109030773 C T 0.339622 3.1365e-05
6:109033452 T C 0.295309 2.2541e-05
6:109033538 G A 0.264969 3.7685e-05
6:109035396 G A 0.389446 -6.5442e-05
6:109036199 C T 0.048753 -7.8693e-06
6:109038476 C T 0.083234 -2.8492e-05
6:109038738 C T 0.243645 -5.0381e-05
6:109039693 A C 0.181690 -3.7599e-05
6:109042459 C T 1.348458 2.3832e-06
6:109045985 G A 0.170063 -3.2574e-05
6:109050452 T C 0.116339 3.4590e-05
6:109055601 T G 0.720303 3.4473e-06
6:109067998 T C 0.832426 -1.0468e-05
6:109068620 A G 0.027834 -6.3949e-06
6:109072289 G A 0.075942 4.3306e-05
6:109073035 G T 0.040920 -7.6387e-07
6:109073121 G T 0.058637 -2.3440e-07
6:109073466 A G 0.095474 -1.8611e-05
6:109074947 A G 0.497693 -4.9342e-05
6:109078637 A G 0.121455 -1.6758e-05
6:109081597 C T 0.421347 -4.6275e-05
6:109085636 G A 0.387930 -7.8473e-05
6:109086668 A G 1.279234 -2.8618e-05
6:109099027 T C 0.129244 -1.4020e-06
6:109103951 A G 0.083000 -4.7010e-05
6:109104798 A G 0.063733 1.7369e-05
6:109107768 T C 0.056206 -2.9245e-06
6:109113300 G A 0.068370 1.3331e-06
6:109118490 G A 0.085482 9.5791e-06
6:109118685 A C 0.040556 -7.7715e-06
6:109118765 A G 1.247133 -4.5924e-05
6:109132221 C T 0.864313 -8.7693e-07
6:109133000 T G 1.944090 -1.0390e-05
6:109145305 C T 0.302645 -2.4794e-05
6:109147791 G A 0.072868 -1.0210e-05
6:109149871 A G 0.057896 -1.5484e-06
6:109155545 T C 0.031102 8.3838e-06
6:109158405 T C 0.179157 3.4536e-05
6:109160436 A G 0.090235 -6.6012e-05
6:109162974 C T 0.037680 -6.0480e-06
6:109173508 T C 0.037667 4.2073e-06
6:109197379 C T 0.037265 -1.5311e-05
6:109197708 A G 0.024853 1.9692e-06
6:109198089 C T 0.031057 -9.2613e-07
6:109202532 T C 0.040777 8.2043e-06
6:109205817 T C 0.039363 -1.7794e-05
6:109208908 G A 0.037629 -1.6769e-05
6:109209701 A G 1.587248 -2.6802e-05
6:109221245 C T 0.038625 -1.2055e-05
6:109221846 A G 1.157721 2.8437e-05
6:109223931 A G 0.106510 -9.0824e-06
6:109231856 G A 0.038503 -1.7176e-05
6:109233043 G A 0.026736 3.4989e-05
6:109234149 C T 0.025968 3.3047e-05
6:109236760 A G 0.037174 -1.3697e-05
6:109238068 G A 0.025964 3.3215e-05
6:109238630 A G 0.030486 6.8486e-07
6:109239581 A G 0.037140 -1.3088e-05
6:109240562 G A 0.705351 1.3143e-05
6:109248854 G C 0.031778 -2.4660e-05
6:109248880 G A 0.033179 -1.8603e-05
6:109249206 G T 0.030228 2.0080e-06
6:109250014 G C 0.126990 -6.6247e-06
6:109250024 G C 0.030160 3.7258e-06
6:109256486 A T 0.027698 2.8777e-05
6:109257908 T C 0.026498 3.4234e-05
6:109257988 A C 0.035912 -1.3529e-05
6:109261557 T C 0.031540 -2.3909e-06
6:109263617 G A 0.054931 2.7528e-06
6:109266911 A G 0.030037 3.0001e-06
6:109267773 A T 0.032132 -1.0265e-05
6:109268050 T C 0.365889 5.1982e-05
6:109270551 A G 0.475537 5.6656e-05
6:109270656 A G 0.372845 7.2095e-05
6:109274276 T C 0.051409 -1.9064e-06
6:109274418 A G 0.029249 3.0724e-06
6:109275038 A G 1.547456 3.1151e-04
6:109276400 G A 0.051433 1.5212e-05
6:109277051 C T 0.090700 -2.7839e-05
6:109277165 C A 0.073117 3.4890e-06
6:109279211 A G 0.166669 -4.1388e-05
6:109288769 A C 0.045755 -7.7126e-06
6:109289203 A G 0.287951 -3.6336e-05
6:109290357 G A 0.046037 -6.8736e-06
6:109290438 T C 0.091595 -1.2727e-05
6:109295120 G A 0.094039 -2.2363e-05
6:109302649 T C 0.046550 -2.4219e-06
6:109323519 T G 0.240860 -3.4516e-05
6:109330006 A G 0.080698 8.1626e-06
6:109348846 T C 0.043331 8.4578e-06
6:109348866 A G 0.058854 1.2496e-06
6:109352618 T C 0.081354 5.1097e-06
6:109378051 A G 0.053857 -1.5008e-05
6:109379955 G A 0.148314 3.1705e-05
6:109380014 A G 0.103817 -1.7572e-05
6:109383659 C T 0.721235 -2.6357e-06
6:109386309 A G 0.482013 -4.5914e-06
6:109398257 T C 0.209031 -1.2341e-05
6:109404198 G A 0.034593 6.8310e-06
6:109410569 C T 0.702672 1.2716e-05
6:109417175 C A 0.043130 -8.9822e-06
6:109419168 A G 0.044884 -2.9744e-06
6:109438992 T C 0.073956 -1.3736e-05
6:109469057 T C 0.105483 -1.8861e-05
6:109484399 C T 0.047679 1.0246e-06
6:109491596 T G 0.042120 -1.1907e-05
6:109495761 C T 0.210344 -9.9100e-06
6:109496470 T C 0.042559 2.3422e-05
6:109500805 C G 0.541126 4.1470e-06
6:109504086 T C 1.234340 7.5397e-06
6:109504745 T C 1.381226 6.4613e-06
6:109517706 A G 0.876219 7.3301e-06
6:109523025 A G 0.024934 -1.5913e-07
6:109523917 G A 1.946626 6.1125e-06
6:109530766 A G 0.051623 8.9925e-06
6:109551407 C T 0.022112 -1.3112e-05
6:109552434 G A 0.606314 1.4009e-05
6:109562699 C T 0.054152 -4.7004e-05
6:109573215 G A 1.913114 4.9994e-05
6:109574007 T C 0.293323 1.3752e-06
6:109575729 A G 0.062846 -9.1173e-06
6:109582033 A G 0.041165 1.4394e-05
6:109583186 G A 1.601517 6.1934e-07
6:109584645 A C 0.286561 4.1527e-06
6:109586062 T C 0.673665 9.4514e-06
6:109589031 C T 0.071192 -1.6210e-05
6:109598964 A G 1.030167 6.4434e-06
6:109605620 C T 0.063617 -1.4907e-06
6:109611164 T C 0.059004 -2.2036e-05
6:109616420 C T 0.915875 2.0971e-05
6:109621434 T G 0.069605 -1.2741e-05
6:109621494 C T 1.044582 3.0539e-06
6:109628558 A G 0.058436 -1.8466e-05
6:109632891 A G 0.045167 -5.7333e-06
6:109636490 A G 0.068591 -1.3056e-05
6:109643725 C T 0.067605 -1.3566e-05
6:109644613 T C 0.036596 1.1410e-05
6:109652236 A G 0.589393 -1.3160e-06
6:109664083 C T 0.042583 -1.4957e-05
6:109668740 T C 0.024088 -1.3102e-05
6:109674055 T C 0.658722 -1.1203e-05
6:109678495 C T 0.052078 -6.5083e-06
6:109691101 G A 0.531732 -8.9484e-06
6:109699359 T C 1.275328 -4.5170e-06
6:109705789 A G 0.047496 -1.9699e-05
6:109706797 C T 0.040125 -1.1432e-05
6:109713338 A G 0.024333 -1.4429e-05
6:109727046 G A 0.036290 1.6988e-06
6:109736434 T C 0.140538 9.2839e-06
6:109742015 A G 0.695485 -5.4965e-06
6:109748506 C T 0.598756 -4.7183e-06
6:109749781 C T 0.085223 -5.9244e-05
6:109750410 T C 0.658376 -1.2774e-05
6:109752451 C T 0.053289 -6.3770e-06
6:109760259 T C 0.049872 -7.0305e-06
6:109762332 T C 0.061989 -1.9869e-05
6:109767929 T C 0.026549 9.6271e-07
6:109772187 A G 0.048226 1.6062e-05
6:109775366 T C 0.121839 2.8866e-05
6:109776058 G C 0.662659 -1.0773e-05
6:109783941 G A 0.816440 9.9348e-06
6:109787596 T C 0.032366 1.2579e-05
6:109788801 A G 0.039860 -7.7102e-06
6:109797352 G A 0.043355 -6.3134e-06
6:109802651 T C 0.038738 1.4588e-05
6:109814411 T C 0.512438 -2.0011e-05
6:109814941 C T 0.069125 9.4278e-08
6:109818944 T C 0.027012 6.8875e-06
6:109827716 T C 0.768203 2.6012e-06
6:109838656 A G 0.040703 -1.4965e-05
6:109866055 A C 0.038605 1.4501e-05
6:109885475 A G 0.560532 -3.6367e-07
6:109894773 A T 0.454468 -1.6683e-05
6:109900765 A C 0.108332 1.6762e-05
6:109929106 G A 0.181170 8.7753e-06
6:109946561 A G 0.531314 -5.4933e-06
6:109954252 T C 1.236845 -8.0115e-06
6:109956050 T C 0.782551 4.9204e-06
6:109956688 T C 0.053551 -1.8459e-05
6:109964827 A C 0.025611 -2.0526e-06
6:109998611 C T 0.030507 9.9784e-06
6:110007647 G A 1.752231 3.5774e-06
6:110014882 T C 1.545600 1.6487e-05
6:110018907 G A 0.097680 4.0369e-05
6:110039740 T G 0.058307 -1.1605e-06
6:110044440 A G 0.032336 1.0589e-05
6:110059000 A G 0.577684 4.4729e-06
6:110061911 T C 0.723441 9.7544e-06
6:110064928 T A 0.062125 -1.8652e-05
6:110085239 A G 0.028790 5.6745e-06
6:110090049 G C 0.170488 -4.3843e-07
6:110102628 G A 0.358623 1.4873e-05
6:110107517 C T 0.290627 -8.2966e-06
6:110110554 C A 1.652504 1.1649e-05
6:110115796 A G 0.040648 -1.0909e-05
6:110120045 A C 0.109862 1.5127e-05
6:110123934 C A 0.051912 -2.4348e-05
6:110126393 A G 0.072025 -3.2104e-05
6:110131141 G C 0.105044 -2.6470e-05
6:110135109 A G 0.117967 2.0349e-05
6:110142832 A G 0.832069 2.2371e-05
6:110150990 A C 0.080260 1.6414e-05
6:110156276 A G 0.024254 -5.3005e-06
6:110159170 A G 0.111592 -2.0400e-05
6:110159757 G A 0.077482 2.2051e-05
6:110162644 G A 0.069632 -3.4121e-06
6:110169045 T C 0.184141 2.3414e-05
6:110170073 C T 0.799128 6.9582e-06
6:110170497 A G 0.075768 -4.4344e-06
6:110171132 A G 0.079569 1.4885e-05
6:110173680 C T 0.091122 -5.5192e-05
6:110173831 A G 0.144465 -3.0606e-05
6:110176790 C G 0.431159 1.6218e-05
6:110183137 T G 0.162947 6.9170e-06
6:110186340 A G 0.566478 3.1746e-06
6:110217527 G A 0.060102 1.9353e-06
6:110219219 C A 0.027151 7.7874e-06
6:110223025 A G 0.036623 3.3320e-06
6:110223133 C G 0.032873 1.5335e-05
6:110228596 T C 0.951519 -9.2924e-06
6:110228667 C T 0.199417 6.0463e-06
6:110231687 A G 1.124692 -2.0023e-06
6:110238161 A G 0.157582 2.2018e-05
6:110241934 C T 0.928563 -1.6253e-05
6:110245122 T C 0.074395 3.4568e-06
6:110245200 A G 0.047492 2.4210e-05
6:110247327 T C 0.075782 9.9642e-06
6:110252406 T C 0.074687 2.1799e-06
6:110252713 C T 0.847086 1.2694e-05
6:110253280 T G 0.038673 -1.2043e-05
6:110256510 T C 0.023863 3.2098e-05
6:110257431 C A 0.207920 4.9310e-06
6:110260368 T C 0.039972 -4.0963e-05
6:110261409 T C 1.182026 -5.4222e-06
6:110262357 C T 0.336667 1.1369e-05
6:110263855 A G 0.053942 -3.8430e-06
6:110268902 A G 0.085897 1.5045e-05
6:110280618 T G 0.115380 9.5847e-06
6:110283679 T G 0.036932 5.3437e-07
6:110284002 T C 0.112952 5.3643e-06
6:110286440 A G 0.142867 -2.0304e-05
6:110290740 A G 1.626461 1.6953e-05
6:110291278 T C 0.080501 -7.7400e-06
6:110291432 T C 0.127221 9.7588e-06
6:110295081 C T 1.821098 2.8159e-05
6:110296455 A G 1.296444 3.0110e-05
6:110298179 T G 0.117892 -4.9275e-06
6:110302974 T C 0.062268 -1.1100e-05
6:110304964 A G 0.302489 2.9047e-05
6:110307071 T G 0.855535 -1.3649e-05
6:110312631 C T 0.689365 -2.5865e-05
6:110319899 G A 0.068472 8.8606e-06
6:110323385 A C 0.024924 1.3970e-05
6:110332233 G C 0.361173 6.7540e-06
6:110332690 C G 0.277164 -6.8529e-05
6:110341070 A G 0.044864 3.6067e-06
6:110342875 T C 0.147651 8.5075e-06
6:110343610 A C 0.052864 -7.5092e-06
6:110346558 A G 0.043599 -4.7499e-06
6:110354662 G T 0.025196 2.5858e-05
6:110356559 T C 0.038143 3.5482e-05
6:110356763 C T 0.644885 -3.3973e-05
6:110362978 G A 0.034059 1.5329e-05
6:110363991 T C 0.020912 1.1965e-05
6:110365568 T C 0.152550 -1.8004e-05
6:110373448 A G 0.118212 1.7702e-05
6:110378808 A G 0.086998 7.1897e-06
6:110389869 C G 0.299946 3.2813e-05
6:110390619 G A 0.037330 1.6189e-05
6:110391484 A G 0.023972 -3.6719e-06
6:110421361 T C 1.964499 -1.8311e-05
6:110424063 C T 0.342879 1.0282e-05
6:110460204 T C 0.056413 -2.3214e-06
6:110461534 G A 0.022738 6.7559e-07
6:110462643 G T 0.502385 -1.4822e-05
6:110480919 T G 0.034620 -5.1039e-06
6:110486412 A G 0.197740 1.6718e-05
6:110490315 G C 0.081718 -8.3607e-06
6:110494209 C T 0.219319 4.6293e-05
6:110512459 T C 0.048957 -1.3238e-05
6:110521961 T G 0.170804 -1.2315e-05
6:110532163 C A 0.079413 -2.5160e-05
6:110533116 G A 0.087188 3.0258e-05
6:110536489 G C 0.020416 -7.5974e-07
6:110548383 A C 0.366307 4.2475e-05
6:110563183 G T 0.030292 5.0397e-06
6:110563735 A G 0.243689 2.9645e-05
6:110567409 A G 0.170375 -7.0229e-06
6:110592355 A G 0.042712 7.9304e-06
6:110600750 C T 0.121057 6.7229e-06
6:110607177 T C 0.094053 7.9357e-06
6:110621332 T C 0.029480 -1.9904e-05
6:110629139 A G 0.219061 4.0021e-05
6:110636775 A G 0.026182 9.7434e-06
6:110637566 T C 0.311437 1.2196e-05
6:110640430 A G 0.197047 1.9586e-05
6:110643956 C T 1.818708 9.4017e-06
6:110649049 C T 0.093662 1.1623e-05
6:110652132 T C 0.060398 6.3263e-06
6:110654605 G A 0.490214 7.9517e-06
6:110655157 G A 0.042858 1.5387e-05
6:110655443 T C 1.915810 -1.6383e-05
6:110655536 T C 0.761166 -1.6493e-05
6:110655911 A G 1.502205 -1.1498e-05
6:110659185 A G 1.318774 -5.9411e-06
6:110660446 T C 0.173765 -1.3606e-06
6:110661224 G T 1.614287 -3.2981e-06
6:110664716 C T 0.032944 5.6956e-06
6:110667423 G A 0.046673 3.1531e-05
6:110668677 A G 0.127476 -4.9821e-07
6:110670313 T C 0.209079 1.3499e-05
6:110675344 G A 0.435714 3.0249e-05
6:110676527 C G 1.914392 9.4927e-06
6:110684004 G C 1.826551 6.1585e-06
6:110685306 T C 0.024761 -2.6151e-05
6:110685616 C G 1.790585 2.1169e-05
6:110685752 G C 0.952793 1.6992e-05
6:110686091 A C 0.547640 -2.3178e-06
6:110690440 A G 1.086406 -1.1918e-05
6:110699009 A T 0.379883 3.1848e-05
6:110701451 G A 1.307341 -1.5491e-05
6:110707625 G A 1.951117 -1.0018e-05
6:110708144 T G 0.050171 9.3777e-07
6:110712512 A G 0.058225 5.6727e-06
6:110713060 A C 0.046200 8.4758e-06
6:110714205 T C 0.276644 -1.6557e-05
6:110724928 C T 0.038870 -1.5374e-05
6:110727699 A G 1.730380 1.7031e-06
6:110732209 A G 0.280910 1.3436e-05
6:110735958 G C 0.025053 1.3348e-05
6:110741922 T C 0.402219 1.3857e-05
6:110743194 C T 0.857700 4.0617e-05
6:110745238 C A 0.762046 3.5304e-05
6:110746262 T C 0.043484 5.5322e-06
6:110749091 A G 0.025801 1.1301e-05
6:110749662 G A 0.583093 6.2140e-06
6:110752337 A G 0.059181 7.3273e-06
6:110753964 A C 0.163776 -1.4291e-05
6:110754248 G A 0.022507 4.7391e-06
6:110757755 A G 0.192331 8.2412e-06
6:110760008 G A 0.472531 7.1027e-07
6:110763875 G A 0.180609 -3.5658e-05
6:110763935 C T 0.038904 -5.8785e-06
6:110778128 C T 0.447015 -8.6036e-07
6:110786554 G A 0.020239 -6.8986e-06
6:110790382 T C 0.025696 2.0550e-05
6:110791762 T A 1.944695 -6.0998e-06
6:110792082 G C 0.084622 -3.0191e-05
6:110793092 T C 1.706643 -1.2248e-05
6:110793763 G A 0.190023 2.3222e-05
6:110794632 A G 0.145604 1.9708e-05
6:110797905 C G 1.792482 -1.4582e-05
6:110799201 G A 1.552274 -2.6990e-06
6:110800049 T C 0.656972 -3.9888e-05
6:110805752 T C 0.050375 7.0566e-06
6:110806160 G T 0.039030 -2.3573e-05
6:110810015 G T 0.166078 -4.9498e-06
6:110812262 A G 1.820292 -1.3467e-05
6:110815878 G A 0.054363 2.4743e-05
6:110818117 T G 0.671907 -8.0859e-06
6:110818916 T C 0.034488 -8.8499e-06
6:110821915 A G 0.399170 -7.0229e-06
6:110829975 T G 0.085567 -2.3817e-05
6:110830977 A G 0.227013 5.7040e-06
6:110844172 G A 0.050379 6.9425e-06
6:110846248 A G 1.004087 -3.2883e-06
6:110846524 A G 0.083918 1.4702e-05
6:110849231 T A 0.141569 1.8100e-05
6:110851760 C T 0.099435 1.2959e-05
6:110851763 G A 1.517436 -2.1707e-05
6:110851806 G A 0.023034 1.3280e-06
6:110855624 A G 0.033866 -4.1982e-06
6:110857750 C T 0.055604 -7.6454e-07
6:110862755 T A 0.081936 9.6342e-06
6:110863621 A G 0.035385 -3.6702e-06
6:110874763 G A 0.148409 8.0986e-06
6:110876961 G A 0.163800 -1.2896e-05
6:110878019 C T 0.312716 -3.5053e-06
6:110881762 C T 0.166489 -2.4078e-05
6:110884249 G T 1.624221 -2.4024e-05
6:110896644 A G 0.540725 6.4579e-06
6:110902505 G A 0.066399 1.1696e-05
6:110904133 A G 0.590831 4.9576e-06
6:110909665 C A 1.181143 1.6167e-05
6:110917410 G A 0.185722 4.6360e-07
6:110928063 A G 0.225306 -1.0787e-05
6:110935430 T C 0.040876 7.2958e-06
6:110943023 T C 0.021354 5.6180e-06
6:110944589 A C 0.036548 9.5631e-06
6:110946140 C T 0.025393 2.5068e-05
6:110946811 G A 0.260239 2.2464e-05
6:110954607 C A 0.044215 -6.0395e-06
6:110955078 A C 0.030619 2.6159e-05
6:110964538 G C 0.022837 -1.1372e-05
6:110972494 C T 0.390881 2.1705e-05
6:110978107 G A 0.031180 2.4320e-05
6:110985212 C T 0.329225 3.0471e-06
6:111017846 T C 0.026651 -2.0568e-05
6:111053352 C A 0.099071 1.1719e-05
6:111058650 G A 0.083510 -1.6289e-05
6:111061814 T C 0.379934 2.6285e-05
6:111093764 A G 0.310574 7.5637e-06
6:111112546 T C 0.037928 2.2153e-05
6:111129426 C T 0.076659 1.1849e-05
6:111129639 T C 0.042046 -2.2208e-06
6:111146220 G A 0.499091 4.7194e-06
6:111149764 G A 0.046064 1.4413e-05
6:111161183 C A 0.221464 -3.8461e-06
6:111178005 G A 0.083748 -1.8757e-05
6:111179618 C T 0.506210 5.5358e-06
6:111192280 T C 0.043117 -2.0460e-06
6:111195049 C T 0.511921 -4.9750e-05
6:111201474 A G 1.754155 -2.4583e-05
6:111203960 T C 0.102229 8.0096e-06
6:111208201 G A 0.054064 -2.4592e-05
6:111211974 A G 0.228210 1.0351e-06
6:111252675 T G 0.047781 -1.1428e-05
6:111258468 T C 0.934353 3.2296e-05
6:111260529 A G 0.052021 -6.4115e-06
6:111260597 A G 0.094301 -1.7562e-06
6:111283592 T C 0.360075 1.2743e-05
6:111301455 G A 0.071797 -1.1054e-05
6:111303620 A G 0.043304 2.5845e-06
6:111309591 A G 1.533136 5.1040e-05
6:111321037 G A 0.537944 9.7517e-06
6:111322849 G A 1.970500 2.3078e-06
6:111329827 G T 0.238198 2.7692e-06
6:111343428 G C 0.108995 9.4728e-06
6:111346808 A G 0.400115 1.1905e-05
6:111349794 G T 0.175563 -1.5486e-05
6:111351915 A G 0.491359 9.7949e-06
6:111352746 T G 0.432260 1.0491e-05
6:111353736 A G 0.091669 -3.0642e-07
6:111358976 A G 0.082718 4.1688e-06
6:111359363 A G 0.061608 3.1353e-05
6:111375763 A G 1.657458 4.4963e-06
6:111378849 C A 0.800019 -1.6176e-05
6:111379643 T C 0.292147 -4.4328e-05
6:111381063 C A 0.037803 2.1267e-05
6:111381468 C T 0.606868 -4.1127e-08
6:111387327 G A 0.604006 5.9863e-07
6:111388109 A G 0.049597 1.1979e-05
6:111388376 G C 1.263717 1.4929e-06
6:111394511 A G 0.181323 3.2497e-05
6:111395505 G A 0.181231 -1.9519e-05
6:111401965 G A 0.596907 -3.7532e-05
6:111408397 A C 0.664448 8.3006e-06
6:111416198 G C 0.085914 1.8362e-05
6:111417355 T C 0.058389 -1.4358e-05
6:111417363 G A 0.104256 -2.2126e-05
6:111433581 A G 0.215280 3.9911e-05
6:111442097 A G 0.039237 2.7119e-05
6:111446502 A C 1.977918 -8.3535e-06
6:111489659 G A 0.049131 -9.2099e-06
6:111499822 G A 0.193817 -5.7620e-06
6:111502110 G A 0.089392 -3.5753e-05
6:111503951 G T 0.043035 -7.3358e-07
6:111508109 A G 1.139046 3.6981e-06
6:111510228 G A 0.044425 1.3332e-05
6:111515207 G A 1.731094 1.6505e-06
6:111518750 G T 0.054027 -2.3133e-05
6:111525383 C T 1.732359 5.5029e-07
6:111526609 T C 0.034899 1.1451e-05
6:111528384 A G 0.058538 -7.4322e-06
6:111528844 G A 0.069724 -4.6519e-06
6:111539925 G C 0.219829 -5.5180e-06
6:111543412 C A 0.027233 1.2225e-05
6:111546307 A G 0.057185 9.8451e-06
6:111558671 T C 0.050603 7.5098e-06
6:111558989 C T 0.362326 -6.0139e-06
6:111560946 A G 0.858248 -6.5769e-06
6:111563908 A G 1.956707 -4.2365e-06
6:111574737 G A 0.177977 3.1186e-07
6:111581809 T C 0.038809 -7.6386e-06
6:111583530 C G 0.034518 1.7100e-05
6:111587204 G A 0.020722 1.0010e-05
6:111587266 C T 1.425984 -6.6003e-05
6:111588188 T C 0.027824 1.2140e-05
6:111600406 G A 0.289277 -8.6953e-06
6:111628626 T C 0.288053 -6.4192e-06
6:111635086 A G 0.038013 -1.0856e-05
6:111645599 A G 0.064563 3.8994e-06
6:111647857 T C 0.063692 -7.0901e-06
6:111655530 A G 0.160890 -1.1111e-05
6:111673714 C T 1.475809 -4.6436e-05
6:111679223 C T 0.097344 -9.1028e-06
6:111682135 A G 0.079736 -1.7247e-05
6:111683322 T C 0.083279 3.2783e-06
6:111689082 T C 0.025227 -2.3751e-05
6:111694124 G C 0.045537 -2.3618e-06
6:111696091 C T 0.123148 -2.7437e-06
6:111699789 G A 0.071417 -1.0690e-05
6:111710688 C T 0.053653 4.8450e-06
6:111721362 T G 0.051973 1.2898e-05
6:111724426 C A 0.068459 -9.0523e-06
6:111736134 C T 0.091156 -1.1820e-05
6:111739245 G A 0.042998 9.1058e-06
6:111740466 T G 0.084030 2.0599e-06
6:111750788 T C 0.038143 -1.3090e-05
6:111772223 C T 0.313613 -1.0596e-05
6:111776335 T C 0.106846 -4.3077e-06
6:111777154 T C 0.051256 4.9170e-06
6:111779180 G A 0.041869 -7.3776e-06
6:111792897 A G 1.106098 -3.1816e-05
6:111795434 A C 0.037952 7.1536e-06
6:111802742 C T 0.045775 -2.1799e-06
6:111806352 A G 0.099275 -3.3406e-06
6:111809796 A G 0.331136 -3.5028e-06
6:111824780 C T 0.054316 -1.7184e-05
6:111850541 A G 1.711936 1.5951e-05
6:111852662 C T 1.272424 -2.9365e-05
6:111855985 G T 0.030469 -8.0927e-06
6:111858489 A G 0.121792 -1.0475e-05
6:111871080 C T 0.038687 6.5779e-06
6:111876985 C T 0.214655 3.8261e-05
6:111880831 G A 0.044453 -3.9700e-06
6:111901453 T G 1.539066 2.6439e-05
6:111909693 C T 1.614358 -7.2404e-05
6:111910850 A G 0.024547 1.5892e-06
6:111913070 A G 0.114288 -8.7473e-06
6:111913262 T C 0.145914 5.4562e-06
6:111914421 A G 0.026600 -2.1669e-05
6:111921804 C T 0.926088 -1.0592e-05
6:111924422 G A 0.035753 -4.1755e-06
6:111930906 A G 0.125372 -7.4137e-06
6:111931328 C A 0.296597 -1.7442e-05
6:111940481 C T 0.201558 2.3246e-05
6:111944006 G A 1.002597 -1.1598e-05
6:111953950 T G 0.069377 -3.9042e-06
6:111955402 G C 0.618156 -1.9326e-05
6:111964745 C T 0.116760 4.3187e-05
6:111966616 A G 0.690293 -1.7222e-05
6:111969793 G A 0.047971 -9.4758e-06
6:111971386 T C 1.268334 -5.6202e-05
6:111972258 A G 0.055013 -1.1935e-05
6:111972263 C T 0.039278 -4.7943e-06
6:111985120 A G 0.085523 5.1843e-06
6:111985306 T G 0.030955 3.7567e-05
6:111989762 A G 0.043188 -3.7742e-06
6:111991044 T G 0.043195 -1.5918e-05
6:111992112 G C 1.821588 -9.6976e-06
6:111995061 C T 0.087256 2.1683e-05
6:111995666 G A 0.259984 9.0280e-06
6:112000518 A C 0.022745 -5.9331e-06
6:112004792 T C 0.022123 -2.1086e-06
6:112031098 T C 0.254538 3.0706e-05
6:112032537 C T 0.037551 -7.3512e-06
6:112035847 G C 0.044748 1.5872e-05
6:112039767 T G 0.048951 -2.0769e-06
6:112041359 C T 0.473177 3.7280e-05
6:112041632 C T 0.197451 1.3141e-06
6:112043599 C A 0.092547 9.9149e-06
6:112044056 A G 0.415540 2.6481e-05
6:112048574 G T 0.060700 1.3501e-05
6:112048950 T C 0.077897 -2.1520e-06
6:112054302 A G 0.056910 5.0423e-06
6:112081858 C T 0.848099 -5.1582e-05
6:112096345 C T 0.837978 -6.9620e-05
6:112125453 G C 0.187259 6.3065e-06
6:112138882 A G 0.194245 -2.1863e-06
6:112139174 C T 0.037962 -3.0031e-05
6:112152914 G A 0.043528 -8.1693e-07
6:112168187 C T 0.117562 2.8769e-05
6:112179638 G T 0.294265 -1.5186e-05
6:112179932 A G 1.186123 -4.3224e-05
6:112182030 T C 0.123179 -6.5436e-05
6:112184621 C T 0.366933 -1.8416e-05
6:112192166 T C 0.108060 -5.8875e-06
6:112195611 C T 0.168213 -1.9609e-05
6:112211802 T C 0.479460 -1.6030e-05
6:112212693 T C 0.055346 -2.0029e-05
6:112234045 C T 0.194052 2.8688e-05
6:112240911 G A 0.110776 -9.4730e-07
6:112243625 T G 0.078672 -5.2148e-06
6:112244330 A G 0.126218 -1.0108e-06
6:112272725 C T 0.222182 4.1461e-06
6:112275869 A G 0.080103 -1.5510e-06
6:112276029 A G 0.030316 -1.2984e-05
6:112285867 T C 0.701870 -4.3046e-05
6:112298219 C T 0.058579 -1.1497e-05
6:112301625 C A 0.148613 2.4499e-05
6:112315351 T C 0.078329 4.3208e-06
6:112325106 T C 0.030411 -3.8735e-06
6:112328038 A G 0.221971 8.9291e-08
6:112333984 C T 0.189054 1.2315e-05
6:112334250 C T 0.431550 -6.4767e-06
6:112343470 C T 0.052021 -2.4908e-06
6:112343900 G A 0.120558 9.5657e-06
6:112345359 G A 0.087528 2.6876e-05
6:112345587 G A 0.087620 -1.0063e-05
6:112346096 G A 0.615677 6.9742e-07
6:112350329 C A 0.644358 2.1704e-05
6:112351449 G A 0.064644 -5.4082e-06
6:112351538 T G 1.087484 4.8755e-05
6:112352410 G T 0.162240 -2.0821e-05
6:112354221 A G 0.434191 1.9270e-05
6:112357513 G A 0.194409 -1.9110e-05
6:112358450 T C 0.536145 9.2877e-06
6:112365966 A G 0.318410 1.6882e-05
6:112366386 T C 0.553226 1.9479e-06
6:112371690 G C 0.512782 7.3297e-06
6:112378555 G A 1.357757 9.7086e-06
6:112382313 T G 0.560223 -9.5505e-07
6:112390565 G A 0.134670 -1.4469e-05
6:112395262 C T 0.058708 -1.2464e-05
6:112398450 A G 0.560706 2.2935e-06
6:112418460 A G 0.151907 -1.6355e-05
6:112420386 G A 0.079739 -2.5418e-06
6:112420515 A G 0.024863 -4.7101e-06
6:112451367 T G 0.150534 -4.5583e-05
6:112451601 A G 0.042219 5.5014e-05
6:112454991 T C 0.071332 -3.1131e-05
6:112457383 C G 0.531280 -1.2724e-06
6:112457390 T C 1.413714 -1.0852e-05
6:112458764 G A 1.952980 1.6551e-05
6:112460365 T C 0.027114 -1.5858e-05
6:112464812 A C 1.269970 -1.6853e-05
6:112465118 A G 0.033131 -1.0029e-05
6:112471688 C G 0.562613 3.9603e-06
6:112471958 C T 0.069768 6.1569e-06
6:112472024 T G 0.040492 9.7424e-06
6:112480041 G A 0.167587 2.4289e-05
6:112480700 A G 0.560723 5.4461e-06
6:112482321 T C 0.075156 -2.0345e-05
6:112483915 A G 1.277820 -2.6727e-05
6:112488001 C T 1.107917 -4.5517e-05
6:112492645 G A 0.130203 -1.8148e-06
6:112494475 T C 0.079682 -2.0519e-06
6:112500067 G T 1.167723 4.1771e-06
6:112500650 G T 0.933646 -1.0187e-05
6:112505657 A C 0.182836 2.4300e-05
6:112506583 T G 1.386386 2.6109e-06
6:112512905 A G 0.234265 2.0498e-05
6:112522852 A G 0.133395 -1.9029e-05
6:112523547 A C 0.814295 -6.2161e-06
6:112530084 G A 0.104745 7.9890e-06
6:112530500 C T 0.347605 1.3554e-05
6:112534215 C A 0.696981 -6.2198e-06
6:112534733 G T 0.058854 1.1018e-05
6:112536990 G A 0.332373 -8.6583e-06
6:112538321 C T 0.059980 5.7187e-06
6:112559237 T G 0.099197 -1.7419e-05
6:112569956 G A 0.780283 -3.2593e-05
6:112585598 A G 0.971853 -5.2072e-05
6:112591347 T C 0.054455 5.3215e-06
6:112593932 A C 0.047553 -8.6182e-06
6:112596456 G A 0.485977 -6.3611e-06
6:112599492 C T 0.058440 3.8328e-06
6:112600151 A G 0.350974 4.2860e-05
6:112600580 A G 0.098911 -9.3205e-06
6:112601736 A G 0.028103 -4.3295e-07
6:112605814 T G 0.267002 6.2302e-06
6:112608146 G T 0.753928 -3.3865e-05
6:112610411 G T 0.373552 2.8959e-06
6:112617379 A G 0.064780 -9.1043e-06
6:112623051 C T 0.046992 -9.0651e-06
6:112626176 G A 1.337429 1.5427e-05
6:112630345 G T 0.057294 -3.2326e-06
6:112647039 G A 0.386135 2.6713e-05
6:112651206 A G 0.525235 -2.3454e-05
6:112655357 C T 0.354299 9.4465e-06
6:112657066 G A 0.080110 2.7107e-06
6:112661679 A G 0.216735 -3.8635e-05
6:112662195 G T 0.543992 2.2723e-07
6:112663266 G T 0.404837 6.3825e-06
6:112664800 A C 0.094328 4.0330e-06
6:112671611 A G 0.434905 -3.1219e-06
6:112675738 A G 0.077094 -4.3466e-06
6:112678176 T C 0.051371 -1.0800e-05
6:112680420 A G 0.128370 -2.6855e-05
6:112680651 T C 0.068425 -2.0187e-05
6:112692276 T C 0.052823 -3.4633e-08
6:112694090 T C 0.060095 -7.5861e-06
6:112694302 C T 0.218626 2.6845e-05
6:112695498 T C 0.560576 -1.0368e-05
6:112695827 C T 0.050773 -1.5422e-05
6:112712838 C G 0.082272 -1.2945e-05
6:112715227 G A 1.039489 -8.8903e-06
6:112716390 T C 0.051569 -1.9410e-05
6:112721784 A G 0.332890 -8.2194e-06
6:112725481 A G 0.453788 -1.0592e-06
6:112726063 A C 0.084040 4.4247e-07
6:112739106 G A 0.994142 -3.0563e-06
6:112755991 T C 0.224650 8.9413e-06
6:112756916 T G 0.033998 1.9210e-06
6:112765550 C T 0.061765 -1.3462e-05
6:112767155 A C 0.096909 1.0140e-05
6:112779335 A G 0.022735 1.1767e-05
6:112780803 A G 0.024098 1.5084e-05
6:112788089 A G 1.095511 -2.2786e-05
6:112789732 A G 0.095681 -1.0830e-05
6:112789745 C T 0.066735 -6.1806e-06
6:112793988 G C 0.127449 -1.2419e-05
6:112802418 T C 0.080882 5.4362e-06
6:112810278 A G 1.426963 1.2968e-05
6:112835181 A T 0.241479 1.4760e-05
6:112835926 C G 0.113870 3.7140e-07
6:112838085 C A 0.049165 -7.6960e-06
6:112838393 A G 0.320433 -2.2912e-05
6:112851462 A G 1.354370 -8.5867e-06
6:112859412 A G 1.117488 -1.9512e-05
6:112862151 A G 0.057280 -2.8123e-05
6:112884323 T C 0.179963 -9.2433e-06
6:112887598 C A 0.037605 -6.8963e-06
6:112890519 G A 1.657488 1.2613e-05
6:112893086 C T 0.248340 -1.1921e-05
6:112899462 C G 0.035100 4.8172e-06
6:112919957 A G 0.046999 1.0429e-05
6:112920882 C A 0.221811 2.8399e-05
6:112920979 G A 0.084241 -1.8949e-05
6:112921380 T G 0.095926 1.8347e-05
6:112923086 A G 0.058185 -9.6762e-06
6:112933290 A C 1.476662 9.5268e-06
6:112933831 G A 0.108784 -2.3772e-05
6:112947204 G C 0.058205 -7.8473e-06
6:112957788 T C 0.513897 7.2849e-06
6:112958214 C A 1.410036 4.9680e-06
6:112959819 A C 0.221719 -1.8928e-05
6:112963741 G A 0.392190 -1.5238e-05
6:112967649 C T 0.033930 -7.6833e-06
6:112972096 C T 0.613134 1.2958e-07
6:112972697 G T 0.316200 1.5924e-06
6:112980969 G A 1.755097 -1.4747e-05
6:112990257 T C 0.071672 4.3498e-06
6:113003651 C T 0.079620 1.7109e-05
6:113013327 A G 0.227360 2.1062e-05
6:113019157 A G 0.356437 -1.1679e-05
6:113039362 A C 1.332625 -2.6466e-05
6:113042823 G T 1.560971 -1.1775e-05
6:113044320 T C 0.471205 1.2846e-05
6:113046494 T G 0.154940 3.5935e-05
6:113046843 C T 0.033947 -9.8254e-07
6:113050683 T C 0.042440 5.8501e-06
6:113072977 G A 0.031622 1.9509e-06
6:113084254 C T 0.046442 -1.7364e-05
6:113091543 T C 1.100108 -1.9384e-05
6:113108184 G A 0.284419 -3.9426e-06
6:113124141 A G 1.772453 -1.5904e-05
6:113127178 G T 0.048002 2.2497e-05
6:113145905 C T 0.032492 -9.2081e-06
6:113147782 G A 0.044371 -1.7616e-05
6:113149092 C A 1.586184 -4.2250e-06
6:113155367 T C 0.158282 4.0223e-05
6:113156392 G A 0.301758 1.1672e-05
6:113160344 T G 0.124294 8.4277e-10
6:113161001 C A 0.077193 1.8204e-05
6:113162313 G A 0.286241 4.5046e-07
6:113166721 T C 0.051456 -1.2522e-05
6:113172601 A G 0.382395 -1.3602e-05
6:113174737 G A 0.071461 1.3124e-05
6:113178302 A G 0.360946 -9.0237e-06
6:113179628 C T 0.073990 -6.7441e-07
6:113183370 A G 0.042110 -1.2022e-05
6:113189163 A G 0.084928 2.4471e-05
6:113196357 T C 0.046741 -1.7672e-05
6:113206750 T G 0.359341 -1.1520e-05
6:113215572 A G 0.075700 2.4235e-05
6:113250065 A G 0.267080 3.5341e-05
6:113253165 T C 0.326257 6.3401e-06
6:113256491 G A 0.338677 -1.4869e-05
6:113268515 G C 0.288652 1.0498e-06
6:113273239 C T 0.066178 1.6721e-05
6:113275187 G A 0.045476 -1.2527e-05
6:113281983 A C 0.041971 -2.2398e-05
6:113303609 T C 0.022877 1.6312e-05
6:113304903 G A 1.234778 9.0503e-06
6:113308186 C T 0.023272 -1.5693e-05
6:113318751 A G 0.021327 -1.1623e-05
6:113323873 G A 0.027137 1.7885e-05
6:113333373 T C 0.034352 -3.3111e-05
6:113366797 A G 1.557945 2.2857e-06
6:113366973 T G 0.030666 2.5739e-06
6:113398057 C T 0.778797 -1.8572e-05
6:113398891 A G 0.089742 1.1601e-05
6:113425624 G T 0.056876 2.2205e-06
6:113428850 C T 0.097497 -1.7955e-05
6:113434358 G A 0.095715 3.2075e-05
6:113435293 C T 1.632411 -4.2773e-05
6:113450717 A G 0.037248 -1.4672e-05
6:113454261 G A 0.076265 2.1974e-05
6:113456584 C T 0.064991 -1.5304e-05
6:113469869 A G 0.775211 3.9354e-05
6:113472020 T C 0.146390 2.1286e-05
6:113488464 G A 0.059725 -1.7751e-06
6:113490013 T C 0.414527 -6.3178e-06
6:113497519 A G 0.022347 -4.8292e-06
6:113503500 A G 0.090014 -2.4252e-05
6:113505015 C T 0.408155 -2.2391e-06
6:113509081 C T 0.063393 -8.7659e-06
6:113519886 G A 0.050763 -1.2761e-05
6:113524939 T C 0.032006 6.6288e-07
6:113526446 G A 0.067803 -2.6496e-05
6:113528108 C A 1.322854 -2.1014e-05
6:113538740 A G 1.702210 8.4858e-06
6:113542698 C T 0.201790 -5.4286e-06
6:113547561 C A 0.920981 -1.5628e-05
6:113557352 C T 1.299484 -3.4250e-05
6:113557624 A G 0.073083 4.8084e-05
6:113560960 G T 0.300344 1.2551e-05
6:113565144 G A 0.063988 -8.6532e-06
6:113582263 T C 0.117899 -1.2514e-05
6:113584167 C T 0.212047 -1.7733e-05
6:113595727 C T 0.021368 2.7598e-06
6:113604640 C A 0.079311 3.7535e-05
6:113608616 A G 1.154903 -3.3254e-05
6:113614992 G A 0.625438 -1.0763e-05
6:113621155 C T 0.319383 -5.0083e-06
6:113621794 C T 1.887877 -1.3540e-05
6:113627820 G T 0.030112 -1.7070e-06
6:113632054 T C 0.179164 -1.5140e-05
6:113641333 A G 0.530831 -1.5392e-05
6:113641373 A G 0.116318 4.1502e-06
6:113649453 T C 0.180796 -1.8751e-05
6:113650170 T C 0.033645 -1.3551e-06
6:113654172 G A 0.279928 1.5102e-05
6:113663540 G T 0.195289 -4.5885e-05
6:113667629 G A 0.097619 -2.1514e-05
6:113669300 G T 0.444649 5.7562e-06
6:113672212 A G 1.101913 -1.4828e-05
6:113676416 A G 1.881645 -1.2264e-05
6:113680263 C T 0.028786 -7.2956e-06
6:113688690 G A 0.321919 1.7076e-05
6:113690311 G T 0.353296 -9.9454e-06
6:113692662 T C 1.259304 1.6671e-05
6:113693095 T C 0.021014 -5.4612e-06
6:113694718 A G 0.030031 -8.2391e-06
6:113696292 C T 0.030490 -1.1216e-05
6:113697329 C T 0.030745 -3.0476e-06
6:113697707 C T 0.022112 -6.0405e-06
6:113703567 A G 0.063128 1.6529e-05
6:113705576 A G 0.426865 5.6574e-07
6:113707049 T C 0.616361 -2.7420e-06
6:113710675 A G 0.229961 6.1167e-05
6:113720073 T C 1.805540 8.4018e-06
6:113728692 G A 0.057987 5.9958e-06
6:113736167 T G 0.166353 1.1757e-05
6:113739806 C T 1.543516 -2.0343e-05
6:113743929 T C 0.033488 -1.3916e-07
6:113751048 C T 0.058582 8.6756e-06
6:113769138 T C 0.458575 -2.5945e-06
6:113771492 C T 0.053323 4.7001e-05
6:113776370 C T 0.887119 -4.9852e-06
6:113778875 T A 0.050338 -2.1882e-06
6:113779057 T G 0.088841 1.5010e-06
6:113789769 A G 0.662646 -1.4148e-05
6:113796286 C T 0.030275 -7.4169e-06
6:113796536 C T 0.435949 -6.7554e-06
6:113798184 G A 0.044184 1.3147e-06
6:113801238 A G 0.410104 4.0489e-05
6:113813639 G A 1.490945 1.2992e-05
6:113815289 T C 0.038268 3.0437e-05
6:113820149 C A 0.102787 -1.3530e-05
6:113830095 C T 0.099526 -2.5394e-06
6:113832307 A G 0.077744 -2.9040e-05
6:113887203 A G 0.315238 -4.7437e-06
6:113893183 G T 1.838804 -2.3683e-05
6:113895648 T C 0.325139 -2.2933e-05
6:113897215 G A 0.418358 4.9996e-05
6:113901414 T C 0.072171 1.0544e-05
6:113918468 T G 0.050083 -1.8139e-05
6:113920304 T G 0.598495 -8.3085e-07
6:113926484 A G 0.990287 -6.0491e-06
6:113936449 A C 0.462882 -2.0558e-05
6:113945411 T C 0.056549 -1.0995e-05
6:113957581 T C 1.086954 -7.2162e-06
6:113958205 T C 0.033209 -1.7992e-05
6:113960015 C A 0.051528 1.3877e-05
6:113964094 C T 0.390364 3.2159e-05
6:113969682 T G 0.387838 -1.4023e-05
6:113970388 G A 0.168478 3.8274e-05
6:113971591 A G 0.497771 1.5221e-05
6:113973889 A G 0.064454 8.4423e-06
6:113974269 T G 0.199389 -2.8289e-05
6:113988689 T C 0.131998 -1.0031e-05
6:113994317 T C 0.326985 -8.9567e-06
6:114006780 A C 0.548735 1.1816e-05
6:114008593 A C 0.054795 1.4913e-05
6:114014536 A G 0.030384 -4.9520e-06
6:114016370 A G 0.042328 -8.2475e-06
6:114017133 G A 0.067687 2.5108e-05
6:114017589 G C 0.585079 -1.7474e-05
6:114022121 A C 0.156511 6.7562e-06
6:114032236 T C 1.412687 1.5419e-05
6:114035694 A G 0.029755 -1.0764e-05
6:114036729 G T 0.432542 -1.1205e-05
6:114039800 A G 0.307932 -5.7331e-06
6:114048364 A G 0.155637 5.0872e-05
6:114054883 A G 0.151581 8.9178e-06
6:114071720 C A 0.633455 1.4213e-05
6:114080512 G T 0.310084 -2.7961e-06
6:114080743 A G 0.309214 -1.6518e-05
6:114082542 C T 0.542221 9.4811e-07
6:114087659 A G 0.367398 -1.5558e-05
6:114089467 A G 0.231681 6.1711e-06
6:114099625 C T 0.545444 -5.4002e-06
6:114120524 G C 0.192746 6.3471e-06
6:114127126 A G 0.124852 3.0837e-05
6:114130930 T C 0.191294 6.9138e-06
6:114132074 T C 1.687057 -2.8805e-05
6:114132943 A G 0.059820 -3.0929e-06
6:114142920 G A 0.136567 -8.4241e-06
6:114168573 T G 0.892260 -1.7092e-05
6:114175921 T G 0.045343 1.4617e-05
6:114180606 A G 0.028188 1.8128e-05
6:114186008 A G 0.079858 -1.1106e-05
6:114199568 A G 1.530277 1.1239e-06
6:114200292 T C 1.198662 1.4396e-05
6:114200705 G A 0.216178 -1.1957e-06
6:114202943 G A 0.044544 6.1404e-06
6:114203546 C T 0.630004 -4.3574e-06
6:114204539 T C 0.297879 -5.6747e-06
6:114205234 C A 0.220441 1.7775e-05
6:114205848 G A 0.903261 -1.8754e-06
6:114216946 T G 1.640911 -1.5445e-05
6:114220361 C T 0.145757 1.5415e-05
6:114220473 C G 0.886599 1.4500e-05
6:114226057 T C 0.182972 1.1613e-05
6:114226445 T C 1.035239 -1.7688e-05
6:114228368 T C 0.659008 -2.4996e-05
6:114240685 C T 1.658430 -5.1072e-05
6:114246507 A G 1.289301 -1.0155e-05
6:114269542 G C 0.367562 -3.1761e-05
6:114270928 T C 0.393431 1.5200e-06
6:114285254 A G 0.057498 -1.1819e-05
6:114287784 T C 0.108329 1.2796e-05
6:114289490 G A 0.039819 -2.5130e-06
6:114291582 C G 0.543295 -2.8552e-05
6:114293063 A G 0.193871 2.7737e-05
6:114293989 T C 0.135639 1.0548e-05
6:114301397 A C 0.035810 -1.9464e-05
6:114315135 A G 0.030656 -2.8712e-05
6:114316305 C T 0.700958 -3.5689e-05
6:114319903 C T 0.041685 -1.2671e-05
6:114327593 T C 1.756705 1.4876e-05
6:114350687 T C 1.006021 -4.2655e-05
6:114352352 T C 0.663907 3.2354e-05
6:114355418 A G 0.275685 -5.3621e-06
6:114359167 A G 0.021973 -4.8041e-06
6:114359294 A G 0.514172 1.8418e-05
6:114374961 T C 0.200358 1.2547e-05
6:114376866 C T 0.050389 3.4465e-05
6:114378722 T A 0.022085 2.9584e-05
6:114388426 G A 0.286551 -2.1731e-05
6:114404959 G A 0.048345 2.6501e-05
6:114414189 C T 1.798516 9.7607e-06
6:114414242 A G 0.071964 3.2269e-06
6:114417493 T C 0.627835 2.4613e-05
6:114420171 A G 0.476155 1.9550e-05
6:114426570 A G 0.033852 5.4333e-06
6:114440686 A G 0.225327 1.1420e-05
6:114444616 G C 0.033135 -2.1180e-05
6:114447853 G A 0.087698 1.6454e-05
6:114453801 G A 0.180677 -1.6778e-05
6:114455998 A G 0.136989 -6.7682e-06
6:114466148 A G 0.038071 -3.1233e-05
6:114479520 G T 0.722642 1.5928e-05
6:114484552 A G 0.161862 -2.6202e-05
6:114492648 T C 0.872605 3.9892e-05
6:114493211 G A 0.035681 2.4105e-05
6:114503082 G A 0.075197 -3.7562e-06
6:114512551 T C 0.958223 -1.4700e-05
6:114522609 G C 0.089657 -2.3253e-05
6:114525076 C G 0.061309 -6.9567e-06
6:114527295 T C 0.253613 -1.7461e-05
6:114531648 A G 0.050107 1.4482e-05
6:114540339 G A 0.378135 5.4693e-06
6:114543490 A G 0.044684 -3.4541e-05
6:114551035 A G 0.032196 -9.2232e-06
6:114553302 T C 0.109750 -8.5722e-06
6:114563098 G A 0.041882 2.8002e-05
6:114572043 G A 0.036365 1.0607e-05
6:114572279 G A 0.321280 -2.0224e-05
6:114582598 G A 0.031010 3.7782e-06
6:114584799 T C 0.074324 3.6414e-06
6:114584822 G A 0.162461 1.4279e-05
6:114585103 C T 0.704715 -1.2086e-05
6:114589165 A G 0.045262 3.6761e-06
6:114589598 A C 0.129186 4.9877e-05
6:114591986 G A 0.998303 -2.1266e-06
6:114594134 A G 0.042488 -2.0071e-05
6:114596401 T C 0.140708 -2.9030e-05
6:114602689 C A 1.956958 1.3855e-05
6:114607152 A C 0.605060 -2.4087e-05
6:114611601 T C 0.059150 -1.8300e-06
6:114614586 A G 0.098058 1.9533e-06
6:114632392 C T 0.816872 1.4150e-05
6:114636913 A G 0.054441 1.4501e-05
6:114637926 T C 0.028610 9.9629e-06
6:114655699 C T 0.863681 7.8271e-06
6:114671420 T C 0.420364 -7.8179e-06
6:114673221 G A 0.064114 2.4817e-05
6:114679619 C A 0.164262 -4.8926e-06
6:114682727 A G 0.722809 -1.8507e-06
6:114689178 T C 0.129809 2.8947e-05
6:114712023 T C 0.329181 -5.9828e-06
6:114717839 G A 0.060853 -4.5577e-06
6:114719509 A G 0.093060 4.0977e-05
6:114722990 T G 0.749698 -1.5327e-05
6:114736654 T C 0.031870 1.8761e-05
6:114742604 A G 0.060459 -2.6292e-05
6:114751747 T G 1.685656 7.6943e-06
6:114752803 T C 1.875522 1.3247e-06
6:114764034 A G 1.269793 2.5598e-05
6:114766181 G T 0.095749 -1.4032e-05
6:114769265 A G 0.137944 -1.2764e-05
6:114802349 T C 0.041774 -1.0169e-05
6:114811361 A G 0.314613 -1.5962e-05
6:114811714 G A 1.712079 -5.0313e-07
6:114812852 G A 0.037575 -2.2084e-06
6:114815558 G A 1.288621 2.7532e-05
6:114819692 C T 0.028813 -1.3836e-05
6:114837181 A G 0.694322 3.2202e-05
6:114841640 T C 0.135082 -1.2918e-06
6:114848525 C T 1.092815 6.1325e-06
6:114856133 C T 0.392034 -1.8719e-05
6:114856735 C G 0.169427 -2.1082e-05
6:114860039 T G 0.060265 -9.7343e-06
6:114866092 C T 0.580615 1.1370e-05
6:114868294 C T 0.087219 2.7326e-05
6:114869103 G T 0.242469 1.2950e-05
6:114873308 A G 0.100642 -3.0311e-05
6:114884803 G A 0.148746 -4.5896e-05
6:114900190 T G 0.403413 -1.1815e-05
6:114928280 A G 0.050858 6.6274e-06
6:114937555 T C 0.109603 2.1940e-05
6:114937920 A C 1.002465 3.0550e-06
6:114942125 A G 0.081742 -2.9548e-05
6:114943403 G T 0.241452 6.9433e-06
6:114959534 G T 0.025254 2.7395e-05
6:114973962 A G 0.774803 -3.7404e-06
6:114979016 G T 0.202442 -2.4486e-05
6:114987040 T G 0.358637 -9.0934e-07
6:114996076 T G 0.089235 -9.1975e-06
6:115001010 G T 0.076482 2.1008e-06
6:115026310 A C 0.875825 1.3143e-05
6:115027552 T C 1.484584 1.9201e-05
6:115028096 G T 0.160390 2.1692e-06
6:115039368 A G 0.380780 1.4310e-05
6:115039522 T C 0.132263 1.5053e-05
6:115041783 A G 0.151095 8.5613e-06
6:115059475 C T 1.674708 -2.1047e-06
6:115061844 C T 0.425318 -2.1838e-05
6:115062343 C T 0.031000 -1.1787e-05
6:115067760 A G 0.110906 2.1068e-05
6:115068500 G A 1.510160 2.0964e-05
6:115069242 C T 0.397647 -3.3241e-06
6:115070648 A G 0.132726 2.0943e-05
6:115073537 A G 0.042365 6.2828e-06
6:115074165 C T 0.160424 2.5571e-05
6:115076348 A G 0.028565 1.5832e-05
6:115078656 C T 0.038534 1.5379e-05
6:115099897 A G 0.041257 6.6453e-06
6:115113388 A G 0.086393 1.0517e-07
6:115113848 T G 0.274859 1.7317e-05
6:115116497 C G 0.664866 1.7431e-06
6:115132866 A C 0.072192 -1.3753e-05
6:115134454 G A 1.400071 -2.0652e-05
6:115137430 T C 0.275736 1.8362e-05
6:115175359 A G 0.076612 7.7516e-06
6:115185422 A G 0.095368 3.3914e-06
6:115185999 A G 0.103661 1.1742e-05
6:115195868 T C 0.280642 -2.7695e-06
6:115197488 C T 0.046656 -8.8081e-06
6:115202356 G C 0.165653 -1.8231e-05
6:115206191 A C 0.085166 2.0240e-05
6:115211140 T C 0.130183 -1.0155e-05
6:115212142 A G 0.755022 6.0560e-07
6:115242384 A G 0.745935 4.2616e-07
6:115259207 A G 0.106516 3.0785e-06
6:115272475 G A 1.426409 5.3878e-06
6:115283885 A G 0.587462 -1.0053e-05
6:115288076 A G 0.539069 -3.7043e-06
6:115289816 C T 0.166411 -1.2358e-05
6:115300308 T G 1.939745 -3.0695e-06
6:115301869 C G 0.049185 -1.2833e-05
6:115309495 G T 0.701166 -7.9291e-06
6:115324463 G T 0.096671 -5.9954e-05
6:115324507 A G 0.173714 5.8125e-06
6:115339550 T C 0.204697 1.5786e-05
6:115343609 T C 0.610183 -1.4110e-05
6:115360297 C T 0.068204 1.6771e-05
6:115381413 A G 0.105724 -2.7482e-06
6:115398064 G A 0.671601 -1.9386e-05
6:115408865 C T 0.651790 -1.4019e-06
6:115412914 T C 0.510065 7.8752e-05
6:115417548 A G 0.741749 -3.1814e-05
6:115446413 T G 1.412188 -8.7845e-05
6:115502745 C T 0.204095 -3.9028e-06
6:115504715 T C 0.076697 -6.2503e-05
6:115517243 T C 0.084098 -1.9987e-05
6:115525667 C T 0.246154 -1.6569e-07
6:115534912 T C 0.628648 -1.6893e-05
6:115582721 C T 0.063091 -2.9440e-06
6:115586764 G T 0.054135 5.5412e-06
6:115591642 T C 0.575379 7.8050e-05
6:115602922 T C 0.025580 1.5065e-05
6:115604324 A G 0.028756 -2.3825e-06
6:115610836 C T 0.631741 -1.8030e-05
6:115612895 C T 0.471229 -1.5097e-06
6:115648186 C T 0.046792 1.5318e-06
6:115653237 A G 0.510572 -4.5552e-06
6:115656681 T C 1.141684 -2.1641e-05
6:115666155 G A 0.060564 1.1848e-05
6:115670485 A G 0.035889 -2.7007e-05
6:115680175 T C 0.078774 1.2730e-05
6:115683638 A G 0.204853 -3.3427e-06
6:115684087 T C 0.106476 -7.9952e-06
6:115698837 C A 0.057141 9.1985e-06
6:115707553 A G 0.158785 1.6167e-06
6:115718628 G C 0.587717 6.3945e-05
6:115719055 A G 0.038194 1.4458e-05
6:115722119 G A 0.064185 3.0286e-05
6:115744794 C T 0.041804 -7.0134e-06
6:115749257 T G 1.795208 6.3051e-06
6:115751284 A C 0.046149 -9.6972e-06
6:115757632 C T 0.084312 -1.1145e-06
6:115768169 C T 0.062326 3.7056e-06
6:115788227 T C 0.189985 -8.7969e-06
6:115816271 T C 0.737020 -1.2627e-05
6:115817301 A C 0.388926 3.8100e-06
6:115820974 T C 0.054669 3.1804e-06
6:115835339 A C 1.922464 -1.1082e-05
6:115846615 G A 0.079933 -5.4502e-05
6:115861850 A G 0.081048 -6.5316e-06
6:115873056 C T 0.073647 -8.0583e-07
6:115891711 C T 0.095110 2.7048e-05
6:115897729 G A 0.037048 -5.8980e-06
6:115897868 T C 0.137077 2.2840e-05
6:115903442 A G 0.041478 -6.6987e-06
6:115905125 A G 0.856908 2.9944e-06
6:115928704 T C 0.078169 7.4819e-06
6:115929398 T C 0.041488 2.1886e-06
6:115929813 A C 0.038041 1.2687e-05
6:115940656 G A 0.139274 -5.7971e-06
6:115943183 C T 0.056899 2.2817e-05
6:115945427 G T 0.079233 -2.4803e-05
6:115951570 A C 0.616874 1.4823e-05
6:115953784 G C 0.332370 2.8274e-05
6:115954038 C T 1.715795 4.6800e-05
6:115971839 G T 0.052809 4.0554e-06
6:115975295 T C 0.603101 6.4560e-06
6:115978386 A G 0.185736 1.6061e-05
6:115984603 C T 0.058161 5.5928e-05
6:115985889 G A 0.091353 -3.8088e-05
6:115999417 A C 0.054186 4.3536e-06
6:116004497 T C 0.523491 1.7960e-05
6:116030178 T C 0.358977 1.5508e-05
6:116032524 G A 0.219700 1.6601e-05
6:116034294 C A 0.285755 2.2738e-05
6:116039311 T C 0.057474 1.0147e-05
6:116040363 T G 0.075411 1.4391e-05
6:116051559 A C 0.062927 -3.6287e-06
6:116053949 C T 0.028266 -5.9295e-06
6:116055945 A G 0.866387 3.5053e-06
6:116060995 G A 0.044918 -2.9366e-08
6:116062859 A G 0.075095 -7.5926e-06
6:116069048 G A 0.092251 3.8658e-06
6:116070400 C T 0.127303 -3.6855e-05
6:116073847 G A 0.074714 1.1056e-06
6:116093839 T C 1.035025 5.0597e-06
6:116101810 G A 0.055169 -8.6997e-06
6:116102720 C T 0.745741 -1.2259e-05
6:116108358 A G 0.030809 -6.4884e-07
6:116112294 T G 0.177433 1.8709e-06
6:116113159 G C 0.040934 -1.6117e-05
6:116118455 C T 0.381137 3.6415e-05
6:116118719 T C 0.074908 1.0299e-06
6:116131731 C T 0.462352 1.9667e-05
6:116133571 G T 0.182043 -3.2692e-05
6:116139969 G A 0.029082 3.7934e-06
6:116152328 A C 1.286996 8.0998e-06
6:116159557 T C 0.655506 -7.1234e-06
6:116161704 G A 0.583440 8.7783e-06
6:116176840 A G 0.038319 6.0204e-06
6:116183352 G A 0.596434 -6.3647e-05
6:116192002 G A 0.048767 1.4363e-06
6:116193229 T C 0.136234 -6.0480e-06
6:116194053 A C 0.031051 -2.0983e-07
6:116214796 T C 0.283477 -6.1766e-06
6:116217370 A G 0.037476 -1.0745e-05
6:116231085 C T 0.032604 -1.6891e-05
6:116231398 A G 0.200379 8.4901e-06
6:116231605 A G 0.051025 -1.4805e-05
6:116234004 A G 0.067388 -6.6180e-06
6:116242077 C T 0.056396 -1.9903e-06
6:116244114 C T 0.808631 -7.7750e-05
6:116251543 A G 0.040441 -1.0570e-05
6:116254103 T C 1.446512 -6.7100e-05
6:116278118 A G 0.073729 1.3596e-05
6:116292489 G A 0.190536 -1.9884e-05
6:116299635 A G 0.046054 -1.8510e-06
6:116305183 A G 0.747383 -9.2915e-05
6:116306113 G A 0.222889 4.0121e-06
6:116307349 C T 0.029221 -3.4952e-06
6:116314563 G C 0.847083 -1.2632e-05
6:116325108 A G 0.033621 9.1102e-06
6:116325142 T C 0.802266 2.4899e-05
6:116334183 A G 0.034335 -6.5236e-06
6:116340317 A G 0.025730 -4.2219e-07
6:116370221 C T 0.035532 -2.5027e-05
6:116371630 T C 0.243924 9.5241e-06
6:116387134 T C 0.608068 -7.9122e-06
6:116406736 A G 0.033339 -9.1154e-06
6:116409120 T C 0.099560 1.1914e-05
6:116421127 G A 0.800828 2.4938e-05
6:116421190 C T 0.061996 -9.7762e-06
6:116433265 T C 1.136309 1.7823e-05
6:116435044 T C 0.037228 -8.2706e-06
6:116435593 T C 0.136989 5.3113e-06
6:116435738 C T 1.139175 3.5713e-08
6:116446576 G A 0.795722 -7.8057e-06
6:116449883 T C 0.052595 2.1494e-05
6:116452386 G A 0.062496 -3.1306e-05
6:116460879 C T 0.033233 -2.8351e-05
6:116467900 A G 0.031890 -9.4607e-06
6:116489550 G A 0.562453 -1.2516e-06
6:116490117 A G 0.035185 1.6168e-06
6:116491302 A G 0.161872 9.0459e-06
6:116491455 T G 0.140253 6.8032e-06
6:116499860 G A 0.049869 1.2834e-05
6:116509676 G A 0.048920 -1.1544e-05
6:116516445 T C 0.104517 -2.8754e-05
6:116532068 T G 0.067228 -1.3551e-05
6:116540513 G A 0.070557 -8.7200e-06
6:116543847 G A 0.499393 -3.3698e-06
6:116554640 A G 0.025856 1.1001e-05
6:116563547 G A 1.217368 7.1594e-06
6:116571255 A G 0.706956 9.3182e-06
6:116575083 A C 1.245726 3.9559e-06
6:116575276 G T 0.037915 1.9562e-05
6:116577801 T C 0.129992 -8.6287e-06
6:116599665 C T 0.250380 -1.0957e-05
6:116600616 A C 0.032475 7.6882e-06
6:116600774 G C 0.544737 3.2418e-06
6:116602857 T C 0.049114 1.4662e-06
6:116609222 C T 0.249085 1.6426e-05
6:116631933 T C 0.298351 -1.7169e-05
6:116641008 T C 0.100781 2.8720e-06
6:116642985 T C 0.490788 1.5384e-06
6:116645051 T C 0.053265 -1.5154e-05
6:116645466 T C 0.400543 2.1586e-05
6:116647591 A G 0.506829 4.6526e-07
6:116648592 A G 0.324812 -1.5597e-05
6:116658955 G A 1.243101 7.8551e-06
6:116685854 G A 0.048787 -5.0301e-06
6:116690849 T C 0.715350 1.7589e-05
6:116704753 G A 0.201110 -1.4570e-06
6:116705531 A C 0.093641 1.0956e-05
6:116707299 T C 0.613648 -5.3938e-06
6:116707335 C A 0.412245 2.1646e-05
6:116712455 G A 0.272809 6.6622e-08
6:116713977 A T 0.141031 7.5538e-06
6:116720487 T C 0.666433 -7.8954e-06
6:116720514 T C 0.135299 -1.1174e-05
6:116729548 T C 0.021742 -4.1453e-06
6:116729556 T C 1.413218 7.9002e-06
6:116744949 A G 1.414527 7.0881e-06
6:116748924 G C 0.067677 2.1132e-05
6:116752290 G A 0.083982 1.7891e-06
6:116756773 C T 0.141575 1.2878e-05
6:116768917 G A 0.811143 -3.4557e-06
6:116772617 G A 0.020300 2.4534e-05
6:116775669 C T 0.422027 1.5953e-05
6:116781993 T C 0.501865 1.4953e-05
6:116782169 A G 0.172956 9.6257e-06
6:116784797 A G 0.173163 1.0851e-05
6:116787378 C T 0.816967 -2.1163e-05
6:116796219 T G 0.039768 -9.7774e-06
6:116803829 C T 0.122700 -7.4924e-06
6:116814837 T C 0.711964 -1.6438e-05
6:116820671 A G 0.154590 -9.1917e-06
6:116833053 C T 0.031652 1.1356e-05
6:116848244 T G 0.092234 -1.2306e-05
6:116853984 C T 0.049284 1.2901e-05
6:116864381 A G 0.026984 -8.2173e-06
6:116864852 G A 0.052612 -7.3924e-06
6:116867332 A G 0.040590 -6.3701e-06
6:116867962 T C 0.114333 -1.7599e-05
6:116871496 T C 1.271986 5.5675e-06
6:116875427 A G 1.209436 1.0489e-05
6:116875493 C T 0.296441 1.2699e-05
6:116875504 G A 0.108723 -6.4432e-06
6:116899002 T C 0.104330 -7.7632e-06
6:116931355 G A 0.481150 -1.1931e-05
6:116932077 A G 0.195303 9.2417e-06
6:116937342 T C 0.366718 2.3407e-05
6:116938232 G C 0.248945 -1.0468e-05
6:116950734 A G 0.384377 1.6423e-05
6:116950833 C T 1.188432 6.5757e-06
6:116951678 C A 0.100985 -7.3299e-06
6:116970581 T C 0.073701 -1.0604e-05
6:116973182 C T 0.550700 1.7306e-06
6:116984064 C G 0.039503 6.0971e-06
6:116990510 G A 0.625459 -4.0210e-06
6:117001166 A G 0.123686 1.7279e-05
6:117004240 C T 0.375888 2.2764e-05
6:117009449 C T 0.101944 -7.7338e-06
6:117021275 A G 0.075884 7.3155e-06
6:117045491 C T 0.146818 -8.5351e-06
6:117045690 T C 0.058603 8.8307e-06
6:117057557 T C 0.044167 7.0663e-06
6:117071383 G C 0.394288 7.9704e-06
6:117075219 C T 0.652253 1.7011e-05
6:117080407 C T 0.398286 2.6384e-05
6:117080851 T C 1.151109 3.6137e-05
6:117081057 C T 0.686084 -1.1574e-05
6:117081132 C T 1.014181 -1.5412e-06
6:117081850 G A 0.043776 5.4636e-06
6:117083172 T C 0.039010 -6.7182e-07
6:117085238 C T 0.088865 -2.2125e-06
6:117086378 A C 0.295693 -5.0395e-06
6:117090358 T C 0.908820 -1.0449e-05
6:117093645 A G 1.484519 1.4129e-05
6:117104668 G A 0.160451 1.9332e-06
6:117105519 G T 1.602081 -9.5244e-07
6:117108764 T G 0.133674 -1.4373e-06
6:117113315 A G 0.054390 2.1320e-06
6:117114025 A G 0.614467 -1.5559e-05
6:117114290 G A 0.643593 4.6387e-05
6:117119578 T C 0.158034 -9.3659e-06
6:117130544 C A 0.697236 3.4932e-05
6:117150008 A G 0.130727 -8.6724e-06
6:117150057 C A 0.033978 -1.6041e-05
6:117157350 G C 1.971577 1.4447e-05
6:117160872 T G 1.325883 1.0624e-05
6:117167052 G A 0.026087 -3.6417e-06
6:117182678 T C 0.534758 -7.8633e-06
6:117184424 G A 0.046309 5.5509e-06
6:117203069 A C 1.478243 1.6391e-05
6:117204711 G T 0.106945 -2.8338e-06
6:117210052 C T 0.617547 3.6299e-06
6:117210499 A G 0.081657 -2.1744e-05
6:117211108 T C 1.938208 1.3267e-05
6:117224212 T C 0.158690 -6.7711e-06
6:117250182 T C 0.368333 1.3588e-05
6:117257543 C T 0.641540 6.8464e-06
6:117259799 C T 0.106394 -5.2475e-06
6:117269573 T G 0.135160 -3.1636e-06
6:117294665 G A 0.022911 -3.6239e-06
6:117299226 T C 0.123601 1.6691e-06
6:117309277 C T 0.144438 4.8096e-07
6:117314216 A C 0.024492 1.4737e-05
6:117317270 A G 0.099972 9.6865e-06
6:117319429 A T 0.066728 -7.8044e-07
6:117327722 A G 0.563561 9.5613e-07
6:117349944 C A 1.079430 1.1285e-08
6:117366647 T C 0.032710 -1.5596e-05
6:117379224 A G 0.070149 -4.6655e-07
6:117389059 G A 0.069982 7.5219e-07
6:117395715 T C 0.435585 -2.1197e-06
6:117398496 A G 0.578820 -7.3813e-06
6:117398531 T G 0.064933 -3.2473e-06
6:117403701 C T 0.119011 -7.3212e-06
6:117405301 A G 1.264346 -2.3676e-05
6:117405389 A G 0.522753 -4.5015e-06
6:117410561 C T 0.129054 -7.5817e-06
6:117430457 G A 0.743575 -1.8903e-05
6:117431432 T C 0.168468 -1.8448e-05
6:117431772 T C 0.036171 3.6067e-06
6:117469295 T G 0.028790 -7.5059e-06
6:117487037 C T 0.147427 2.1856e-05
6:117489962 T C 0.062319 9.9998e-06
6:117490796 G A 0.022078 -5.4562e-06
6:117510574 T C 0.055832 -9.7494e-07
6:117517870 G A 0.022082 -5.5563e-06
6:117519964 G T 0.277524 2.6091e-05
6:117522156 G C 1.143204 1.5003e-06
6:117522685 T C 0.939206 1.2756e-05
6:117525169 C T 0.109896 -1.2819e-05
6:117537941 C T 0.069652 1.7487e-05
6:117538327 C T 0.325315 -1.1251e-05
6:117541690 A G 0.718569 6.1201e-06
6:117542399 A C 0.074031 3.1841e-06
6:117552883 G A 0.485059 2.5961e-05
6:117554630 G A 0.019981 -5.4362e-06
6:117560865 G A 1.163412 1.4026e-05
6:117561301 T C 0.083557 1.9051e-05
6:117562289 A G 0.035494 1.2215e-05
6:117579940 G T 0.083333 1.1675e-05
6:117581995 T C 0.042301 -2.9434e-05
6:117585021 A G 0.036276 -6.9522e-06
6:117588831 G T 0.533493 -1.7205e-06
6:117591755 C T 0.213747 -3.5414e-06
6:117593269 G A 0.091710 7.3990e-06
6:117599715 A T 0.041821 4.4067e-06
6:117605991 C T 0.264785 -5.2408e-06
6:117608318 T C 1.172317 -2.8442e-05
6:117611652 G T 0.044245 6.2473e-06
6:117619612 T C 0.631109 -3.0344e-05
6:117621463 C T 0.097680 1.2646e-05
6:117622188 G T 0.536954 -1.7618e-05
6:117622233 T C 0.528023 -1.3148e-05
6:117622940 T C 0.093492 -1.3383e-05
6:117624252 A G 0.093733 -8.9460e-07
6:117626789 C A 0.658331 -4.1599e-05
6:117627289 G A 1.080018 -4.6997e-05
6:117633847 T C 0.482850 2.4771e-05
6:117636702 T C 0.853712 -3.7238e-05
6:117638777 C T 0.038809 4.6795e-06
6:117639262 A G 0.105021 1.2311e-06
6:117645041 T C 0.250846 2.2297e-05
6:117649437 A G 0.035763 -1.8206e-05
6:117661551 C T 0.085876 -6.4032e-06
6:117663047 G A 0.193599 -8.7041e-06
6:117666413 T G 0.224327 9.2450e-06
6:117674087 A G 0.435245 9.7788e-06
6:117680303 T C 0.038098 -3.2170e-05
6:117684745 G A 0.291905 -1.2269e-05
6:117699148 C T 0.955965 3.0427e-05
6:117704273 C T 0.182825 5.3233e-06
6:117707229 A G 0.054054 3.6744e-05
6:117708971 T C 0.143683 -4.3712e-05
6:117710661 C T 0.048961 6.2115e-06
6:117713151 G A 0.036657 -1.7721e-05
6:117720529 A G 0.075092 1.1943e-05
6:117721461 C G 0.226704 2.9244e-05
6:117722147 A G 0.053863 -9.3376e-06
6:117724379 T C 0.172888 3.0026e-05
6:117724462 A C 0.902017 -1.0759e-05
6:117725448 G T 0.292099 3.4728e-06
6:117727491 G A 0.918435 -1.0190e-05
6:117735255 C A 0.920274 -7.8501e-06
6:117741831 T G 0.066167 7.5180e-06
6:117744792 G A 0.105072 1.7414e-05
6:117746066 C A 0.091193 -4.0186e-05
6:117753765 A G 0.159513 2.8236e-05
6:117754819 A G 0.234771 2.6165e-06
6:117760989 G A 0.030612 1.4547e-05
6:117762218 C T 1.747774 -1.8080e-05
6:117767205 A T 0.098761 2.3434e-06
6:117778381 T C 0.583882 -1.0323e-05
6:117780426 A G 0.088253 -4.0550e-06
6:117786180 A C 0.952032 -6.6868e-06
6:117788166 A G 0.129843 2.4300e-06
6:117788645 C A 0.175036 -2.6190e-05
6:117803291 A G 0.124552 -1.7817e-05
6:117804797 G T 0.566988 9.6552e-06
6:117813686 G A 0.078580 1.4300e-06
6:117815985 T C 0.054251 -1.4526e-05
6:117817775 G A 0.139148 -3.6272e-05
6:117841959 A G 1.348699 -4.1874e-06
6:117854155 C T 0.473565 5.0540e-07
6:117854801 T C 0.037843 1.1604e-05
6:117862048 A C 0.973400 -1.0787e-06
6:117869424 A G 0.250499 -2.6298e-05
6:117877427 C T 0.021490 3.5454e-06
6:117877654 T G 0.030048 5.6516e-06
6:117896899 A G 0.127225 2.0410e-05
6:117901283 C T 1.469981 -4.7832e-06
6:117903294 G A 0.390453 -1.5279e-05
6:117908420 C T 0.131366 1.3476e-06
6:117912896 T G 0.022857 6.6962e-06
6:117922337 G A 0.110385 1.5709e-07
6:117933789 T C 0.076224 -3.3135e-05
6:117950727 C T 0.113615 2.2945e-05
6:117953691 T C 0.049712 -1.0665e-05
6:117965875 A G 0.258152 -2.7066e-05
6:117968845 T C 0.119987 1.0703e-05
6:117994608 A G 0.313409 -1.2650e-05
6:118002126 A G 0.061357 -1.6317e-05
6:118002895 G T 0.114849 -2.0411e-05
6:118016513 C T 1.230940 -4.5296e-06
6:118016774 G A 1.687023 -4.0877e-06
6:118023400 T C 0.032540 -1.0360e-05
6:118049147 G A 0.092111 -2.5732e-06
6:118059026 T C 0.065334 8.1553e-06
6:118064059 G A 0.076622 -2.3531e-06
6:118076519 G C 1.050698 -2.9852e-06
6:118086178 T C 0.095260 2.8429e-06
6:118089850 A G 0.156293 5.7024e-05
6:118103094 A G 0.089871 5.0238e-06
6:118107037 A G 0.090116 6.3656e-06
6:118108249 T C 1.255272 -8.6580e-06
6:118110038 T C 0.094532 8.0783e-06
6:118115005 C G 0.040427 -7.7220e-06
6:118115715 C T 0.061884 -1.8112e-05
6:118117328 G T 0.692564 -5.6401e-06
6:118125511 T G 0.152815 2.0662e-06
6:118157833 A C 0.041481 -1.1672e-05
6:118161124 T C 0.551444 4.5535e-06
6:118165095 C A 0.025815 -1.7470e-06
6:118169128 A G 0.420031 -5.4799e-06
6:118190841 A G 0.039812 -1.0635e-05
6:118201160 G A 0.065195 3.2251e-06
6:118207041 G A 0.081956 3.8463e-05
6:118210569 C A 0.029850 -1.0701e-05
6:118213002 G T 0.175703 -8.4068e-06
6:118218870 G A 1.574849 -3.2190e-05
6:118220960 C T 0.081650 4.6048e-05
6:118227725 G C 0.048702 8.6146e-06
6:118234005 A G 1.556017 -2.3691e-05
6:118235793 T C 0.023891 -3.5789e-05
6:118236760 G A 0.106414 -5.6729e-07
6:118237606 G A 0.942601 -8.5013e-05
6:118241973 C T 0.079087 3.4962e-05
6:118242508 T C 0.041512 4.1254e-05
6:118251908 T A 1.560219 -2.8723e-05
6:118258879 A C 0.040954 -9.2501e-06
6:118289519 G T 0.814003 -1.5605e-05
6:118289820 A C 0.050164 8.4888e-06
6:118296091 G A 0.083483 9.6347e-06
6:118296537 T C 0.037483 1.0905e-05
6:118308735 C G 0.168893 9.0987e-06
6:118324613 T C 1.279894 -7.9306e-07
6:118330223 C T 0.471399 1.2537e-05
6:118335317 C T 0.025849 -2.7854e-05
6:118341151 G A 1.522611 7.8251e-06
6:118347874 T C 1.968038 -7.5157e-06
6:118350801 C G 0.048332 -1.4795e-05
6:118363789 C T 0.477515 -1.1033e-05
6:118385889 G T 0.687199 -3.5638e-06
6:118397902 G T 0.140957 6.4228e-06
6:118399448 G C 0.437027 -8.5740e-06
6:118410605 A G 0.022857 -2.5033e-05
6:118433613 G T 0.021684 -2.7496e-07
6:118438467 A G 0.108533 -7.7897e-07
6:118440018 G A 0.173037 -1.7508e-05
6:118445740 A G 0.034896 1.1533e-05
6:118450944 T C 0.436197 6.9655e-06
6:118457579 C A 0.295414 -2.0841e-05
6:118479108 A G 1.436037 -1.5985e-06
6:118486318 C T 0.242608 1.3603e-05
6:118490434 G A 0.248843 -3.1090e-05
6:118492989 C T 0.227095 2.8722e-06
6:118493230 G A 0.042607 3.4397e-05
6:118494825 G A 0.027151 -2.9713e-05
6:118499129 A G 0.057977 -2.3371e-06
6:118506830 G A 0.365586 2.7911e-07
6:118506888 C T 0.087423 5.2814e-06
6:118508677 A G 0.072746 -2.7616e-05
6:118509103 C T 0.121221 -3.0737e-06
6:118518754 C T 0.111997 -1.2725e-05
6:118523960 A G 0.074296 -6.7900e-06
6:118533136 A G 0.122227 1.1789e-05
6:118544722 A G 0.072777 7.5236e-06
6:118549189 G T 0.042753 -3.5045e-05
6:118550365 A G 0.626360 -3.8705e-06
6:118567134 G C 0.052884 -2.3080e-05
6:118571519 T C 0.215039 9.9020e-06
6:118578043 A G 0.996158 6.8211e-06
6:118583323 A G 0.066198 1.0507e-05
6:118600138 T C 0.038802 -9.6044e-06
6:118616593 G C 0.042335 -9.5746e-06
6:118624587 C G 0.030541 4.5754e-07
6:118634453 G A 0.233959 1.7998e-05
6:118642855 A G 0.026026 -1.5002e-05
6:118643331 C T 0.026740 2.9466e-06
6:118653204 C G 0.109053 1.6197e-06
6:118665981 A G 0.021589 4.4012e-09
6:118667042 T C 0.026736 -1.6795e-05
6:118667522 C T 0.987183 1.8416e-05
6:118669942 G A 1.428214 3.9784e-06
6:118679412 G A 0.033097 2.7161e-07
6:118680374 T C 0.911577 1.6841e-05
6:118685825 C A 0.050147 -6.9069e-06
6:118686344 T C 1.094862 1.4457e-05
6:118687505 A G 0.039805 1.0746e-05
6:118689469 T C 0.075867 2.8301e-05
6:118693802 C G 0.058161 1.0129e-06
6:118708886 G A 0.045952 -7.0419e-06
6:118719554 T C 0.072552 -8.3040e-06
6:118726706 C T 0.073535 -1.6756e-05
6:118728734 A G 0.164174 6.6009e-07
6:118733167 G A 1.488408 7.5144e-06
6:118775139 C G 0.080674 8.4171e-06
6:118789224 T C 0.065848 1.7166e-05
6:118791804 C T 0.045170 -1.5952e-05
6:118803091 G C 0.044453 -1.7126e-05
6:118807847 T C 0.356757 -8.0159e-06
6:118822260 A G 0.061754 -1.7950e-07
6:118825260 T G 0.053857 8.5938e-06
6:118844580 T C 0.021480 9.9944e-06
6:118845831 C T 0.129836 -4.1662e-06
6:118882226 T C 0.122968 4.3644e-06
6:118886547 A G 0.042953 -8.2716e-06
6:118886961 T G 1.486409 9.2561e-06
6:118888753 A G 0.122611 -1.0369e-05
6:118893894 A G 0.072957 -5.5454e-06
6:118898882 A G 0.026315 4.4867e-06
6:118902954 T C 0.045748 2.9763e-05
6:118915754 A G 0.075258 6.7407e-06
6:118921892 C T 0.035508 1.7965e-05
6:118925097 C G 1.084023 2.0482e-05
6:118931253 T C 0.048471 -1.7163e-05
6:118940920 A G 0.045003 3.4384e-05
6:118951276 T G 0.090435 4.4759e-06
6:118959436 C T 0.358467 -4.3819e-07
6:118970778 T C 0.038670 2.3316e-05
6:118983924 C A 0.164031 -9.9558e-07
6:118999636 C T 0.876046 1.2284e-05
6:119010144 C A 0.628022 -2.0803e-06
6:119027554 C T 0.088174 -1.9754e-05
6:119030901 T C 0.674875 1.6139e-05
6:119039866 G A 0.089541 -1.5987e-05
6:119040871 G C 0.473075 -4.4179e-06
6:119043898 G A 0.630701 -4.1014e-06
6:119049344 G A 1.281668 -1.8632e-05
6:119050171 T C 0.212730 2.1923e-05
6:119050332 A G 1.779365 -1.7597e-06
6:119055242 T C 0.046571 -2.0292e-05
6:119061150 C T 0.673134 -7.5898e-07
6:119068696 G A 0.550343 4.5668e-06
6:119076380 T C 0.050491 1.1356e-05
6:119078629 G A 0.033988 -1.0839e-05
6:119088973 G A 0.146322 2.0030e-05
6:119091596 G A 0.298508 2.0241e-06
6:119095055 T C 0.044517 -1.8939e-05
6:119101740 A G 0.194480 9.2245e-06
6:119102271 G A 1.395811 1.5533e-05
6:119102991 A G 0.073640 1.0953e-06
6:119110325 G T 0.270371 6.9127e-06
6:119116904 T C 0.036327 -3.1112e-06
6:119121361 A G 0.083126 -1.0203e-05
6:119124522 A G 0.098452 -8.8580e-06
6:119128633 T C 1.537679 -3.7183e-06
6:119133482 G A 0.024594 -1.5227e-05
6:119135410 T C 0.078097 -8.2263e-06
6:119137011 A G 0.236934 1.5708e-07
6:119137147 C T 0.084795 4.2636e-05
6:119137445 A C 0.027855 -6.6990e-06
6:119149149 G C 1.662918 -9.3811e-06
6:119234688 C T 0.364519 1.1441e-05
6:119241468 T C 0.026893 7.0731e-07
6:119244433 C T 0.181435 2.1221e-06
6:119245705 A G 0.033685 -2.3049e-06
6:119256979 T C 1.180211 -2.3665e-05
6:119294577 T C 0.648584 -9.4031e-07
6:119296560 C T 0.046792 1.2107e-05
6:119312649 C T 0.044289 -1.3394e-05
6:119323060 T G 0.097745 -9.5754e-06
6:119327632 T C 0.269654 -3.7709e-06
6:119329509 T G 0.037554 9.1023e-07
6:119335749 T C 0.062115 -2.4190e-05
6:119346128 C T 0.051273 -8.1461e-06
6:119351720 T C 0.044986 -1.6737e-05
6:119363513 A G 0.039343 -1.9879e-05
6:119380885 C T 0.146685 3.6251e-05
6:119382464 C T 0.043399 6.2122e-06
6:119401139 C T 0.049804 6.0165e-07
6:119411720 G C 0.031503 6.5095e-06
6:119417086 T C 0.039802 -1.8759e-06
6:119417459 A G 0.024846 -1.2308e-05
6:119430311 A G 1.048084 -3.1978e-06
6:119443290 G T 1.785345 -3.2128e-06
6:119446698 C T 0.478443 -1.2054e-05
6:119447352 T C 1.728823 -1.4023e-05
6:119457914 C T 1.708186 6.4203e-06
6:119463018 C T 0.644940 7.0961e-06
6:119466778 T C 0.051667 -1.3117e-06
6:119467446 C T 0.047802 1.7954e-06
6:119473811 C T 0.593028 1.0617e-05
6:119476194 G A 0.165911 1.0845e-05
6:119476235 A G 0.128054 5.8742e-06
6:119497523 C T 1.297263 -6.4165e-06
6:119507644 C T 0.051450 7.4239e-06
6:119507997 T G 0.379971 1.7337e-05
6:119508054 C T 1.487181 1.0047e-05
6:119508838 C A 1.669894 -8.0588e-06
6:119508871 T C 0.728725 -9.5558e-07
6:119510401 A G 0.043018 -2.4155e-06
6:119510904 T C 0.030942 8.0716e-06
6:119519079 A G 0.079862 -3.5423e-06
6:119522250 C G 0.050202 2.4746e-05
6:119524684 C T 1.160285 -2.7662e-05
6:119527765 G A 0.042943 4.7288e-05
6:119528356 C T 0.313515 1.4165e-05
6:119565535 T C 0.273662 -1.0447e-05
6:119578310 C T 0.156620 -1.0687e-05
6:119591307 C A 0.916137 2.6803e-07
6:119601170 C T 0.102875 1.8456e-05
6:119609322 C T 0.835636 -8.6457e-07
6:119614442 C T 0.046629 3.6760e-05
6:119621227 A G 0.748155 2.5295e-06
6:119658728 T C 0.210435 -1.4461e-05
6:119660292 T C 0.075966 -1.0092e-05
6:119665072 T C 0.102165 -1.0821e-06
6:119675632 T C 0.089749 -4.4091e-07
6:119676177 T G 1.057882 1.7118e-05
6:119678981 G A 0.755162 2.5520e-06
6:119683692 A G 0.168747 -8.5050e-06
6:119699881 A G 1.066596 -2.0310e-06
6:119717722 A G 0.102729 3.2186e-07
6:119739543 T C 0.027467 1.5533e-06
6:119747945 T C 0.166788 2.0315e-05
6:119759273 C A 0.049155 2.8172e-05
6:119764250 T C 0.027862 6.3740e-06
6:119765799 G A 0.117596 1.0082e-05
6:119768263 T C 0.765399 -6.4357e-06
6:119776065 C T 0.069781 -8.0151e-07
6:119787682 G T 1.875682 -1.0216e-05
6:119790779 A G 0.471331 -1.5376e-06
6:119792249 A G 0.091816 2.9878e-05
6:119795948 T C 0.187296 1.6305e-05
6:119802094 T G 0.032190 3.2416e-06
6:119805068 A G 0.022021 7.1356e-06
6:119853245 T G 0.221281 -5.1288e-06
6:119856181 T C 0.115271 7.9992e-06
6:119857069 T C 0.075153 -1.2669e-05
6:119872600 C T 0.421388 -1.0317e-05
6:119880615 C G 0.113727 2.9401e-06
6:119881511 C T 0.194058 -1.0494e-05
6:119894784 C T 0.024098 7.0714e-07
6:119915533 G A 0.028273 5.0407e-06
6:119918424 G A 0.561960 -1.0064e-06
6:119937934 A G 0.314144 5.1658e-06
6:119964816 A G 0.028796 2.1980e-06
6:119965256 T C 1.473303 -6.2365e-07
6:119980179 A G 0.142619 7.4522e-08
6:119994756 G A 0.021072 9.8134e-06
6:119996730 T C 0.027185 1.5064e-06
6:119997057 T C 1.138964 -3.6930e-06
6:119999104 T G 0.031244 1.7615e-05
6:120001270 C T 0.051045 2.8717e-06
6:120006567 C A 0.054346 -2.3946e-05
6:120020770 C T 0.098863 -6.9714e-06
6:120030299 A G 0.389922 4.5521e-06
6:120065608 C T 0.229699 3.9398e-06
6:120091257 T C 0.494572 1.6905e-05
6:120095538 A G 0.711049 -2.5650e-06
6:120116857 T G 0.325394 -1.7385e-05
6:120122942 T C 0.858207 1.4524e-06
6:120124197 T C 0.039258 1.5418e-06
6:120132839 G T 0.064787 3.3117e-07
6:120135808 G T 0.319862 -1.7918e-05
6:120138166 T C 0.144115 -1.2647e-07
6:120158341 A G 0.038724 -9.1926e-06
6:120165636 A G 0.179344 7.0168e-06
6:120172957 C T 0.597580 -2.7403e-07
6:120173058 G A 0.025757 -5.1007e-07
6:120173458 A G 0.040883 6.2670e-06
6:120182610 T C 1.537033 2.6353e-05
6:120211195 T C 0.032971 3.5362e-05
6:120215516 T C 0.026896 1.4781e-05
6:120223811 C T 0.325689 -8.7576e-06
6:120226902 A C 0.222141 7.8010e-06
6:120244946 A G 0.058310 1.9911e-05
6:120247479 T C 0.056209 1.2903e-05
6:120248367 T C 0.170382 1.0476e-05
6:120255079 C A 1.290114 -2.6045e-06
6:120265412 A G 0.079576 -4.0011e-06
6:120271624 T C 1.300055 8.0193e-06
6:120278662 T G 0.263809 1.1860e-05
6:120279285 C G 0.032812 3.7428e-05
6:120283694 G A 0.140317 2.0912e-05
6:120285711 A G 1.544475 -1.9900e-06
6:120300535 A G 0.511819 -2.3978e-05
6:120310087 C T 0.491441 2.1597e-05
6:120331962 T C 0.061078 -1.4552e-05
6:120338381 A G 1.401648 1.4296e-05
6:120341113 G A 0.045697 7.4292e-06
6:120346899 A G 0.077547 -1.5024e-05
6:120350551 G A 0.111004 -8.9089e-06
6:120352741 C A 0.263993 -9.6559e-06
6:120357714 A G 0.439679 -1.0532e-05
6:120360717 T C 0.493641 -7.3042e-07
6:120374810 G A 0.960368 5.9514e-06
6:120404795 T C 0.098700 -3.0388e-05
6:120432517 G A 0.050923 1.4616e-05
6:120446667 G C 0.204540 -1.9210e-06
6:120449221 T C 0.069642 -9.2102e-06
6:120458801 T C 0.039530 1.0412e-05
6:120461768 G T 0.145509 4.0688e-06
6:120479006 C A 0.548337 -1.0295e-05
6:120479211 C T 0.069554 -2.6929e-05
6:120484764 A G 0.112541 -1.0315e-05
6:120485010 A G 1.904703 -3.1637e-06
6:120487849 G A 0.085560 9.6221e-06
6:120500907 T C 0.036181 -1.9793e-05
6:120508275 T C 0.090490 2.2025e-05
6:120508347 C T 0.968555 -1.2428e-05
6:120509764 T C 0.082758 1.6192e-05
6:120516461 T C 0.092213 2.7120e-05
6:120520276 T C 0.119800 -3.5340e-05
6:120521639 G A 0.054605 1.2711e-06
6:120533326 G T 0.042086 -2.3975e-06
6:120542654 T C 1.952181 6.5644e-06
6:120551138 T C 0.106924 -2.1776e-05
6:120554225 C T 0.441382 -1.4435e-05
6:120564643 A G 0.050399 -3.0943e-06
6:120568673 T G 0.062584 -3.0374e-05
6:120574930 G A 0.813346 -1.9910e-05
6:120577279 C T 0.203836 2.6181e-06
6:120593707 G A 0.047156 -7.3513e-07
6:120594557 T C 0.175924 9.0570e-06
6:120599909 G A 0.298719 1.6589e-05
6:120606358 C T 0.141351 -2.7471e-05
6:120618896 A G 0.072205 3.7171e-05
6:120623421 G A 0.057056 -5.6461e-06
6:120627713 C T 0.084965 2.2618e-05
6:120635276 A G 0.180799 4.1475e-07
6:120637027 C T 0.882512 3.4412e-05
6:120644352 G A 0.881941 3.0857e-05
6:120665709 G A 0.524538 1.7224e-05
6:120665919 A C 0.120734 -1.1085e-05
6:120675142 C T 1.235159 1.3116e-05
6:120692504 T C 0.710022 -8.7527e-07
6:120708562 A G 0.050759 1.6858e-05
6:120731044 C T 0.092135 -2.1792e-05
6:120752983 T C 1.148882 1.5136e-07
6:120765975 A G 0.035688 -1.0819e-05
6:120770929 G A 0.044711 1.8532e-05
6:120775103 A G 0.051993 2.5130e-06
6:120791777 G A 0.070091 1.3688e-07
6:120793076 A G 0.043035 8.7368e-06
6:120793375 A G 0.083047 3.6379e-05
6:120797286 C A 0.110487 7.1974e-06
6:120801349 G A 1.596982 -1.1369e-05
6:120809760 G A 0.038959 1.8309e-05
6:120809865 C T 0.124219 1.2031e-05
6:120848903 T G 1.009350 -1.4914e-05
6:120849751 T G 0.026525 4.7717e-06
6:120851816 A G 0.079818 9.0776e-06
6:120855702 G A 0.035355 2.1289e-06
6:120861789 G A 0.974447 -1.0857e-05
6:120866415 T C 0.072899 -1.0939e-05
6:120873861 C T 0.021541 -3.4010e-06
6:120892250 G A 0.485709 1.7683e-06
6:120892651 C T 0.038404 -6.5061e-06
6:120894903 C T 0.194358 -1.0205e-05
6:120899420 G A 0.277990 2.8415e-05
6:120900732 G A 0.983042 3.0043e-05
6:120903635 T G 0.047285 -3.0577e-05
6:120908835 G T 0.046703 8.0996e-06
6:120909925 T G 0.157402 -9.2209e-06
6:120927823 T C 0.094546 -1.1468e-05
6:120934696 A G 0.023466 -1.6826e-05
6:120937415 C T 0.111001 2.9360e-06
6:120956600 G A 1.918125 -8.1552e-06
6:120957464 A G 0.140202 5.6904e-06
6:120992849 G A 0.143710 7.0619e-06
6:121001380 G A 0.026502 -1.0353e-07
6:121006900 C G 1.481401 -4.2141e-06
6:121008466 A C 0.023228 -8.3039e-06
6:121019869 T C 0.038748 2.1714e-05
6:121026195 T C 0.035511 7.1906e-06
6:121032548 A C 0.274842 3.5213e-05
6:121035129 C T 0.046867 -1.5378e-06
6:121036764 T C 0.076136 2.5270e-05
6:121038307 T C 0.209837 -2.3339e-05
6:121040917 T C 0.483992 2.4534e-06
6:121059833 G A 0.760347 2.6327e-05
6:121080772 C T 0.050916 3.3024e-07
6:121081032 A G 0.213924 1.2650e-06
6:121082413 T C 0.037721 4.3998e-06
6:121083793 C T 0.231657 -8.0384e-06
6:121084577 T C 1.167900 -3.9031e-06
6:121093213 G A 0.292113 4.8447e-06
6:121097398 T C 0.046612 -3.3841e-05
6:121098457 T C 1.802515 -1.0795e-05
6:121106523 A C 0.073684 -6.8674e-06
6:121110325 A G 0.058494 2.4034e-05
6:121126551 T C 0.028028 8.2124e-07
6:121128641 C T 0.065708 -4.6029e-06
6:121129593 T G 0.049787 1.2158e-06
6:121130958 T G 0.045452 -6.8958e-06
6:121158406 C T 0.255167 1.3203e-06
6:121163106 A G 0.594779 6.5369e-06
6:121164537 C T 0.067704 2.7056e-05
6:121164787 T G 0.094209 -2.5229e-05
6:121165984 A C 0.093244 1.3571e-05
6:121169546 C T 0.087858 4.8050e-06
6:121182024 T G 0.284337 3.3189e-05
6:121187812 G A 0.652599 3.0059e-05
6:121189734 G A 0.029878 9.9697e-07
6:121194065 T C 0.238491 -1.0081e-05
6:121194240 T C 0.033179 5.2004e-06
6:121197242 T C 0.037058 -6.3358e-06
6:121203319 C T 0.027831 1.1946e-05
6:121220402 C T 1.361068 -2.9342e-05
6:121221289 C T 0.198893 1.6996e-05
6:121222952 T C 0.056906 8.2751e-06
6:121226570 A G 0.505778 4.2868e-05
6:121234788 C T 0.070455 -9.4177e-07
6:121238620 T C 0.128027 1.9700e-05
6:121257156 G A 0.045235 1.8265e-05
6:121261517 G C 0.021868 3.7839e-06
6:121268862 G A 0.075010 -2.6024e-05
6:121280029 G A 0.055890 -1.4214e-05
6:121309839 G A 1.208253 -2.5858e-05
6:121311867 G A 0.057267 -9.2897e-06
6:121313948 G A 0.160805 1.8984e-05
6:121316023 A G 0.146019 1.6632e-05
6:121339179 G A 0.285051 -2.5716e-06
6:121346542 T C 0.032360 -4.1185e-06
6:121347455 C T 0.046217 9.0912e-06
6:121358316 C A 0.066093 -6.7520e-06
6:121399178 A G 0.039795 -9.6983e-06
6:121400216 T C 0.059239 -7.9200e-07
6:121401996 G T 0.034413 2.1854e-06
6:121413914 T C 0.025138 -7.1909e-06
6:121426900 G A 0.274804 1.3035e-05
6:121427283 C T 0.057311 1.2195e-05
6:121438134 T A 0.028181 4.8176e-06
6:121443375 T G 1.699673 -1.4815e-05
6:121446728 T C 0.026131 -9.7218e-06
6:121454823 C T 0.038680 2.1568e-05
6:121479879 A G 0.034379 1.0022e-06
6:121481728 T C 0.215233 1.4261e-05
6:121490824 G A 0.046567 5.7950e-06
6:121492893 T C 0.039724 -1.0427e-05
6:121495745 C G 0.034464 2.2172e-06
6:121501983 C T 1.874513 -8.4097e-06
6:121506291 G C 0.072233 -4.8137e-06
6:121513646 A G 0.129870 9.0277e-06
6:121528926 A G 0.363890 -2.5770e-05
6:121531418 A G 0.230596 6.4640e-07
6:121535031 T C 1.406683 -4.4093e-05
6:121542193 C A 1.722850 -1.4613e-05
6:121557105 G A 0.023799 -3.4254e-06
6:121559068 T C 0.064406 -1.8383e-06
6:121577370 C T 1.188085 -4.9999e-05
6:121597303 A C 0.023799 -6.6517e-06
6:121602785 A T 0.022565 -2.4703e-06
6:121606673 T G 0.037286 5.4194e-06
6:121621147 C A 0.039356 -6.3454e-06
6:121625945 G A 0.022497 6.8921e-07
6:121638682 A G 0.023275 -2.3777e-06
6:121642851 T C 0.127466 1.2071e-05
6:121651596 G A 1.704341 -1.2325e-05
6:121653353 A G 0.034722 -4.4129e-07
6:121656844 G A 0.349175 3.5224e-05
6:121657697 G C 0.053829 3.3708e-06
6:121669081 C T 0.025125 -6.9736e-06
6:121672887 A G 0.162274 1.3213e-05
6:121677150 G A 0.022809 -7.7267e-07
6:121680569 A G 0.073086 4.0624e-06
6:121681930 C T 1.205383 8.4265e-05
6:121681947 T C 0.239630 3.3852e-05
6:121707449 A G 0.255979 1.6195e-05
6:121711498 A G 0.033298 7.3461e-06
6:121711840 C T 0.060673 2.8992e-05
6:121713485 A G 0.102488 -5.6268e-06
6:121713976 C A 0.079923 -5.6718e-06
6:121725709 C G 0.043854 -1.3751e-05
6:121726349 T G 0.025097 -1.2140e-06
6:121735015 A C 0.266883 -5.9410e-06
6:121736928 A G 0.226857 9.6885e-06
6:121748542 G A 1.382925 -2.0137e-05
6:121757071 G T 0.096569 1.6913e-05
6:121764006 A G 0.497017 -3.8135e-05
6:121768710 A G 0.025631 4.4065e-06
6:121768751 T C 0.034777 7.6878e-06
6:121773999 C T 0.616078 -4.0030e-05
6:121774243 A G 0.537247 -2.8749e-05
6:121778638 T G 0.516192 2.4660e-06
6:121780762 C T 1.059099 -1.0122e-05
6:121788786 G C 0.046214 -1.0927e-05
6:121793012 C T 0.313953 2.0774e-05
6:121794363 G A 0.402695 -9.1989e-06
6:121794466 A C 1.905519 1.1841e-05
6:121824146 T C 0.888387 8.5845e-06
6:121829612 A G 1.589482 5.5880e-06
6:121832089 C A 0.118708 5.9384e-06
6:121832541 T G 1.284654 -1.5275e-05
6:121835632 A G 0.383415 -1.7406e-05
6:121837711 A C 0.035708 3.1002e-06
6:121843892 C T 0.074293 3.6198e-06
6:121847249 T G 0.309618 3.8592e-05
6:121850903 A G 0.551978 -5.5156e-06
6:121857744 T C 0.070706 -3.5353e-06
6:121860207 T C 0.291253 1.6054e-05
6:121865645 C T 0.047553 3.9417e-06
6:121867733 T G 0.177012 -3.3478e-06
6:121871307 G A 0.052123 -3.1468e-07
6:121874915 T C 0.212326 -5.8147e-06
6:121881615 C A 0.020457 2.2387e-06
6:121884560 G T 0.861576 6.9694e-06
6:121895061 G A 1.151724 -8.3712e-07
6:121900245 C T 0.406405 1.8888e-05
6:121900624 G T 0.606192 -1.2287e-07
6:121900805 T G 1.971530 -6.5806e-06
6:121901033 A G 0.280944 -1.5597e-05
6:121902723 T G 1.258478 -2.8805e-06
6:121903851 G A 0.315453 2.2019e-05
6:121905065 A C 1.090473 3.9039e-06
6:121909554 G A 0.154505 1.3465e-05
6:121918636 T G 0.041811 1.0012e-05
6:121922047 C G 0.075840 1.5058e-06
6:121922307 A G 0.049206 8.4994e-05
6:121932858 G C 0.409750 -1.9421e-05
6:121938123 G A 0.038493 -2.6336e-06
6:121941373 A G 0.585038 3.8093e-05
6:121947984 G A 0.058678 -1.8261e-05
6:121959399 T C 0.070710 3.3351e-05
6:121963787 T C 0.753343 -1.2480e-05
6:121968480 A G 0.023778 1.2789e-05
6:121974402 C T 0.121302 -2.5655e-06
6:121985425 G T 0.754257 -1.1148e-05
6:121990895 G A 0.046867 3.4977e-06
6:122004963 A C 0.071474 -2.6856e-05
6:122008574 C T 0.162563 5.0124e-05
6:122011369 T C 0.092734 3.9509e-06
6:122013096 T C 0.109671 9.8060e-06
6:122013954 C T 0.956924 1.9754e-05
6:122044868 A G 0.051184 -2.1758e-05
6:122046353 A G 0.399061 4.2069e-06
6:122048312 A G 0.075969 1.2979e-05
6:122062985 A G 0.049644 9.1950e-05
6:122074667 A G 0.156643 1.4049e-05
6:122106754 C T 0.049566 -1.2903e-06
6:122111247 G A 0.120248 2.6405e-05
6:122111335 C G 0.030082 6.3660e-06
6:122139146 T A 0.132729 -2.0259e-05
6:122140389 C T 0.075653 -9.6932e-06
6:122143281 A G 0.065545 2.6330e-06
6:122149091 A G 1.525412 1.0932e-05
6:122158270 A G 0.195915 1.3644e-05
6:122163145 C T 0.497462 -1.2423e-05
6:122198028 A G 1.261620 3.1707e-05
6:122203795 T G 0.061302 -5.2084e-06
6:122233043 A G 0.076850 -4.1011e-06
6:122234343 T C 0.187816 4.1477e-05
6:122248674 A G 1.900684 -4.7357e-06
6:122252222 T C 1.411610 -2.3888e-05
6:122259154 A G 0.414459 -1.1655e-05
6:122279121 T C 0.160897 3.7845e-05
6:122280733 G T 1.672339 7.4689e-06
6:122282977 G A 0.238447 3.3466e-05
6:122287349 A G 0.189472 4.4237e-05
6:122293846 G A 1.637633 2.3900e-07
6:122297182 T C 0.484570 2.2820e-05
6:122298166 C A 1.949258 -1.0464e-06
6:122304453 A G 0.248901 -1.0466e-05
6:122313701 A G 0.546933 2.3409e-05
6:122332598 T C 1.421252 -2.2687e-05
6:122334312 C T 0.053442 3.0752e-05
6:122336568 T C 0.044799 9.4997e-06
6:122339491 T C 0.177056 -1.0003e-05
6:122341817 A G 0.091608 -1.4285e-05
6:122344151 A C 0.107757 -1.2705e-05
6:122344373 T C 0.026002 -6.4872e-07
6:122344515 C T 0.030313 -2.0143e-06
6:122346667 A G 0.569283 -6.8822e-06
6:122348242 A G 0.035583 -7.1580e-06
6:122350496 C T 1.456409 -2.5488e-05
6:122350652 C T 0.061741 -1.6207e-06
6:122351503 T C 0.106778 2.2222e-05
6:122363070 T C 0.037830 -1.3140e-05
6:122370655 C G 0.038687 4.8640e-05
6:122371683 G A 0.091112 5.2920e-06
6:122372431 C T 0.430003 4.7436e-06
6:122384142 A G 0.032431 -1.5058e-06
6:122389955 G T 0.712521 -5.1497e-06
6:122398296 A G 0.094661 5.6455e-06
6:122398410 G A 1.618921 1.0257e-06
6:122414227 A G 0.048145 9.4801e-06
6:122425498 A G 1.641295 2.2520e-06
6:122425985 A G 0.063577 -1.8430e-05
6:122433229 C T 0.197176 -1.8670e-05
6:122480322 G A 0.572404 2.7854e-06
6:122507793 T C 0.187582 4.3253e-06
6:122518568 T C 0.021667 1.8612e-07
6:122518822 C T 0.199444 -6.5865e-06
6:122553431 G A 0.041179 -3.2177e-06
6:122570110 A G 0.820445 -1.2932e-05
6:122570871 T C 0.023027 3.4479e-05
6:122572489 A C 0.045949 -5.8098e-06
6:122586074 C T 0.049053 -2.3599e-05
6:122595762 A G 0.179990 8.1803e-06
6:122609876 G T 0.605274 1.6281e-05
6:122620512 G A 0.172306 -3.1096e-07
6:122621895 G A 0.062142 4.5691e-06
6:122631837 G A 0.096569 -4.9222e-05
6:122636699 T A 0.081239 -2.2889e-05
6:122660303 T C 0.111732 3.8646e-06
6:122665277 T C 0.403182 -1.3309e-05
6:122665844 A C 0.372723 -6.5912e-06
6:122670967 A G 0.080481 4.1508e-06
6:122672082 C T 0.044330 1.9518e-05
6:122672216 C T 0.051745 -2.4756e-06
6:122678383 C A 1.363914 -2.1557e-06
6:122684056 C T 0.586340 1.1638e-05
6:122714812 G T 0.097521 1.3877e-05
6:122715699 C T 0.075252 7.5793e-06
6:122745009 G A 1.410974 -7.5882e-06
6:122766138 A G 0.240633 -2.1740e-05
6:122770192 G C 0.084560 1.1996e-05
6:122773119 C T 0.110620 -1.2924e-05
6:122778611 A G 0.032356 -6.3465e-06
6:122779099 T C 1.087131 6.1256e-06
6:122793046 T G 0.025386 -3.1417e-05
6:122793089 G A 0.042120 -8.0374e-06
6:122793424 T C 0.040573 3.5223e-06
6:122813070 G T 1.104599 1.1423e-05
6:122852318 T C 0.324547 -2.0636e-05
6:122856273 G C 0.022884 -4.6867e-07
6:122856496 C G 0.064090 -1.1747e-05
6:122877603 C T 0.039265 1.9074e-05
6:122888154 T C 1.803973 -9.0798e-06
6:122906639 A G 0.173010 2.1646e-05
6:122908085 T C 0.557489 -9.0431e-07
6:122913123 A G 1.676514 4.9570e-06
6:122913363 A G 0.078346 7.5099e-06
6:122925324 G A 0.093679 6.6574e-06
6:122932661 A C 0.078033 8.8237e-06
6:122934005 T C 0.309115 -9.5636e-06
6:122937413 G A 0.298525 3.0332e-05
6:122941552 A G 0.065450 -3.8542e-06
6:122958444 G A 0.041247 -1.0347e-05
6:122960822 A G 0.643505 -2.3406e-05
6:122966252 C A 0.042219 2.7726e-05
6:122977119 A G 0.028178 2.4964e-05
6:122977531 C T 0.257475 -2.1218e-05
6:122982796 C A 0.072705 6.1076e-06
6:122995410 G T 0.117185 -5.3019e-05
6:123001503 G T 0.101043 4.5127e-06
6:123003979 G A 1.431220 -7.9575e-05
6:123020759 A G 1.600514 -3.0604e-05
6:123021036 T C 1.140498 2.7557e-07
6:123024209 G A 0.163599 -9.4591e-06
6:123027077 A G 0.620916 -3.7078e-05
6:123030618 A G 0.034535 -1.5103e-05
6:123033921 A G 0.050032 1.5758e-05
6:123034135 T G 0.043008 -1.4505e-05
6:123037446 A C 0.586939 5.6393e-06
6:123043920 T C 0.526306 1.4109e-06
6:123046572 G A 0.021222 2.3284e-05
6:123046784 G A 0.034202 1.5158e-05
6:123047132 T G 0.049073 1.1980e-05
6:123056035 T C 0.844264 -3.1146e-06
6:123056560 C T 0.025033 2.5862e-05
6:123074560 A C 0.098683 1.8586e-06
6:123074723 A G 0.043729 3.9550e-06
6:123076051 G A 1.934611 1.0716e-05
6:123076207 C A 0.232657 -6.5774e-06
6:123077625 C T 1.259022 -1.2027e-06
6:123078005 C T 0.173350 -1.0586e-05
6:123079653 C T 0.754023 1.8471e-05
6:123079722 T C 0.045252 2.4162e-05
6:123080220 A G 0.032312 5.0943e-06
6:123086143 A C 0.154359 1.6759e-06
6:123087429 C T 0.905220 -9.4231e-06
6:123090284 C T 0.173768 1.6082e-05
6:123103815 G A 0.326461 1.4366e-05
6:123103898 G A 0.345453 -2.5246e-05
6:123104205 G A 0.853396 1.5481e-05
6:123107697 C T 0.398143 1.3304e-05
6:123108171 A G 0.084914 2.6744e-05
6:123108823 A C 0.024390 -4.4948e-06
6:123109106 C T 0.603122 1.0689e-05
6:123109423 G C 0.209687 -6.5772e-05
6:123109654 G A 1.235278 1.0967e-04
6:123114736 G A 0.385373 7.3354e-05
6:123117805 T C 0.652106 5.3139e-05
6:123118218 C T 0.075813 -2.2298e-05
6:123122385 C A 0.356975 2.7898e-05
6:123122391 C T 0.025346 8.6237e-06
6:123122464 T C 0.274461 1.6011e-05
6:123124504 G A 1.754074 5.3960e-05
6:123124942 C A 0.041444 -6.6082e-06
6:123129159 G A 0.730384 -2.5300e-06
6:123131515 C A 0.822424 -1.0400e-05
6:123132543 T C 0.143415 -1.8114e-05
6:123142390 T G 0.063896 6.7475e-07
6:123147316 T G 0.325166 -6.8986e-07
6:123157116 G A 0.430768 2.2237e-05
6:123159176 T G 1.768363 1.2261e-05
6:123159848 T C 0.679223 8.4054e-06
6:123161129 G T 0.323095 -2.2469e-05
6:123167378 G A 0.258067 -4.3717e-05
6:123176613 T C 0.295448 -2.8472e-05
6:123176725 A G 1.327393 3.9293e-06
6:123180855 T C 0.037616 -1.6330e-05
6:123188088 T C 0.931293 5.1574e-05
6:123189568 C A 0.053054 1.8415e-05
6:123191160 C T 1.098126 2.3019e-05
6:123195789 T C 0.058997 1.7800e-05
6:123197550 C T 0.161267 2.4039e-05
6:123197558 G A 0.643263 1.2021e-05
6:123209216 G A 0.479627 1.1016e-05
6:123216980 T C 0.449531 -5.1398e-06
6:123219182 A G 0.505438 8.9833e-06
6:123220886 G C 1.926812 -8.6485e-06
6:123224427 T G 0.738992 1.5360e-05
6:123236353 G A 0.281682 1.2633e-06
6:123240499 G A 0.091618 -1.9852e-05
6:123242956 A C 0.492026 3.4587e-05
6:123244019 T G 0.086947 3.3159e-07
6:123253505 C T 0.044650 -1.0714e-05
6:123267984 T G 0.790551 -5.1342e-06
6:123269646 T C 0.264941 1.3535e-05
6:123276914 C T 0.124478 1.8220e-05
6:123282941 T G 0.491237 5.0940e-06
6:123290101 T C 0.121540 -7.4611e-06
6:123293969 C T 0.042661 1.4054e-05
6:123297248 A G 1.559992 -1.7897e-05
6:123303112 G A 0.815978 -1.3066e-05
6:123318301 G C 0.790119 -2.1730e-05
6:123323015 G A 1.315871 1.0541e-05
6:123329138 G A 0.079393 8.2167e-07
6:123340357 G A 1.899930 1.1992e-05
6:123376806 A C 0.034233 -3.6947e-06
6:123385245 T C 0.139770 1.2689e-05
6:123393376 G A 0.364165 6.9313e-06
6:123394754 A G 0.048801 4.2968e-06
6:123400798 G A 0.434521 5.8034e-06
6:123411661 T C 0.346445 -1.0588e-05
6:123415052 A C 0.168985 1.2249e-05
6:123435362 A G 1.495908 6.1582e-06
6:123438726 T C 0.168437 -1.1815e-05
6:123449883 T C 0.110892 -2.0630e-05
6:123454280 T G 0.040665 2.1663e-05
6:123454740 G A 0.030316 -8.4811e-06
6:123459610 T C 1.117243 7.4129e-06
6:123468847 T G 0.426586 -1.0716e-05
6:123473346 C T 1.041430 5.2787e-06
6:123482495 T C 0.029660 -1.2462e-05
6:123498292 A C 1.187381 5.5335e-05
6:123500602 A G 0.586170 -3.9912e-05
6:123510126 A C 0.024543 -3.6588e-05
6:123510935 G T 0.035746 -2.6906e-06
6:123512478 C T 1.937783 -4.4642e-07
6:123513912 C T 0.166177 2.0529e-05
6:123522967 T C 0.061404 -3.8931e-06
6:123525441 C G 0.077179 8.7036e-06
6:123534498 C T 0.039027 9.1106e-06
6:123539685 C T 0.942526 3.2989e-05
6:123545640 T C 0.693934 -8.7441e-05
6:123556993 C T 0.037724 4.1679e-06
6:123563967 T C 0.053554 -1.4819e-05
6:123565644 T C 1.643036 -2.8482e-05
6:123589854 G A 0.150959 4.4782e-06
6:123616096 C A 0.165786 1.0456e-05
6:123624739 C T 0.042994 -4.4975e-06
6:123626787 C A 0.217419 -5.2750e-05
6:123627146 A G 0.241360 3.0229e-05
6:123638659 T G 0.339690 3.6305e-05
6:123640015 T C 1.805493 3.9391e-05
6:123644770 A G 0.052289 1.4243e-05
6:123652831 G A 0.028739 -2.1942e-05
6:123658568 G A 0.041672 7.9593e-06
6:123687288 C A 1.805302 3.4248e-05
6:123696766 T G 0.245559 -2.3916e-05
6:123698662 A G 0.051456 -1.6739e-05
6:123708594 G T 0.332669 3.7042e-06
6:123714030 C T 0.029058 -9.9729e-06
6:123714764 T C 0.106656 6.9200e-06
6:123723186 T C 1.678836 6.0632e-05
6:123729881 T G 1.943937 5.0723e-06
6:123733161 C A 0.825759 1.5243e-05
6:123740112 C T 0.128214 -1.1187e-05
6:123744861 C T 0.161866 2.0555e-05
6:123748417 T C 0.043525 -7.6631e-06
6:123756826 G A 0.110593 2.7101e-06
6:123761102 C A 0.153968 5.7688e-06
6:123764104 C T 0.162457 4.7275e-06
6:123780383 T C 0.352242 3.8029e-06
6:123780446 G A 1.688637 3.4334e-05
6:123788731 G A 0.484655 3.1553e-05
6:123792825 A G 0.347958 1.6865e-05
6:123828994 C T 0.046401 -3.3518e-06
6:123833457 C G 1.743694 3.7315e-06
6:123849755 T C 1.326400 -2.5567e-05
6:123853983 G A 0.332360 -3.6007e-05
6:123856181 G A 0.672940 2.8263e-05
6:123860956 C G 0.041984 -1.7142e-07
6:123861259 A C 0.189493 -1.0545e-05
6:123862278 C T 1.068666 -5.8956e-06
6:123862963 G T 0.055519 1.9991e-05
6:123867219 G A 0.038710 2.2334e-05
6:123867315 A G 1.953147 8.5261e-06
6:123868506 T C 0.029874 5.2103e-06
6:123869607 C G 1.072511 -2.3575e-06
6:123873477 A G 1.573938 -9.6966e-06
6:123885994 A G 0.859288 -1.3383e-05
6:123886445 T C 0.209738 1.2197e-05
6:123888760 A G 0.749824 -2.1330e-05
6:123888803 C A 0.036990 -4.2077e-05
6:123890282 G A 1.529267 -2.8463e-06
6:123891882 A G 0.517280 7.0215e-06
6:123892044 G A 0.173445 5.3934e-06
6:123892432 A G 1.606263 -2.0639e-05
6:123892504 A C 0.120350 1.3421e-05
6:123893843 C A 0.631058 3.0040e-06
6:123895393 A G 0.403923 -1.1112e-05
6:123897030 A G 1.760829 -1.7674e-05
6:123902508 G C 0.223889 -3.6983e-06
6:123902541 A C 0.963319 -4.6294e-06
6:123902659 A C 0.491251 -8.4590e-06
6:123913232 T C 0.300826 -4.1625e-06
6:123913524 G A 0.050256 7.4790e-06
6:123913748 A C 0.092380 2.5648e-05
6:123917503 G A 0.102590 7.6916e-07
6:123917565 A G 1.848993 -2.5883e-05
6:123918251 C T 0.092472 7.0220e-06
6:123919960 G A 1.125266 -2.4488e-05
6:123924867 C T 0.044857 -3.6001e-06
6:123929200 G A 0.122169 5.3043e-06
6:123930915 G A 0.026196 -1.4297e-06
6:123937973 A C 0.095273 -1.8109e-05
6:123942031 C A 0.040679 -1.4437e-05
6:123946146 C G 0.803028 -1.3550e-05
6:123951172 A G 0.034940 -1.0708e-05
6:123951674 G A 0.136601 -4.7565e-06
6:123952435 C T 0.095691 -7.0413e-07
6:123952870 C T 0.585779 -3.6241e-06
6:123954908 T C 0.053734 1.8957e-05
6:123955957 C T 0.062431 -2.2600e-05
6:123964958 C T 0.606817 1.2387e-05
6:123973288 T C 0.100798 7.6351e-06
6:123975313 G A 1.165269 -5.9723e-06
6:123978191 T C 0.046241 -7.9932e-06
6:123980311 T G 0.765147 -4.5381e-07
6:123985508 C T 0.086240 1.8959e-05
6:123994859 T C 0.048835 1.4570e-06
6:124000805 G A 0.030500 1.2519e-05
6:124002405 T C 0.065851 1.7022e-05
6:124007283 A C 0.047757 -1.9590e-05
6:124020179 G A 0.153444 8.6027e-06
6:124023667 C T 0.023282 -1.4005e-05
6:124026647 C T 1.855817 1.8656e-06
6:124029160 T C 0.024346 4.5345e-06
6:124032026 C A 0.029691 -6.7923e-06
6:124036015 T G 0.031323 2.1866e-05
6:124036672 G A 1.933941 -3.2050e-06
6:124049499 G T 1.944325 -5.9957e-06
6:124055026 T C 1.895360 1.4337e-05
6:124059254 T C 0.145839 1.0872e-05
6:124060523 T C 0.186178 -6.9561e-06
6:124068147 A G 0.095141 1.2361e-05
6:124068211 A C 0.046285 -9.5411e-07
6:124078202 A G 0.035467 5.9796e-06
6:124079267 G A 0.043735 -1.4914e-05
6:124100260 G A 0.758861 3.1847e-05
6:124104773 C T 0.111201 -1.6932e-05
6:124121145 G A 0.064155 -2.4343e-05
6:124122955 T C 1.670948 5.9776e-06
6:124125235 T C 0.031673 -2.3310e-06
6:124127783 G C 1.667834 7.9439e-06
6:124133445 A C 0.233265 -1.1559e-05
6:124137081 A G 0.045289 2.7990e-06
6:124138325 A G 0.057933 -7.5911e-06
6:124141739 T C 0.160159 1.2451e-05
6:124142696 A G 0.210622 4.0094e-06
6:124142944 G A 0.607742 1.6523e-06
6:124144270 C A 0.049678 -6.5237e-06
6:124144456 G A 1.825480 2.2940e-05
6:124149869 G A 0.975521 -5.6092e-06
6:124150058 C T 1.026814 -3.1752e-06
6:124150232 G A 0.979071 3.4773e-05
6:124151008 T C 0.074538 1.6418e-05
6:124153724 A G 0.061697 -1.0031e-05
6:124156824 G T 0.958434 6.2573e-05
6:124158075 T C 0.031557 1.4003e-06
6:124158252 A G 0.463729 -6.0061e-07
6:124159157 A C 0.084193 2.1007e-05
6:124159438 T C 1.528791 1.6719e-05
6:124159890 A G 0.047577 -2.1508e-05
6:124160157 T C 0.985962 -3.2874e-05
6:124161141 G T 0.139845 -6.5930e-06
6:124162847 A G 1.875634 5.6076e-06
6:124165010 C T 0.684343 -1.4513e-05
6:124165156 T C 0.069098 -2.0008e-06
6:124168778 A G 0.668269 -4.9015e-06
6:124170766 T C 0.056332 -1.6607e-06
6:124180742 A C 0.756495 2.1629e-06
6:124181547 A G 1.619165 3.0424e-07
6:124182127 A G 1.728885 -1.1637e-05
6:124182624 A C 0.026930 -2.3553e-05
6:124184073 T C 0.677333 7.3147e-06
6:124194636 G T 0.480477 -8.4111e-06
6:124198889 G A 0.663727 4.4119e-06
6:124203472 A G 0.066273 2.8800e-05
6:124206586 A G 1.049437 4.9849e-07
6:124217346 C T 0.244423 -6.4367e-06
6:124223375 A G 0.398592 4.1522e-07
6:124229297 T C 0.062407 -1.5640e-05
6:124230959 T C 0.087178 1.1418e-07
6:124231025 G A 0.665821 6.5815e-06
6:124240102 C T 0.679162 9.7620e-06
6:124241003 G A 0.751388 2.4013e-06
6:124253223 T C 1.337290 3.5796e-06
6:124264783 A G 0.064913 -2.0563e-05
6:124265552 T C 0.575423 1.9458e-05
6:124266922 C T 0.029932 -6.6626e-06
6:124267760 A G 0.047954 1.1332e-05
6:124288813 T C 0.054798 -6.8493e-06
6:124289027 A G 1.960933 -2.1529e-05
6:124291589 T C 0.022432 -1.6503e-06
6:124292594 G A 1.222263 4.7296e-05
6:124293183 A G 0.540715 8.7049e-06
6:124293529 G A 0.657376 3.0887e-05
6:124296138 A C 0.622470 3.4667e-05
6:124300884 G A 0.069890 -1.4723e-05
6:124301094 C G 0.041270 2.5389e-06
6:124303178 A G 0.653915 -1.2927e-05
6:124304700 G C 0.613440 -1.0773e-05
6:124308457 A G 1.261708 -5.7285e-06
6:124315643 T C 0.080865 2.8939e-05
6:124316871 G A 0.045758 -7.3196e-07
6:124318522 G A 0.711341 -1.0205e-05
6:124319710 A G 0.085886 -1.0966e-05
6:124320592 T C 0.104113 1.0687e-05
6:124321504 A G 0.791944 2.4532e-06
6:124326922 A G 1.010546 -3.0444e-05
6:124329017 G A 1.103729 3.5294e-05
6:124330126 G A 0.045167 6.2544e-07
6:124332646 T C 0.638347 1.6181e-06
6:124335514 C T 0.086831 3.1045e-05
6:124336951 G A 0.201361 2.1597e-05
6:124337383 C T 0.402648 -2.2224e-05
6:124338294 A G 0.065443 5.0242e-06
6:124342291 T C 0.789425 2.7149e-05
6:124346434 T G 0.296934 -3.0437e-05
6:124349162 G C 0.387250 -1.8043e-05
6:124355206 G T 0.578742 1.2278e-05
6:124361146 G A 0.960011 1.6180e-05
6:124369245 C T 0.331105 -8.9058e-06
6:124371122 T C 0.181136 -2.6826e-05
6:124373532 T C 0.067728 2.1834e-05
6:124373844 C T 0.143615 1.9353e-06
6:124377682 T C 0.256840 -6.5911e-06
6:124382752 T C 1.827690 -7.2076e-06
6:124389693 C T 0.076030 3.4042e-06
6:124395242 G A 0.112704 2.0666e-05
6:124395300 C T 0.076601 -1.1880e-05
6:124395346 C T 0.095389 2.1482e-05
6:124397232 C T 0.190876 7.3740e-06
6:124400791 T C 0.052724 4.3558e-06
6:124401214 T C 0.831566 9.7347e-06
6:124405409 A G 0.133688 -3.9155e-05
6:124413195 A G 0.058344 -3.3583e-05
6:124425353 T C 0.089259 -6.7755e-06
6:124436570 G A 0.042304 -2.0863e-05
6:124437412 T C 0.097177 3.7112e-05
6:124442286 T C 0.861501 4.1532e-05
6:124447120 T C 1.208413 3.3168e-05
6:124454316 A G 0.163208 8.4995e-06
6:124461446 T C 1.657169 2.1858e-05
6:124474052 T G 0.029585 -4.0204e-06
6:124477289 G A 1.762995 1.9417e-05
6:124485823 A G 0.142255 7.1294e-06
6:124485892 G T 1.756620 1.7729e-05
6:124491375 C T 0.061520 -4.5419e-06
6:124501118 G A 1.489051 3.0186e-05
6:124508884 A G 1.706806 1.4274e-05
6:124516383 A G 0.031200 6.7805e-06
6:124519239 C T 0.034624 8.7067e-06
6:124521464 C A 1.458442 1.7178e-05
6:124528751 T C 0.029650 -2.1302e-06
6:124537726 A G 0.125280 1.2206e-05
6:124547428 G A 0.157548 1.1741e-06
6:124553230 A G 0.239868 -1.8466e-05
6:124560344 T C 0.045235 -3.6626e-06
6:124565667 A G 0.027603 9.8607e-07
6:124566675 T C 1.919914 -5.4060e-06
6:124570068 A G 0.612923 -9.8742e-06
6:124571367 C T 0.974794 -1.1033e-05
6:124580002 C T 0.034746 -4.8967e-06
6:124582683 G A 0.447702 -1.0170e-05
6:124589013 C T 0.025366 2.2321e-05
6:124591114 C A 0.029697 4.1059e-06
6:124596347 G A 0.508443 -8.9314e-06
6:124596496 G A 0.089354 -1.7234e-05
6:124600098 A C 0.330827 -3.5699e-05
6:124601652 G C 0.209568 -2.0639e-05
6:124603337 T C 0.096144 -1.9888e-05
6:124603763 G A 0.031564 -6.8523e-06
6:124604731 T C 0.057569 -1.1806e-05
6:124610320 C T 0.635794 -1.7063e-05
6:124613890 T C 0.061448 -7.4095e-06
6:124615074 G A 0.355547 -3.2376e-05
6:124619270 G A 0.131828 -2.2579e-05
6:124631456 C T 0.209259 -4.3000e-05
6:124632004 A G 0.035477 1.3663e-05
6:124632800 A G 0.090585 2.4673e-05
6:124634588 G T 0.069635 1.1333e-05
6:124635654 A G 0.057906 7.3977e-06
6:124636352 G A 0.033716 -2.5995e-05
6:124636637 T C 0.060061 -1.2224e-05
6:124638080 G A 0.673365 -2.7275e-06
6:124640547 T G 0.044198 1.4914e-05
6:124640783 T C 0.156259 -3.2195e-05
6:124643640 C G 0.476723 -2.8646e-05
6:124644513 C T 0.045734 -1.0832e-05
6:124646921 C T 0.125188 -9.9573e-06
6:124650048 A G 0.553862 -1.9574e-05
6:124650244 T C 0.036993 2.8910e-06
6:124650870 T C 0.959603 5.7738e-06
6:124654327 A G 0.026114 -8.9628e-07
6:124656940 T C 0.066089 -4.0956e-05
6:124659693 A G 0.231028 1.0143e-05
6:124662999 G A 1.611781 1.9299e-05
6:124671676 A G 0.035651 1.7235e-05
6:124673700 T G 0.329586 4.7252e-06
6:124675870 G A 0.247687 9.2177e-06
6:124677965 T C 0.063345 1.3845e-05
6:124682647 T C 0.037058 -8.2709e-06
6:124691237 T C 0.614018 -2.6006e-06
6:124693401 T C 0.028752 2.3729e-05
6:124697052 G A 0.412970 -1.5298e-05
6:124698894 A G 0.027437 -1.1358e-05
6:124702843 G A 0.071308 4.2541e-06
6:124711068 C G 0.130499 -2.7963e-05
6:124716952 C T 0.921991 -1.9127e-06
6:124717611 C T 0.036256 -3.0886e-06
6:124720917 T C 0.027562 3.2955e-06
6:124724656 T C 1.518667 1.2060e-05
6:124737336 A G 0.968378 2.4947e-05
6:124738091 G A 1.542353 -2.1073e-06
6:124739792 T C 0.569875 -3.5379e-05
6:124752844 A G 0.035919 2.0167e-05
6:124764731 G A 1.606882 4.5785e-05
6:124770790 A G 0.128269 -3.6170e-05
6:124775549 A G 0.078804 3.3375e-05
6:124788184 C T 0.038697 -8.8979e-06
6:124793748 A G 0.058514 2.6249e-05
6:124794887 G T 1.562161 -1.0786e-05
6:124798669 A C 0.024972 7.1553e-06
6:124807814 G T 0.717485 2.7072e-06
6:124807856 C T 0.484988 2.3545e-05
6:124811874 A G 0.355271 -3.4121e-05
6:124812785 A G 0.041848 1.2572e-05
6:124812889 T C 0.144673 1.9921e-05
6:124817933 C T 0.355601 -1.9252e-05
6:124820064 A G 0.084948 3.0333e-06
6:124831327 C T 0.043882 -1.2562e-05
6:124833742 A G 0.043144 1.7276e-06
6:124834732 C T 0.710379 1.6856e-05
6:124837601 C T 1.102824 -2.3337e-05
6:124841303 A C 0.038795 1.5118e-06
6:124842351 T C 0.057042 1.8216e-07
6:124857779 T C 0.134096 1.0020e-05
6:124863239 A G 0.377849 -1.7644e-05
6:124863962 A G 0.825018 -4.0705e-06
6:124867530 A G 1.609592 1.0875e-05
6:124867958 A G 1.094389 2.4422e-06
6:124871843 G C 1.565839 -9.4238e-06
6:124877461 C T 0.041063 -2.3110e-05
6:124879601 C T 0.022041 -4.1400e-06
6:124883270 G A 1.256105 4.6336e-05
6:124889838 G A 0.231463 2.9427e-05
6:124895033 A G 0.042426 1.8336e-05
6:124904689 G A 1.871888 -3.5045e-06
6:124914944 A G 0.190274 -2.3541e-05
6:124915655 G A 0.178487 8.4086e-07
6:124916160 C G 0.060347 -2.7536e-05
6:124917005 G A 1.219542 -3.8920e-05
6:124921140 G T 0.334702 4.1625e-05
6:124923128 C T 0.165619 -8.8388e-06
6:124923560 T C 1.010244 -1.5260e-05
6:124924955 T C 0.030496 -1.9671e-05
6:124932394 G T 0.052748 1.9478e-05
6:124934458 G A 0.326509 8.2990e-05
6:124935890 C T 0.190778 1.2177e-05
6:124938927 T C 0.153240 -7.0082e-06
6:124942850 G A 0.106523 1.1676e-05
6:124945201 A G 0.368058 5.6601e-05
6:124947642 A G 0.036582 3.5231e-05
6:124948080 C G 1.108954 9.0455e-06
6:124949163 C A 0.238137 -4.3358e-05
6:124951634 G T 0.793223 -2.4171e-05
6:124952860 T C 0.094117 2.1247e-05
6:124963281 T C 0.398765 -3.5665e-06
6:124963912 A G 0.045636 8.8563e-06
6:124975861 C A 1.227645 2.8644e-06
6:124976431 T C 0.021912 -1.2995e-05
6:124979689 C T 1.771348 7.9639e-05
6:124982187 C A 0.447182 2.9784e-05
6:124992843 T C 0.045636 1.6887e-05
6:124994161 G A 0.023313 2.9858e-05
6:124996466 T C 0.308479 2.7066e-05
6:125006197 C A 0.084125 -1.1582e-05
6:125011789 C T 0.064036 1.1780e-05
6:125011951 T C 1.141171 5.8894e-05
6:125012263 T G 0.063638 1.1039e-05
6:125015543 A G 0.024577 1.6745e-06
6:125024129 C T 0.023486 3.1651e-05
6:125027163 T G 0.747801 1.8506e-05
6:125034198 A C 0.324200 3.9046e-05
6:125036784 A C 0.126987 -2.1755e-05
6:125063042 C T 1.050545 -3.1068e-05
6:125065572 T C 0.151030 3.4226e-05
6:125072665 C T 0.161386 -3.5253e-06
6:125080405 G A 0.444251 -9.5948e-06
6:125080890 C T 0.053010 -2.6333e-06
6:125081762 G A 0.389331 1.7577e-05
6:125085386 T C 0.492182 -2.4566e-05
6:125087008 C T 0.079488 1.3972e-05
6:125089675 A G 0.088049 -1.0803e-05
6:125093357 G A 0.033199 1.1985e-05
6:125108009 G A 0.215161 -7.8882e-06
6:125116169 G A 0.063410 -4.1802e-06
6:125116314 G T 0.977619 1.1707e-05
6:125118228 T C 1.928808 -3.3243e-05
6:125119802 A T 0.373093 -1.3278e-05
6:125122128 G A 0.462335 -3.0113e-05
6:125122257 G A 0.098649 3.9608e-05
6:125123069 G C 0.068092 2.0877e-05
6:125123795 T C 0.065481 -1.7335e-05
6:125132040 C A 0.028919 -1.2902e-05
6:125133550 A G 0.072331 1.1453e-05
6:125134393 C A 0.212312 -1.8297e-05
6:125134509 T C 0.066021 -2.2525e-05
6:125146395 A G 0.075789 1.6888e-05
6:125149526 T C 0.035535 9.1535e-06
6:125156449 T C 1.584314 -1.5006e-05
6:125156890 A G 1.585001 -1.3410e-05
6:125160247 T C 1.073735 -2.1172e-05
6:125186585 G C 0.409842 4.6113e-06
6:125192550 G A 0.738591 -1.1248e-05
6:125202994 G A 0.963302 -3.8412e-06
6:125203319 A G 0.088688 -1.4500e-05
6:125207760 G A 0.099465 -8.2017e-06
6:125222341 T C 0.090350 8.3246e-06
6:125222812 C T 0.084611 1.8904e-05
6:125237799 T C 0.059296 -1.1932e-05
6:125238913 G C 0.020814 -8.4540e-06
6:125243427 A G 1.629617 -1.7632e-05
6:125255208 T C 1.052616 5.6690e-06
6:125256580 C T 0.837601 -9.8505e-06
6:125259300 C T 0.094767 -1.1670e-05
6:125260042 A C 0.183801 1.3391e-05
6:125267012 T C 0.214039 2.6584e-05
6:125281126 A G 1.688059 -1.8729e-05
6:125288508 T C 0.056774 7.5922e-06
6:125293556 G A 0.039686 5.9632e-06
6:125293734 T C 0.062567 4.6514e-06
6:125310452 T C 0.020974 2.0108e-05
6:125311478 G A 0.072800 1.1079e-05
6:125312650 C T 0.563459 -7.7773e-06
6:125315908 T G 0.086158 1.2651e-05
6:125319983 A G 0.416703 9.1897e-06
6:125326624 G A 0.059806 -1.5574e-05
6:125330921 A G 0.623225 8.5832e-07
6:125332028 T C 1.743041 1.0064e-06
6:125340649 C T 1.959865 1.1805e-06
6:125341339 A G 1.317384 -3.8085e-05
6:125344296 G T 1.967753 -3.8973e-06
6:125346184 T C 0.165119 1.1189e-05
6:125347927 G A 0.024958 -1.5335e-05
6:125349180 G A 1.600636 -2.3163e-05
6:125350432 T G 1.398612 -2.1012e-05
6:125358913 G C 0.077628 -2.6127e-05
6:125359050 A C 0.055686 -6.0058e-07
6:125359099 A G 0.044252 4.6858e-06
6:125359388 G T 1.692421 -1.7507e-05
6:125364858 A G 0.171956 8.6183e-06
6:125365005 G A 0.979672 3.7533e-06
6:125365295 T C 0.857887 3.9541e-06
6:125367101 A G 0.721306 -1.1516e-05
6:125370911 G A 0.043633 -9.1039e-06
6:125371333 G T 0.142881 -1.3340e-05
6:125372131 G A 1.228400 2.8079e-05
6:125376840 A G 0.188819 -2.4540e-05
6:125379934 T C 0.809722 2.3171e-05
6:125384589 A G 0.043814 3.0532e-05
6:125385470 A G 0.969459 1.2487e-05
6:125392602 G A 0.037782 -3.4466e-05
6:125396910 T C 1.196897 1.3986e-05
6:125396993 A G 0.972519 -4.1683e-06
6:125399970 A G 0.223610 3.4712e-05
6:125402711 T C 1.057943 -2.2569e-06
6:125403279 G A 0.898016 2.3248e-06
6:125416400 T G 0.375041 2.3060e-05
6:125424132 T C 1.304750 -6.7116e-06
6:125428115 A G 0.911421 -1.8514e-05
6:125432850 G A 0.040876 -4.8543e-06
6:125435033 T G 0.071427 6.2044e-06
6:125443861 A C 0.949485 7.9036e-06
6:125450476 C T 0.029011 2.4533e-05
6:125450626 A G 0.064433 -5.4810e-06
6:125458093 G A 1.127728 2.8048e-06
6:125471571 C A 0.339170 1.6830e-05
6:125471950 C T 0.256619 1.8740e-05
6:125472056 C T 0.944824 -6.1693e-06
6:125476064 A G 0.858139 1.5603e-05
6:125476813 T C 0.785886 -3.5756e-06
6:125478428 A G 0.217327 -9.3071e-06
6:125495223 A G 0.135371 -1.4000e-05
6:125500534 G A 0.870042 1.0076e-05
6:125501314 G A 0.600500 -4.0368e-06
6:125504823 G A 0.153849 3.9921e-06
6:125521921 G A 0.561382 -3.6420e-06
6:125535917 T C 0.028868 6.8556e-06
6:125536016 A C 0.021691 3.0679e-05
6:125540929 G A 0.204346 -2.0426e-05
6:125541944 G A 0.910255 -1.1808e-05
6:125548113 G C 1.970755 -2.8200e-06
6:125548302 A G 0.120643 2.1928e-05
6:125551526 C G 1.830594 -6.3547e-06
6:125553317 T C 0.063849 -8.0832e-06
6:125556427 C G 0.062115 1.7635e-05
6:125567436 C T 0.213244 -2.3981e-05
6:125572026 G A 0.261429 -3.4344e-05
6:125574075 T C 0.026716 -1.1787e-05
6:125575236 G A 0.706249 -1.2200e-05
6:125576070 A G 0.034665 -7.2468e-06
6:125580047 C T 0.166156 2.6702e-05
6:125589149 C T 0.115842 -4.4790e-07
6:125593050 A G 0.216416 2.7662e-05
6:125596957 T C 0.897631 6.3050e-06
6:125598199 C T 0.525857 2.3968e-05
6:125612350 A G 0.069523 -1.2674e-05
6:125613054 T C 0.048862 -1.4324e-05
6:125621618 G A 0.357488 4.6136e-05
6:125632456 T C 0.075405 -1.8159e-05
6:125633369 G A 0.885644 6.2588e-06
6:125635345 A G 0.061986 1.0580e-05
6:125637457 C G 0.735307 1.4513e-05
6:125645991 T C 0.817831 1.3203e-05
6:125647124 T C 0.293694 1.0591e-05
6:125651380 C T 0.125018 -1.2634e-05
6:125651665 T C 0.074494 2.9998e-05
6:125658081 C T 0.051891 -1.0350e-05
6:125661224 C T 0.920764 -4.8657e-06
6:125664569 T C 0.074347 3.2730e-05
6:125669227 G A 0.907253 4.0697e-06
6:125671951 G A 0.094964 2.4641e-05
6:125677053 C T 0.377112 1.0228e-05
6:125678114 A G 1.123274 6.9658e-06
6:125678402 A G 0.339945 2.3462e-05
6:125679481 T C 0.033230 -2.2325e-05
6:125683552 A G 0.348631 1.6975e-05
6:125686433 C T 0.209490 1.9123e-05
6:125690256 A C 0.098285 -9.6398e-06
6:125690300 A G 0.211993 2.5559e-05
6:125693693 T C 0.164701 -1.5949e-05
6:125694297 C T 0.052374 1.0419e-05
6:125697350 C T 1.387298 -6.5955e-06
6:125697977 T G 0.236940 3.2630e-06
6:125703056 A G 0.087073 9.5964e-06
6:125705005 T C 0.037344 7.7322e-06
6:125713969 G C 0.475108 1.1110e-05
6:125714408 C G 0.039928 7.2494e-06
6:125724702 A G 0.027811 1.7332e-05
6:125726086 G T 0.117511 1.2122e-05
6:125729277 T C 0.139998 5.6961e-07
6:125734830 C T 1.758477 -8.5418e-06
6:125736394 A G 0.091397 -2.6551e-05
6:125741512 G A 0.032676 9.5963e-06
6:125748751 T C 0.057766 -1.5424e-06
6:125749238 T G 0.135561 -2.8908e-06
6:125758869 G A 0.483934 3.1001e-05
6:125758889 G C 0.111205 -1.0336e-05
6:125766778 T C 0.041838 -4.7583e-06
6:125774805 T C 1.962092 -1.3386e-05
6:125776333 C T 1.430299 -6.3948e-05
6:125776534 C A 0.108043 1.2745e-05
6:125777988 C T 0.125997 -2.2912e-06
6:125789349 G A 0.094617 7.2945e-06
6:125790887 T G 0.357281 -5.6039e-06
6:125797983 A G 1.088161 -1.8978e-05
6:125803862 T C 1.601959 1.6288e-05
6:125805583 T C 0.076710 8.5868e-06
6:125810798 C G 1.782507 3.1904e-05
6:125813407 A G 0.067888 1.5805e-05
6:125822839 C T 1.182047 1.0248e-05
6:125822929 G A 0.266685 6.5729e-06
6:125848717 G T 1.575610 -1.5105e-05
6:125855179 G A 0.112833 -1.5083e-05
6:125856917 C T 0.812388 -8.4800e-06
6:125862820 G C 0.373708 7.6457e-07
6:125862913 A G 0.229838 3.0231e-06
6:125866064 C T 1.276980 8.6048e-06
6:125867395 T G 1.374609 3.6675e-05
6:125873230 A G 0.095419 1.0095e-05
6:125873364 G A 0.030044 6.1588e-06
6:125885489 C A 0.092978 1.2728e-05
6:125890689 T C 0.048369 2.5489e-07
6:125898483 C T 0.097021 1.2490e-05
6:125913468 T C 0.048101 -2.6953e-05
6:125917552 A G 0.146641 4.4298e-05
6:125928290 C T 1.278551 7.5630e-06
6:125933326 A G 0.048162 2.4738e-05
6:125940878 G A 0.086634 2.6709e-05
6:125944755 A G 1.540307 2.9614e-06
6:125948785 G A 0.047332 5.3569e-07
6:125958332 G T 0.078482 -6.6834e-06
6:125976418 C A 0.251971 -1.0007e-05
6:125986036 A C 0.101777 2.1451e-05
6:125988575 T G 0.275974 8.4967e-06
6:125991137 A G 0.092744 -2.5274e-05
6:126007959 T C 0.048509 2.1445e-05
6:126016499 A G 0.854828 4.5611e-06
6:126038312 T G 0.044612 -6.2357e-06
6:126039077 C T 0.040573 -1.4649e-05
6:126049705 T C 0.042753 9.8709e-06
6:126065751 A C 0.138961 1.4341e-06
6:126068783 C G 0.086046 5.1355e-07
6:126069702 A C 1.228101 4.2619e-06
6:126075698 C T 0.170841 -1.8989e-05
6:126080522 C G 0.213604 3.5937e-06
6:126090277 C T 1.056080 1.3106e-05
6:126098191 A G 0.112436 1.2732e-05
6:126129256 A G 0.023251 5.8455e-07
6:126135737 T C 0.042076 -1.7403e-05
6:126135893 G C 0.772310 -1.6054e-05
6:126137924 A C 0.057987 2.2843e-05
6:126149427 T G 0.121894 1.2828e-05
6:126153253 C T 0.602914 -4.1688e-05
6:126163408 T C 0.087834 -2.5407e-05
6:126164738 T C 0.092638 -3.3205e-05
6:126174215 C T 1.182499 8.3267e-05
6:126179111 A G 0.795898 1.3245e-05
6:126187585 G A 0.038853 -5.5144e-06
6:126194289 A G 0.167088 2.2693e-05
6:126197704 G A 0.056896 -1.5823e-05
6:126199862 T C 0.380484 5.7973e-05
6:126202882 A G 1.399554 2.6688e-05
6:126207186 T C 0.192814 -3.4418e-05
6:126212698 G A 0.032448 2.2885e-05
6:126223073 A G 1.127119 -8.8339e-08
6:126223944 A G 0.957710 2.1787e-05
6:126224716 G A 0.097147 -7.5438e-07
6:126225883 G A 0.050045 -7.9675e-06
6:126230445 T C 1.393135 2.8426e-05
6:126233456 T C 0.020732 -9.9567e-06
6:126234319 G A 0.021976 1.9069e-05
6:126235427 T C 0.262269 2.8306e-05
6:126238667 G A 0.160016 -3.8485e-05
6:126241983 A G 0.045054 3.1225e-05
6:126243402 A C 0.048029 1.0704e-06
6:126248596 A G 1.290675 1.6304e-05
6:126249914 G T 0.265927 2.3938e-05
6:126255034 T C 1.061826 -1.0705e-05
6:126258892 G A 0.910486 5.1075e-06
6:126263895 G A 1.546457 2.8565e-05
6:126266135 G A 0.086270 -2.1509e-05
6:126267049 C T 0.069088 -3.3585e-05
6:126275273 A C 1.007082 -2.3915e-05
6:126278230 C G 0.954419 -4.4822e-06
6:126284213 G A 1.844917 -4.1835e-06
6:126287151 C T 1.969344 -7.5515e-06
6:126292187 C G 1.328545 -5.0392e-06
6:126296251 G A 0.038656 -2.1014e-05
6:126300577 A G 0.071369 4.9556e-06
6:126327934 A G 1.276273 -7.0917e-06
6:126332554 G A 0.103331 2.9001e-05
6:126370839 C A 1.963680 -7.4717e-06
6:126373765 A G 0.902041 -1.5972e-05
6:126377135 T C 0.118263 7.8879e-06
6:126404478 C T 0.042501 -3.0024e-05
6:126411883 A G 0.031374 1.1093e-05
6:126413772 T C 0.047373 5.0655e-06
6:126427641 T C 0.084380 -1.3514e-05
6:126427669 A C 0.072562 -1.9284e-06
6:126431742 A G 0.041447 -3.6568e-05
6:126438156 C T 0.080889 2.5293e-05
6:126438497 C T 0.141473 -1.3898e-05
6:126442383 G A 0.625370 1.1715e-05
6:126444684 G A 0.451870 1.1848e-05
6:126446078 A T 0.049790 1.1391e-05
6:126454153 A G 0.651148 1.5231e-05
6:126459323 G T 0.089568 2.5748e-05
6:126473631 T G 0.029313 -3.8599e-06
6:126475225 G T 0.026158 -1.3941e-06
6:126478586 A G 0.078193 -5.0486e-06
6:126481408 G T 0.525072 6.1716e-06
6:126488927 T C 0.047530 -7.9946e-06
6:126491310 C T 0.640282 -3.6262e-06
6:126504799 G A 0.065542 -1.4239e-05
6:126505045 T C 0.021137 4.0768e-06
6:126572957 T C 0.080188 -2.4762e-05
6:126573062 T G 0.109821 2.6462e-07
6:126573224 A G 0.022840 3.1061e-06
6:126584868 G A 0.355547 -8.0603e-06
6:126588589 G A 0.064892 -1.9629e-05
6:126589302 T C 0.030340 3.9205e-06
6:126597654 A G 0.234969 -2.4387e-05
6:126607091 T C 0.034063 -6.1874e-06
6:126609468 T G 0.089878 -4.5065e-06
6:126611593 T C 0.722768 -2.0274e-05
6:126620864 G A 0.202510 -1.9257e-06
6:126622945 A G 0.068129 5.4897e-06
6:126661502 T G 0.174826 -8.4127e-06
6:126663956 G A 0.027202 1.4161e-07
6:126686407 G A 0.631605 3.5364e-06
6:126698719 G A 0.900171 -3.0353e-05
6:126759473 A G 0.031771 1.4969e-05
6:126759562 G A 0.040720 -4.0873e-06
6:126761146 C T 0.040417 -3.8425e-05
6:126769846 A G 0.039635 -2.0713e-05
6:126779780 G A 0.050294 8.9702e-06
6:126785481 T G 0.027454 4.2334e-06
6:126807298 T C 0.031159 1.0047e-05
6:126821193 A G 0.039135 1.4495e-05
6:126835655 T C 0.906678 -2.5145e-05
6:126851160 T C 0.995951 -3.2817e-05
6:126854838 A G 0.071094 -6.9922e-06
6:126856955 G C 0.024968 2.5291e-05
6:126865371 A G 0.075537 1.9240e-05
6:126874973 G A 0.073484 2.2996e-06
6:126892049 A C 0.066082 1.5912e-05
6:126893786 G A 0.032652 -2.4271e-05
6:126920830 T C 0.112204 -1.1288e-05
6:126929796 C T 0.021776 1.2447e-05
6:126946392 C A 0.042474 -1.4096e-05
6:126964510 G A 0.531753 -6.9578e-05
6:126966308 C T 0.983915 -3.2390e-05
6:126984985 G A 0.059946 -1.0343e-05
6:127000881 G A 0.086678 2.4203e-05
6:127011064 G A 0.379369 1.5394e-05
6:127011266 C T 0.056831 -9.9833e-06
6:127014862 T C 0.451466 1.1919e-05
6:127029267 A G 0.051548 2.2527e-05
6:127035424 C T 0.087641 1.0954e-05
6:127056780 C T 0.052690 1.5080e-05
6:127090469 G A 0.464803 2.0692e-05
6:127108305 C T 0.081450 3.1870e-06
6:127108920 G A 0.871113 2.1054e-05
6:127110163 C G 0.183553 -6.7825e-06
6:127116727 G A 0.986418 4.3211e-05
6:127118634 A G 0.049753 1.4806e-05
6:127123987 T C 0.037928 4.0639e-06
6:127130902 T C 0.072046 -8.8737e-06
6:127141068 T C 0.985636 3.5076e-05
6:127152838 A G 0.039557 3.8871e-07
6:127156377 G A 0.056379 -1.3133e-05
6:127156464 T C 0.195952 2.3047e-06
6:127164572 C T 0.540568 1.5037e-07
6:127177012 C A 0.030384 8.8549e-06
6:127178839 T G 0.049671 1.6125e-05
6:127179525 T C 0.113064 1.6738e-05
6:127181089 C T 0.871364 2.3740e-05
6:127195878 T C 0.084203 3.6962e-06
6:127202364 T C 0.098095 -3.5012e-05
6:127222374 A G 0.050715 2.3314e-05
6:127227414 A C 0.769421 2.5445e-05
6:127245363 T C 0.155396 2.2217e-05
6:127251021 A G 0.286255 -3.3563e-05
6:127287812 G A 0.901640 5.1964e-05
6:127290497 C T 0.108856 6.9495e-06
6:127291873 A G 0.044347 2.6636e-05
6:127322538 T C 0.085835 -8.8566e-06
6:127332515 T G 0.029820 1.5022e-05
6:127337699 T C 1.860199 1.2679e-05
6:127338815 G A 0.038955 -5.3368e-06
6:127340068 C T 0.546800 -6.2183e-06
6:127350731 T C 0.097211 -3.5204e-05
6:127355083 C T 0.091969 -5.7922e-06
6:127355538 G A 0.044232 -8.6117e-06
6:127362092 G A 0.167173 2.5987e-05
6:127364239 G T 0.105425 -8.4177e-06
6:127375912 A G 0.074745 1.3706e-05
6:127379919 T C 0.076540 -1.9830e-05
6:127381956 C T 0.111722 -3.9591e-06
6:127388731 G T 0.035239 1.9834e-05
6:127391666 C G 0.077428 -8.6779e-06
6:127395191 T C 0.030782 1.0253e-05
6:127396636 T G 0.181496 1.7496e-05
6:127399384 T C 0.076894 8.3740e-06
6:127404939 C G 0.085992 2.8664e-06
6:127406841 A G 0.502943 -1.2452e-05
6:127407241 A G 0.044925 -3.2311e-06
6:127417035 A G 0.586041 -9.5692e-06
6:127434138 T C 0.583450 -3.0246e-05
6:127436313 G A 1.056332 -5.8095e-05
6:127444091 C T 0.061795 9.5484e-06
6:127452639 G C 0.991660 -7.1535e-05
6:127452935 T C 1.040713 -5.5668e-05
6:127470044 G A 0.049107 8.3745e-06
6:127472589 A C 0.053914 -4.9945e-06
6:127476361 A G 0.407394 -4.6751e-05
6:127483308 C T 0.225044 5.7974e-06
6:127484628 A G 0.053979 1.3986e-05
6:127490524 A G 1.053809 -4.2419e-05
6:127493611 T A 1.097198 -5.1810e-05
6:127494711 T C 1.969884 3.2349e-06
6:127507403 C T 0.093934 -1.8972e-06
6:127521045 C T 0.024101 1.6369e-05
6:127529209 T C 1.154621 -3.1422e-05
6:127529780 A G 0.134443 7.2803e-06
6:127530850 C A 0.073484 1.1048e-05
6:127536324 C T 0.213220 -8.6306e-06
6:127537995 C T 0.067952 -4.4235e-06
6:127542927 A G 0.060544 2.0957e-06
6:127542953 T C 0.384234 -1.4972e-07
6:127543425 A G 0.038194 -1.3909e-05
6:127546605 A G 1.517174 -7.8235e-06
6:127547533 C T 0.131322 -7.2898e-06
6:127561931 T C 0.098891 -2.6946e-05
6:127565668 A G 0.050137 2.5013e-05
6:127571526 T G 0.050280 2.8142e-05
6:127593564 G A 1.937566 2.7579e-05
6:127600630 A G 1.508991 -6.1608e-06
6:127610820 G A 0.043399 -2.8752e-06
6:127612154 C G 0.030758 5.5827e-06
6:127617243 C T 0.355502 -1.0397e-07
6:127618198 G A 0.071981 -6.3399e-06
6:127632289 G A 0.655527 -6.4281e-06
6:127637254 C T 0.026342 -1.7737e-05
6:127641768 C T 0.134881 2.2879e-06
6:127653443 T C 0.047101 1.4760e-05
6:127655444 C T 0.096501 2.5352e-06
6:127657099 C T 0.234380 -8.9383e-06
6:127663703 T C 0.888163 -9.2115e-06
6:127697992 C A 0.325132 -7.7330e-06
6:127706725 C T 0.121289 8.9270e-06
6:127709672 C A 0.156966 1.3556e-05
6:127711173 A G 1.378710 -9.0634e-06
6:127723625 T G 1.357447 -7.8540e-06
6:127726366 C T 0.049148 5.9109e-06
6:127744342 T C 0.044279 -5.7543e-07
6:127745119 G T 1.207216 8.1231e-06
6:127753798 C T 0.070703 1.5173e-05
6:127764305 T C 0.682722 -1.3187e-05
6:127768472 A G 0.136924 -1.0926e-06
6:127770174 G A 0.031642 6.6932e-06
6:127771452 G T 1.216688 7.6847e-06
6:127771616 T G 0.098027 -2.1167e-05
6:127774309 G A 0.138288 -4.9504e-07
6:127780592 T C 0.060510 1.0134e-05
6:127781969 T C 0.189571 -1.7247e-06
6:127785001 A G 0.291460 -6.6812e-06
6:127786453 A G 0.099690 -2.9632e-05
6:127789770 C T 0.026835 -7.1284e-06
6:127798130 T C 0.291899 -7.6957e-06
6:127798916 C T 0.777910 1.5927e-06
6:127809055 A C 0.088739 1.4917e-06
6:127809338 G A 0.193460 1.1561e-05
6:127812809 A G 0.047315 -6.4236e-06
6:127813331 T A 0.047455 1.0348e-05
6:127823775 T C 0.095430 1.6095e-05
6:127828362 T C 1.637919 -4.1804e-06
6:127830017 G C 0.044980 -2.1717e-06
6:127835240 T A 0.171756 1.4030e-05
6:127838643 A G 0.054564 -1.2518e-05
6:127843090 T C 0.107713 -2.8914e-06
6:127860399 G A 1.087239 3.9536e-05
6:127861239 G A 0.257639 9.8439e-07
6:127863487 G A 0.236386 1.6707e-05
6:127865638 A G 0.072848 3.4794e-05
6:127869277 A G 0.057267 -1.4419e-05
6:127873865 C T 0.132256 1.7017e-05
6:127883040 T C 0.333057 1.6806e-05
6:127883177 A G 1.055217 4.3767e-05
6:127887204 T C 0.031292 -2.7779e-06
6:127887455 T C 0.106486 -9.3814e-07
6:127889999 G A 1.007820 4.9884e-05
6:127891193 C A 0.036796 6.4005e-06
6:127896807 A G 0.076034 -4.1571e-06
6:127908956 T C 0.104953 1.2325e-05
6:127911856 T C 0.060282 6.7546e-06
6:127920925 C T 0.739081 2.8214e-05
6:127922536 G A 0.080892 3.0885e-06
6:127923526 T C 0.555239 1.9949e-05
6:127932962 A C 0.236073 4.2574e-05
6:127949276 A G 1.874574 -8.7059e-06
6:127952182 G A 0.164276 -1.8214e-06
6:127956486 A G 0.076061 -2.9106e-05
6:127966048 T C 0.160200 2.5731e-05
6:127969089 G C 0.065827 3.3301e-06
6:128001107 A C 0.050576 -1.2785e-05
6:128008463 C A 0.098034 -5.0870e-06
6:128021803 C A 0.187313 8.5901e-06
6:128025366 G A 0.890563 -4.2099e-05
6:128034773 C A 1.150143 -2.4530e-05
6:128035283 A G 0.046078 -3.6262e-06
6:128035339 T C 0.988339 -5.0930e-05
6:128045725 C T 0.260318 1.8196e-05
6:128058670 T C 0.026002 9.3462e-06
6:128062272 T C 0.114343 1.7917e-05
6:128062827 C T 1.065290 -1.1815e-05
6:128070433 G A 0.797483 -2.7764e-05
6:128076144 T C 0.048804 -1.2163e-06
6:128096278 T G 0.152305 3.6205e-06
6:128117602 T G 0.024190 -2.6738e-06
6:128121143 C A 0.114788 1.8234e-05
6:128134516 T C 0.029463 3.0561e-06
6:128135437 T A 0.049138 -1.2009e-05
6:128139452 A C 0.029997 2.1600e-05
6:128149677 T C 0.047193 -7.0109e-06
6:128158459 T C 1.872340 -1.1207e-07
6:128170771 G A 0.057222 2.2065e-06
6:128177301 A G 0.829346 -2.2525e-05
6:128181150 T C 0.164443 4.7280e-06
6:128181556 G A 0.419477 8.1213e-06
6:128185084 C T 1.249476 -1.2028e-05
6:128189682 C T 1.940507 -5.6841e-05
6:128200476 C T 0.042991 7.1750e-07
6:128205176 C T 0.061217 3.0503e-06
6:128207851 C A 0.862018 -5.0150e-05
6:128211078 T G 0.449120 4.5842e-05
6:128212901 G A 0.033553 4.9027e-06
6:128217951 T G 0.218456 1.1089e-06
6:128228522 T C 0.038959 5.7283e-06
6:128261368 C A 0.205472 -1.6322e-05
6:128267288 G T 0.034416 -2.0110e-06
6:128268564 T C 0.026512 -8.7303e-06
6:128276700 C T 0.934275 4.1528e-05
6:128278798 G A 0.628872 2.3734e-05
6:128280043 A C 0.126239 8.4008e-06
6:128281556 T C 0.852108 2.9536e-05
6:128289511 A G 1.819398 -3.2592e-06
6:128299370 A C 1.719079 -2.9134e-05
6:128306431 G T 0.046948 1.8222e-05
6:128307495 C G 0.045479 3.0992e-05
6:128313088 G A 0.563663 -7.9659e-05
6:128330249 C T 1.803895 -1.6241e-05
6:128337016 A G 1.728524 -4.2658e-05
6:128339840 G A 1.809348 -2.4414e-05
6:128342080 A G 0.157915 -1.2517e-06
6:128343150 A G 0.025502 -2.1022e-05
6:128343763 C T 0.490326 -1.3163e-05
6:128343842 C T 1.351174 1.1162e-05
6:128344691 G A 0.095273 -4.0731e-05
6:128345371 C T 0.083557 7.4075e-06
6:128354322 T C 0.044701 1.0883e-05
6:128355250 C G 0.203755 -8.0748e-06
6:128358819 T C 0.095821 3.2908e-06
6:128363723 C G 0.313739 7.8248e-07
6:128365434 G A 1.637011 1.9561e-05
6:128369695 T C 0.036545 8.5223e-06
6:128369930 A G 0.055465 -5.5906e-06
6:128372664 T C 0.022582 -1.7708e-05
6:128387060 C G 0.051439 -9.0004e-06
6:128397007 C T 1.516460 -3.1633e-06
6:128401428 A G 0.024758 6.8777e-06
6:128403745 G A 1.304124 1.2685e-06
6:128415339 A G 0.044374 1.0835e-05
6:128415684 A C 0.159526 2.9062e-05
6:128431523 T A 0.035263 -1.8621e-05
6:128438560 A G 0.041522 -4.7453e-06
6:128452825 C T 0.066936 2.8418e-06
6:128461361 A C 0.051018 9.8352e-06
6:128464559 C T 0.031625 -4.6848e-06
6:128471913 C A 0.131573 1.1398e-06
6:128488854 C T 0.081208 1.9964e-05
6:128494860 C A 0.026478 5.0110e-06
6:128496557 T C 1.789038 -1.2064e-05
6:128506226 A C 0.116022 -1.8092e-05
6:128528009 C T 0.046499 -7.0175e-06
6:128529217 T C 0.111055 -4.7607e-05
6:128530307 A G 0.508148 -1.6215e-06
6:128547177 G A 0.079093 -1.3075e-05
6:128555380 T C 0.028555 -3.2181e-06
6:128564206 T C 0.037582 -1.7067e-05
6:128565540 A G 0.060269 -2.0887e-05
6:128566554 A G 0.022857 -1.9187e-06
6:128571297 T C 0.114489 -5.3559e-05
6:128572824 T C 0.224368 1.7878e-06
6:128587289 C T 0.151391 2.6267e-05
6:128591818 G T 1.947476 5.0360e-07
6:128593134 C A 0.404960 1.4580e-05
6:128600320 A G 0.042450 -8.4563e-06
6:128615092 A G 0.136295 2.3704e-05
6:128633846 A G 0.140657 -1.4138e-05
6:128635259 C T 0.102732 -3.1754e-06
6:128638365 T C 0.131944 1.9773e-05
6:128640042 C T 0.069812 -3.8517e-06
6:128644605 G A 0.034974 -1.2953e-05
6:128675242 G T 0.125759 -3.8373e-05
6:128680965 T C 0.047686 3.5767e-07
6:128696703 G A 0.086298 -1.5906e-05
6:128702489 G A 1.485787 -2.1993e-06
6:128706773 G A 0.178701 -1.3428e-05
6:128708815 G T 0.040536 -3.0441e-06
6:128709493 C T 1.836326 1.1013e-05
6:128725698 A G 1.651875 5.8758e-06
6:128728464 C T 0.122135 1.1557e-05
6:128740853 C A 0.105541 4.1560e-06
6:128749746 C T 0.162484 4.5956e-05
6:128760481 G A 0.109491 -3.1343e-05
6:128767225 A G 0.053942 -1.3664e-05
6:128769900 T G 0.404008 2.1319e-05
6:128771584 C T 0.044035 -4.8138e-06
6:128776685 A G 0.085346 -2.6975e-05
6:128778805 T C 0.063288 -1.2959e-05
6:128792878 C T 0.118664 -3.8652e-05
6:128798025 A G 0.275634 2.3458e-05
6:128799950 G A 0.540211 -8.2184e-06
6:128813659 T C 0.112929 -5.5624e-05
6:128832164 T C 0.321117 -7.3913e-06
6:128834776 G A 0.032200 -8.3040e-06
6:128838075 A G 0.055414 -1.6290e-06
6:128840452 A G 0.075469 5.5207e-06
6:128848510 C T 0.197441 -1.8596e-05
6:128849758 C T 0.263772 -3.1531e-06
6:128856798 T C 0.066416 -1.8179e-05
6:128859319 C T 0.170277 1.7499e-05
6:128862708 C T 0.100053 1.1673e-05
6:128863598 A G 0.041825 1.1189e-05
6:128872604 C A 0.075840 -2.5416e-06
6:128879393 G A 0.316999 -1.6847e-05
6:128901388 T C 0.076720 8.4110e-06
6:128903269 A C 0.102685 -6.2299e-06
6:128917843 G A 0.036341 -8.2651e-06
6:128919783 T C 0.033859 -6.5561e-06
6:128920534 A G 0.039870 -6.6489e-06
6:128921037 A G 0.110661 -8.3615e-06
6:128925006 A G 0.062502 8.1754e-06
6:128932622 G A 0.186110 1.0877e-05
6:128941517 A G 0.033679 1.3471e-05
6:128944019 T A 0.196204 -1.2820e-05
6:128953255 A G 0.533116 -6.6926e-06
6:128958406 G T 0.426368 -9.7063e-06
6:128969636 T G 0.090979 7.0422e-06
6:128972998 G A 0.071311 2.1917e-06
6:128978208 A G 0.031442 -2.1859e-05
6:128989302 A C 1.007789 3.2060e-05
6:128990824 G A 0.103984 -2.3637e-05
6:128994200 C T 0.240068 3.5685e-05
6:129007556 A G 0.080164 3.2308e-05
6:129008285 G T 0.039499 -6.7733e-06
6:129010685 A G 0.066361 1.5337e-05
6:129013159 T C 0.192576 1.2657e-05
6:129016712 G A 0.096280 -7.9873e-06
6:129017232 A G 0.132522 -4.7880e-06
6:129021991 A G 0.503266 -2.4670e-05
6:129039559 C T 0.360259 -1.4054e-05
6:129051797 C T 0.021225 1.8320e-05
6:129065281 T C 0.230280 -1.4810e-05
6:129067220 A G 0.045721 1.5282e-05
6:129067787 G A 0.062210 1.1974e-05
6:129068404 T C 0.063900 2.9923e-05
6:129076459 C T 0.135639 -1.6152e-05
6:129085421 T C 0.155545 9.4317e-07
6:129104303 T C 1.041345 6.9056e-05
6:129105696 A G 0.185250 8.0153e-08
6:129114809 A G 0.086893 -1.4158e-05
6:129125885 T G 0.101016 2.0924e-05
6:129134320 C T 0.033131 2.0554e-05
6:129137454 T C 0.104286 -1.2659e-05
6:129139128 G A 0.087012 5.3286e-07
6:129141597 C T 1.184049 3.3895e-05
6:129169599 G C 0.032329 -2.9353e-06
6:129173358 G A 0.053935 2.2022e-06
6:129182417 C T 0.044510 6.5909e-06
6:129184688 A G 0.087889 -2.2335e-05
6:129185534 T G 0.043946 2.6740e-05
6:129186166 A G 0.145754 -1.3148e-05
6:129186701 A G 0.035028 -2.4217e-05
6:129190200 A G 0.243675 -6.0401e-06
6:129191211 C T 0.043117 9.5577e-07
6:129199783 T C 0.641400 -2.1710e-05
6:129202650 A G 0.061663 5.6830e-06
6:129206326 A G 0.188575 -2.0348e-05
6:129216384 T C 0.057885 1.8286e-05
6:129218286 C T 0.046142 1.1366e-05
6:129221906 C T 0.190312 -1.6070e-05
6:129250358 T C 0.100546 -5.0083e-06
6:129260576 T C 0.252569 -4.0268e-06
6:129269142 G A 0.033104 -1.5956e-05
6:129283592 A G 0.096691 3.1824e-06
6:129293043 A G 1.478702 -7.0346e-07
6:129293572 A G 0.188150 -1.9399e-05
6:129298147 A G 0.026158 4.8976e-06
6:129298861 C A 0.039377 -1.6071e-05
6:129309434 C T 1.934553 9.7757e-06
6:129311369 C T 0.054350 4.6832e-06
6:129329144 T A 0.208290 3.3343e-05
6:129332415 G C 1.814944 3.0016e-06
6:129337036 G A 0.565608 -8.6895e-06
6:129349539 C T 1.371706 1.8696e-05
6:129359812 T C 0.031778 -1.2136e-05
6:129361251 A G 0.264295 -3.0424e-05
6:129365906 A G 0.095528 1.0793e-06
6:129370971 T C 0.032866 -3.6684e-05
6:129371106 T C 0.208960 1.7453e-05
6:129379146 C A 0.474996 -1.3390e-05
6:129385857 T C 0.044640 8.3189e-07
6:129391940 T G 0.276072 -4.0458e-05
6:129392826 A G 0.044776 1.6685e-05
6:129397910 T C 0.046312 -5.9736e-06
6:129400516 T C 1.929848 1.8117e-05
6:129407198 A C 0.292470 1.7833e-05
6:129408564 G A 1.185202 1.4376e-05
6:129420348 T C 0.184505 9.1300e-06
6:129422405 A C 0.118263 -1.4199e-05
6:129427076 G C 0.120429 3.2848e-06
6:129439995 G A 0.094345 7.7615e-06
6:129440026 C T 0.397317 -3.3182e-05
6:129455490 A G 0.112198 4.4806e-07
6:129459186 A G 0.038024 -1.1081e-05
6:129462285 G A 0.066592 -3.1435e-06
6:129462723 G C 0.745877 1.7051e-05
6:129463617 T C 0.033036 -2.6553e-05
6:129473791 T C 0.081497 -1.3506e-05
6:129511082 T C 0.041026 -1.1361e-05
6:129514782 T C 0.161838 -3.2861e-05
6:129517251 A G 0.031248 1.3907e-05
6:129525072 T C 0.021558 -2.1344e-07
6:129532837 T C 0.062795 -2.6438e-05
6:129533619 G A 0.245875 -1.0691e-05
6:129535469 A G 0.140413 -5.5369e-07
6:129550502 A G 0.034042 1.1331e-05
6:129550615 C T 1.947697 1.7701e-05
6:129551074 A G 0.156405 1.6502e-05
6:129553377 C A 0.162233 8.3212e-06
6:129555903 A G 0.052347 1.0912e-05
6:129560060 A G 0.038901 -4.6432e-06
6:129562489 A G 0.021460 -1.2470e-06
6:129564944 A G 1.525827 7.6048e-06
6:129571272 A G 0.044014 1.6678e-06
6:129571330 A G 0.270014 -1.5772e-05
6:129580021 G A 0.284351 -1.4252e-05
6:129582079 T G 0.035929 1.2000e-05
6:129590067 C T 0.059728 6.5285e-06
6:129592284 T C 0.221124 1.5901e-05
6:129612808 G A 0.452516 -2.5396e-06
6:129613891 G T 0.040142 -6.5366e-06
6:129618791 C T 0.034736 1.2143e-05
6:129619317 A G 0.072787 9.9831e-06
6:129619410 T C 0.166136 -2.4587e-05
6:129623171 T G 0.284671 -1.9286e-06
6:129635800 A G 0.094797 2.4775e-05
6:129644548 T C 0.161903 -1.7476e-06
6:129647450 T C 0.026131 4.4243e-06
6:129653602 C T 1.509555 -5.7754e-07
6:129657298 C T 0.857816 6.1732e-06
6:129665786 T C 0.160261 -2.2189e-05
6:129673689 C T 0.092632 3.1697e-05
6:129679211 A G 1.763158 -5.9426e-06
6:129687396 A G 0.074300 7.8856e-06
6:129688428 G A 0.104194 6.2049e-06
6:129692686 A G 0.054098 -7.0009e-06
6:129711302 T C 0.074001 -1.6360e-05
6:129712349 A G 0.150840 2.2206e-05
6:129714775 T C 1.075173 -8.7585e-06
6:129715399 G A 1.439536 1.3751e-05
6:129715822 T C 0.391439 -1.0219e-06
6:129717246 G T 0.945072 8.0390e-07
6:129717442 T C 0.456528 9.8259e-07
6:129720241 C T 0.084883 5.2844e-06
6:129720298 T C 0.020725 -1.5715e-05
6:129720757 C T 0.123924 -5.4370e-06
6:129722425 A G 0.912057 -1.6938e-06
6:129732674 G A 0.135316 9.4156e-06
6:129742466 G A 0.049297 -1.4338e-05
6:129747105 G A 0.024720 -8.1035e-06
6:129753452 G A 0.166741 1.9369e-05
6:129758079 C T 1.921257 1.6593e-05
6:129761361 G A 0.185933 2.5606e-06
6:129780833 G A 1.163375 1.6650e-05
6:129781192 A C 0.265594 2.0057e-05
6:129783563 A T 0.068190 -1.7211e-05
6:129793012 T C 0.101026 2.9665e-05
6:129793363 G A 0.029854 5.2390e-06
6:129797037 C T 0.795249 -1.8100e-05
6:129802971 G A 0.469944 -2.0279e-05
6:129803080 A G 0.080300 1.4474e-05
6:129807629 T C 1.442303 -3.4740e-05
6:129812605 C T 0.046853 2.0110e-05
6:129813053 G A 0.122319 -5.7301e-06
6:129814998 C T 0.372974 1.8308e-05
6:129816855 T G 0.028864 1.1279e-05
6:129820038 G A 0.192280 1.2053e-06
6:129821582 G A 0.029269 9.4255e-06
6:129835814 A G 1.734416 -2.2494e-06
6:129837320 A C 0.078954 1.9122e-05
6:129838734 G A 0.152247 1.3111e-05
6:129841230 A G 0.169342 -3.4351e-07
6:129844740 C T 0.649305 2.3342e-06
6:129847804 C A 1.031105 1.4614e-05
6:129849264 T C 0.079648 -1.1060e-05
6:129853886 C T 0.126596 -4.1939e-06
6:129856375 G A 0.198067 1.7084e-05
6:129861191 G A 0.029123 -1.5723e-05
6:129861392 C T 0.569083 -3.8347e-05
6:129863730 T C 0.027236 -2.2454e-06
6:129872544 T C 0.042926 -1.4794e-05
6:129876647 A C 0.036161 2.3953e-06
6:129877999 T C 0.626523 -1.4771e-05
6:129879610 G A 0.030343 3.4697e-06
6:129896501 T G 0.425440 -1.9013e-05
6:129899151 A G 0.060452 -3.0974e-06
6:129903503 C T 0.031659 1.0088e-05
6:129903771 C G 0.031445 1.2796e-05
6:129913087 A G 0.082854 1.1586e-05
6:129915407 C T 0.974423 5.8527e-06
6:129922335 A C 0.054611 -9.5126e-06
6:129925978 T C 0.282304 1.1743e-05
6:129927604 T C 0.258822 -1.8161e-05
6:129929888 G A 0.293469 -1.5271e-05
6:129930774 A G 0.037612 1.4266e-05
6:129949705 T C 0.550972 -3.5680e-06
6:129952479 A G 0.185542 -2.7505e-05
6:129953275 A C 0.471090 -6.4343e-06
6:129956520 G A 0.028484 8.0443e-07
6:129965432 G A 0.059786 7.3938e-06
6:129974846 A G 0.229910 2.2222e-06
6:129980436 C T 0.874502 1.8425e-05
6:129982285 G A 0.860108 1.4011e-06
6:129993162 T C 0.112952 -1.0558e-05
6:129993700 C A 0.106680 5.7590e-06
6:129993895 T G 0.172432 6.5894e-06
6:129997515 G A 0.784716 1.0389e-05
6:130001506 C T 0.031625 -1.0024e-05
6:130005699 C T 0.077584 3.6510e-06
6:130007477 C T 0.987183 1.9245e-05
6:130012225 T C 0.610085 1.0152e-05
6:130012270 G A 0.062649 3.9957e-06
6:130012645 T C 0.497802 -3.2614e-05
6:130014226 A G 0.122387 6.9127e-06
6:130015764 A G 0.169481 -3.7328e-06
6:130020950 C T 1.675718 -1.5732e-05
6:130023213 G A 0.205070 6.0442e-06
6:130029790 G A 0.024234 -9.1083e-06
6:130029839 A G 0.119572 -1.4617e-06
6:130031215 C T 1.728177 -6.2064e-06
6:130031493 C T 0.136567 -4.4173e-06
6:130032745 C T 0.319247 1.9241e-05
6:130032765 A C 0.068466 -5.7873e-06
6:130035812 C T 0.074174 -1.8725e-05
6:130035924 T C 0.417927 -8.0630e-07
6:130037920 T C 0.732131 5.9693e-06
6:130041037 C A 0.029779 -6.3676e-06
6:130042832 T C 0.447930 -2.0233e-05
6:130046452 G A 0.193375 -1.3163e-05
6:130046986 T C 0.444160 -1.8254e-06
6:130049545 T G 0.166432 7.5025e-07
6:130050610 C T 0.801406 -2.7344e-06
6:130051925 G T 0.149116 2.0305e-05
6:130052214 G C 0.071342 -1.1824e-05
6:130053669 A G 0.027919 -1.3704e-05
6:130056536 G A 0.227248 2.3784e-05
6:130056581 C T 0.453502 2.8883e-06
6:130056718 T C 0.043633 7.6373e-06
6:130058210 T C 1.246708 -7.4000e-07
6:130061044 A G 0.403930 -3.2675e-06
6:130064818 A G 0.118841 1.3480e-05
6:130065289 G A 0.102182 2.4561e-06
6:130067530 C T 0.118827 6.2638e-06
6:130067644 A G 0.074375 6.6113e-06
6:130071088 C G 0.099934 -8.9822e-06
6:130072008 C T 0.167591 -2.3527e-05
6:130072843 C G 1.902469 5.6660e-07
6:130073291 C T 0.934740 -1.6019e-05
6:130079059 G A 0.055458 -1.1369e-06
6:130079515 A G 0.099645 1.0995e-05
6:130080159 G A 0.497856 -1.0963e-05
6:130080560 G T 0.071746 -1.0571e-05
6:130081673 G A 0.228131 -3.0772e-06
6:130084694 C T 0.152519 2.2010e-05
6:130086164 G C 0.326373 -2.9213e-05
6:130089137 C G 0.393686 2.4483e-05
6:130089444 A G 0.021031 5.2359e-06
6:130090425 C T 0.120398 -4.1242e-05
6:130093522 A G 0.277494 -1.1119e-05
6:130094622 T C 0.029623 2.3964e-06
6:130094750 A G 0.040988 9.2442e-06
6:130103056 T C 0.051745 4.3108e-06
6:130106117 C T 1.107043 9.3701e-06
6:130113532 A G 0.073936 9.7721e-06
6:130119966 A C 1.644661 -1.3264e-05
6:130125973 A G 0.395559 -7.3677e-06
6:130133016 T C 0.190183 1.7747e-05
6:130142270 G A 1.297889 -9.8509e-06
6:130144808 T C 0.274502 -1.4471e-05
6:130149758 C T 1.112300 -1.8496e-05
6:130151064 C T 0.236186 -1.8461e-05
6:130152520 C A 0.974920 -1.3861e-06
6:130155229 T C 0.679645 -2.0839e-05
6:130164789 A G 0.048430 -1.9476e-05
6:130164821 A G 0.190968 1.4583e-05
6:130169545 C A 1.654364 -2.6017e-05
6:130171525 G A 0.054499 -6.3062e-06
6:130179361 T C 0.081327 8.1284e-07
6:130183380 T C 0.044072 -1.5738e-06
6:130183688 T C 0.036687 -1.7093e-05
6:130188065 C A 0.294680 -2.5618e-06
6:130196752 C G 0.928118 1.3885e-05
6:130211785 C T 0.143313 -1.0456e-05
6:130216510 G A 1.084455 8.9808e-06
6:130251874 C T 0.404314 9.2322e-06
6:130258638 T C 0.436864 2.1723e-05
6:130259198 C A 0.136771 1.7967e-05
6:130260363 G A 0.184600 -2.1153e-05
6:130261245 G A 0.067731 2.5429e-06
6:130267413 A G 0.033505 4.4731e-06
6:130269045 T C 0.035725 -2.0003e-05
6:130270748 T C 0.443537 1.5161e-05
6:130272811 T C 0.387556 -2.0138e-05
6:130276574 C G 0.195748 -1.0702e-05
6:130284346 T G 0.058004 -2.9478e-05
6:130289707 C G 0.213543 -1.2754e-07
6:130294438 C T 0.082748 1.0269e-05
6:130294526 C T 0.856833 9.5650e-06
6:130294821 C T 0.032723 1.0504e-05
6:130299975 C T 0.589856 -1.0677e-05
6:130304725 A C 0.207937 1.3588e-05
6:130310945 G C 0.345480 1.6843e-05
6:130311455 C G 1.299803 -9.8377e-07
6:130313725 A G 0.160553 -1.4370e-05
6:130316559 G A 1.076452 -7.5421e-09
6:130316654 C T 0.049342 -2.8873e-05
6:130328399 A C 1.197672 -7.7212e-06
6:130334568 A C 0.181969 1.1137e-05
6:130341235 C T 0.526904 1.8941e-05
6:130348472 T C 0.057035 -8.9144e-06
6:130349119 T C 1.516940 1.0037e-05
6:130349515 C A 0.108016 8.4386e-06
6:130350703 G A 0.296493 -1.2340e-05
6:130355340 G A 0.200960 -2.3575e-08
6:130364482 T C 1.144101 -2.4138e-05
6:130374102 A C 1.344171 -2.0124e-06
6:130382554 G A 0.021908 9.1272e-06
6:130396545 G T 0.523131 -2.9749e-05
6:130400442 A G 0.090435 1.8037e-05
6:130416291 T C 0.038302 -1.4925e-05
6:130418172 G A 0.286608 2.1687e-05
6:130419638 A T 0.070026 1.9187e-06
6:130425317 G T 0.034736 7.4583e-06
6:130428179 C T 0.451517 -1.0011e-05
6:130434930 G A 0.193984 1.9267e-05
6:130444124 T C 0.984446 -1.1938e-07
6:130445031 A G 0.120174 2.0059e-05
6:130448853 T C 0.065450 2.5260e-06
6:130452600 A C 0.094627 1.7189e-05
6:130455899 C G 0.726284 -1.9479e-05
6:130461076 T C 0.118239 1.4173e-05
6:130461810 C A 0.192440 1.4990e-05
6:130464889 C T 0.153148 -5.4886e-05
6:130466094 G A 0.108261 -7.8346e-06
6:130466676 G A 0.506591 6.6108e-05
6:130471063 G A 0.676449 6.3488e-05
6:130474104 G A 0.056131 1.1827e-05
6:130485558 T C 1.560417 1.7652e-05
6:130487689 T C 1.858112 -1.1834e-05
6:130490969 A G 0.245637 -8.6053e-05
6:130495888 G T 0.040451 3.9430e-06
6:130498028 A G 0.123648 9.5174e-06
6:130503306 T C 1.174958 3.7128e-06
6:130504278 A G 0.067650 -5.7552e-06
6:130507130 A G 0.047343 3.5361e-07
6:130507542 T G 0.416590 1.7087e-05
6:130508976 T C 0.947483 -4.3556e-05
6:130521070 C T 0.455719 1.0662e-05
6:130533734 T C 1.532623 -7.9951e-06
6:130534150 A G 0.606505 5.5840e-06
6:130541488 A G 0.747502 -2.3220e-06
6:130543839 A G 0.044728 -1.3977e-05
6:130549585 G A 0.148599 1.4762e-05
6:130556845 T C 0.125538 1.6628e-06
6:130558871 A C 0.243009 -3.0758e-06
6:130566169 C T 0.044493 -2.7904e-05
6:130569831 T G 0.255830 -5.2231e-06
6:130570400 A C 0.074300 -3.4329e-06
6:130594120 C A 0.495817 -3.1727e-05
6:130596579 G A 0.061802 1.6542e-05
6:130599832 C T 0.059742 2.3693e-06
6:130600056 A G 0.574128 -2.7132e-05
6:130604402 G T 0.039394 6.2590e-06
6:130613000 A G 0.574298 -2.7403e-05
6:130615569 A G 0.224310 -2.7472e-05
6:130619638 G A 0.034845 3.5643e-05
6:130649455 G A 0.071655 1.9895e-05
6:130661178 C T 0.023435 -1.3168e-05
6:130664561 A C 0.290596 -1.0808e-05
6:130691526 C T 0.267804 -1.0506e-06
6:130693453 G A 0.022864 2.5512e-05
6:130698483 A G 0.046822 1.2102e-05
6:130710514 A G 0.070254 4.6089e-06
6:130754645 G A 0.204591 1.4541e-05
6:130756944 C A 0.635253 -1.8238e-05
6:130759042 T G 0.104096 -1.6643e-05
6:130761798 C T 0.321361 -9.4805e-06
6:130761804 T C 0.317958 -1.0365e-05
6:130761867 C T 0.087192 -1.9910e-05
6:130761957 G A 0.266553 -1.2408e-05
6:130762287 T G 0.053625 -1.2785e-06
6:130763998 A G 0.026464 1.7131e-05
6:130769297 G A 0.039611 9.5048e-06
6:130772152 A G 0.590117 -3.3455e-05
6:130773815 G A 0.728466 -6.0112e-06
6:130777635 G C 0.043147 4.9137e-06
6:130777672 G A 0.099734 1.6236e-05
6:130782474 C T 0.074701 -7.1369e-06
6:130782893 G A 0.181323 4.0818e-06
6:130785590 G A 0.974896 -8.4253e-06
6:130787438 C T 1.116298 -3.6155e-06
6:130789541 T C 0.926421 -6.6396e-06
6:130791713 G A 0.264397 -1.8385e-05
6:130795738 A G 0.102739 1.3836e-05
6:130804595 C T 0.395342 2.1860e-06
6:130805934 C T 0.092064 1.5072e-06
6:130806839 A G 0.041019 1.2686e-05
6:130810301 T C 0.053088 1.0487e-06
6:130817076 T G 0.133287 1.7416e-05
6:130818014 T C 0.366144 -1.1231e-06
6:130820232 G A 0.107183 3.3641e-05
6:130826788 A G 0.093363 -2.0683e-05
6:130830735 C T 0.290375 -7.9751e-06
6:130832818 C A 0.363846 1.0124e-06
6:130841206 T G 0.285575 1.1823e-05
6:130846891 T C 0.470454 9.8949e-06
6:130849907 T A 0.079280 -4.1157e-05
6:130868894 C A 0.420279 8.6973e-07
6:130868993 A G 0.649040 -1.1320e-05
6:130873275 T C 0.040278 -2.4416e-05
6:130881550 A G 0.073055 -3.2973e-05
6:130883598 C T 0.051501 7.5544e-06
6:130891047 A G 0.069649 -5.3359e-06
6:130893999 T C 0.074942 1.0232e-05
6:130896104 G T 1.801865 -1.7007e-05
6:130896619 G A 1.189091 -7.7005e-06
6:130903951 A G 0.039067 -3.4002e-06
6:130913854 G A 1.394614 -2.1586e-05
6:130914161 G A 0.222195 -1.0476e-05
6:130915036 A G 0.049107 9.7130e-06
6:130918753 G A 0.149392 7.6208e-06
6:130921428 C T 0.052289 1.4145e-06
6:130922149 C T 1.829941 -3.9247e-06
6:130923487 A G 0.035600 -3.9700e-06
6:130924497 G A 1.869586 -1.1584e-06
6:130925595 A G 0.022296 -8.6168e-06
6:130927407 T G 0.153883 -6.9620e-06
6:130927624 C T 0.104075 5.2648e-06
6:130941233 T C 0.062156 6.3687e-06
6:130943247 G T 0.220893 1.9327e-05
6:130956724 T C 0.052769 4.5520e-05
6:130962268 T C 0.140885 -1.0311e-05
6:130964437 G A 1.919026 -1.9699e-05
6:130967588 G A 0.263626 -3.6364e-05
6:130969493 G A 0.405242 -1.5924e-05
6:130979564 T C 0.110865 4.2501e-06
6:130983313 C G 0.078495 -6.6576e-06
6:130993977 A G 0.889244 -1.1083e-05
6:130996367 C T 0.035984 1.7417e-06
6:131006728 C T 0.118191 -5.2092e-05
6:131020856 T C 0.521886 7.8526e-06
6:131034807 C T 1.272203 -1.3512e-05
6:131044101 G T 0.082429 1.1626e-06
6:131045693 A C 0.305450 1.9922e-06
6:131045721 T C 0.037925 1.3180e-05
6:131046209 C A 0.407527 1.7189e-06
6:131047028 C A 0.060564 8.6695e-06
6:131047237 C T 0.212625 -8.7103e-06
6:131051390 T C 0.074827 -5.3006e-06
6:131051544 T C 1.973825 -1.0217e-06
6:131059453 G A 0.120167 2.4516e-05
6:131066354 T C 0.035202 5.6568e-07
6:131069462 T G 0.052527 -2.9613e-06
6:131079572 G A 0.031125 -6.7573e-06
6:131090082 A G 0.100750 -1.0198e-05
6:131092537 G A 0.244933 -1.1490e-05
6:131100459 A G 0.053833 -1.7583e-05
6:131100525 A G 0.640499 -4.5385e-06
6:131111501 C T 0.028147 -6.9081e-06
6:131112116 C A 0.817151 2.9911e-05
6:131131650 T C 0.154304 -2.1001e-05
6:131131934 T C 0.307031 4.0874e-06
6:131137002 C G 0.287856 -1.5199e-05
6:131148737 A G 0.593844 -5.1986e-06
6:131150164 T C 0.299701 2.3117e-05
6:131153681 A G 0.024200 -2.6627e-06
6:131167937 C T 0.726913 2.0481e-05
6:131179302 G C 0.095974 -3.9663e-06
6:131194481 T C 1.391439 1.8692e-05
6:131210019 G A 0.045299 -8.3295e-07
6:131215821 G A 0.155450 -1.0850e-05
6:131246798 T C 0.022313 7.8338e-06
6:131256364 G T 0.054397 1.8145e-05
6:131258259 A G 0.072794 -2.0193e-07
6:131268756 C T 0.068955 1.9844e-05
6:131274857 A G 0.069894 2.9123e-05
6:131279281 C T 0.052211 -2.9894e-05
6:131297514 C T 0.056576 -7.6428e-06
6:131307182 G T 0.750851 4.2664e-05
6:131307552 T C 0.026369 -4.0864e-05
6:131325448 A G 0.095185 -1.1841e-05
6:131327956 A G 0.750633 -8.9380e-06
6:131345517 C G 0.460666 -1.7401e-05
6:131351103 C T 0.288631 6.7814e-06
6:131356655 T C 1.527370 2.8072e-05
6:131388024 T C 0.458310 -1.6191e-05
6:131391212 A G 0.356757 -7.3572e-06
6:131394204 G A 0.070594 -8.6790e-06
6:131394493 T C 1.861284 2.4484e-05
6:131400203 C T 0.035919 1.2019e-05
6:131404919 C T 0.490295 2.6117e-05
6:131405141 C T 0.547970 2.0013e-05
6:131405604 G A 0.021286 -9.9543e-06
6:131425441 T C 0.044164 5.6829e-06
6:131426405 A G 0.050256 -4.9296e-06
6:131437678 C G 0.108142 1.2085e-05
6:131438561 T C 0.493974 3.1353e-05
6:131439716 A G 0.565788 2.2707e-05
6:131443843 C A 0.935777 -4.5294e-06
6:131452054 C G 0.156368 -1.4366e-05
6:131455518 A T 0.072301 -2.0132e-06
6:131457657 G A 0.315483 -4.9071e-06
6:131457785 G T 0.727650 -3.8816e-06
6:131459186 C T 0.234085 -1.6095e-05
6:131467107 C G 1.289196 -7.0647e-05
6:131468158 G T 0.533344 4.7696e-07
6:131472148 G A 0.556724 -3.3575e-05
6:131476528 G A 0.205261 -2.9888e-05
6:131485761 G A 0.088773 1.0600e-05
6:131490472 C T 0.903030 2.6775e-06
6:131493218 G A 0.049229 5.0402e-06
6:131499639 G A 0.259583 -1.9804e-05
6:131505745 G A 0.920771 2.1720e-05
6:131520655 A G 0.703518 -2.8160e-05
6:131520691 G A 0.047411 2.7246e-05
6:131538629 G A 0.023683 9.3219e-06
6:131539851 C T 0.080919 2.7682e-05
6:131541438 A G 0.273880 -2.4652e-05
6:131549060 C T 0.690167 -2.5623e-05
6:131550149 A G 0.166428 -2.7748e-05
6:131584810 A G 0.289155 3.4999e-06
6:131587157 G A 1.880840 -3.2982e-05
6:131590766 A G 0.020644 2.6827e-05
6:131609166 A G 0.993241 -2.6091e-05
6:131624690 A G 0.039326 1.3961e-05
6:131626163 G T 0.289033 9.2086e-06
6:131631440 A G 0.077455 -6.4217e-06
6:131638103 A G 0.026539 -1.7308e-06
6:131639635 A G 1.069792 -5.6307e-07
6:131650385 G C 0.760020 -2.2577e-05
6:131671255 T G 0.112119 1.2334e-05
6:131675492 G T 0.245287 -7.8660e-05
6:131684994 G A 0.113353 1.3352e-05
6:131689859 T C 0.053707 -4.8469e-06
6:131690212 A C 0.035382 3.8866e-06
6:131691964 A C 0.217793 3.3351e-05
6:131697244 T C 0.104861 -1.0191e-05
6:131699334 C T 0.110011 -3.7480e-05
6:131708393 C T 1.881465 -2.2154e-05
6:131708697 C T 0.747366 -3.9439e-05
6:131730467 C T 0.206563 2.2649e-05
6:131730507 C T 1.259406 1.1760e-05
6:131730900 T G 0.034457 5.3525e-06
6:131731067 T C 0.029391 -2.6376e-06
6:131737654 A G 1.765218 2.0473e-05
6:131738064 T C 0.133589 -4.2587e-05
6:131741303 T C 0.043691 -1.2601e-05
6:131753677 C A 0.193667 2.9866e-05
6:131760040 T C 1.899294 1.9978e-05
6:131763378 T C 1.216915 1.4524e-05
6:131770904 G A 0.041723 2.1338e-05
6:131772874 C G 0.030626 1.3681e-05
6:131780927 A G 0.066796 -2.2992e-05
6:131783628 G A 0.191101 -5.5715e-05
6:131791871 C A 1.652684 -5.7210e-05
6:131805384 G A 0.644222 -6.4611e-06
6:131809920 C T 0.558853 -1.6610e-05
6:131811469 T C 0.800668 8.7381e-06
6:131812366 C T 1.927958 -2.7752e-05
6:131816346 C T 0.468693 6.6178e-06
6:131819408 T C 0.073215 -5.7254e-06
6:131823710 T C 0.024401 -6.8166e-06
6:131824481 T C 0.176597 2.5543e-05
6:131831213 T C 0.107676 -6.4530e-06
6:131844438 T C 0.089786 3.2243e-06
6:131853921 T C 0.062768 -1.7325e-05
6:131857907 C T 0.249278 8.2972e-06
6:131869385 T C 0.028429 -1.0513e-06
6:131869783 C T 0.435293 1.7221e-05
6:131882313 T C 0.019933 -9.9112e-06
6:131889124 T C 0.061584 3.1106e-06
6:131891820 G A 0.618465 3.2148e-05
6:131898208 C T 0.335770 4.0365e-06
6:131898555 C T 0.043579 1.2467e-05
6:131899608 C T 0.078478 1.0642e-05
6:131904719 T C 0.240010 -8.3879e-06
6:131918737 A G 0.057753 1.5105e-05
6:131924746 C A 0.020960 -5.2422e-06
6:131940484 C T 0.377013 1.1807e-05
6:131940896 T C 0.073287 1.1755e-05
6:131945474 C T 0.087437 -2.3318e-05
6:131958485 C A 1.465905 2.2375e-05
6:131969391 T C 0.344385 -3.3360e-06
6:131973579 G A 0.031748 9.9221e-06
6:131974983 C T 0.209895 1.3360e-05
6:131978117 T G 0.032801 1.5054e-05
6:131979652 T C 0.195952 9.1640e-06
6:131991532 T G 0.159822 -5.9121e-06
6:131996046 A G 0.030211 1.0629e-05
6:131999582 A G 1.268885 1.8655e-05
6:132000015 T C 0.026910 -1.9556e-05
6:132003445 A G 0.036229 1.0808e-05
6:132005180 T C 0.060020 1.3721e-05
6:132010683 T C 0.052371 -5.2906e-06
6:132011439 G A 0.118038 9.9818e-06
6:132011859 T C 0.036144 2.6447e-05
6:132038868 C A 0.110705 -9.7659e-06
6:132039779 C T 0.049124 4.1911e-05
6:132040362 T C 0.035685 -9.3039e-06
6:132047523 G A 0.026685 -1.8618e-05
6:132049507 A G 0.135157 2.2442e-05
6:132052798 T C 0.122417 -1.2071e-05
6:132055621 C T 1.058389 -3.8964e-06
6:132061420 A G 0.313654 2.2765e-05
6:132065058 T C 0.339833 2.1550e-05
6:132067478 A G 0.057158 3.7239e-07
6:132071193 A G 0.424512 3.1490e-05
6:132075060 A C 0.265764 1.9415e-06
6:132077640 C A 0.023982 -1.9815e-07
6:132087027 C T 0.065181 -8.8062e-06
6:132090061 G A 0.027454 -5.5573e-06
6:132093502 T C 0.152485 -2.8445e-06
6:132093691 A C 0.444075 2.9872e-05
6:132097906 C T 0.128445 5.6673e-06
6:132101233 A G 0.073321 9.9904e-07
6:132110882 A G 0.076374 8.7907e-06
6:132113403 C T 0.555171 2.5652e-05
6:132124599 T C 0.997845 -1.1796e-05
6:132126687 T C 0.165650 7.2015e-06
6:132131601 G A 1.193069 2.0229e-05
6:132132739 C A 0.842578 1.3997e-05
6:132134751 T C 1.185134 1.9414e-05
6:132136025 A G 0.202279 -7.4159e-07
6:132138138 T C 0.119031 6.9170e-06
6:132138991 G A 0.078794 -1.4767e-05
6:132147405 C T 0.552223 -1.8853e-05
6:132149076 T C 0.043239 -6.6869e-06
6:132151046 G A 0.207573 7.7840e-06
6:132153305 C T 0.196785 1.1143e-06
6:132154988 G A 0.046605 5.2312e-06
6:132157149 T C 0.279122 1.9363e-05
6:132163617 C T 0.779365 1.9008e-05
6:132165007 G A 0.184121 4.9767e-06
6:132167676 G T 0.506196 2.0787e-05
6:132172368 C A 0.277579 1.9933e-06
6:132174630 T C 0.276667 1.4389e-06
6:132193395 C A 0.133334 -2.0225e-06
6:132206079 T C 0.068656 2.7596e-06
6:132209701 C T 0.062492 1.3952e-05
6:132209893 C T 0.047897 1.6202e-05
6:132212752 T G 0.100502 -3.2228e-06
6:132212808 T C 0.460390 1.0820e-05
6:132213727 T C 0.040047 -2.0041e-05
6:132217687 T C 0.186528 -3.9086e-06
6:132233105 G A 0.038639 -9.3751e-06
6:132234103 G A 0.172276 1.2885e-05
6:132234745 C T 0.468564 1.7476e-05
6:132244672 G A 0.604332 3.7172e-05
6:132247604 T G 0.052656 -1.2864e-05
6:132253980 A G 1.562344 -1.4527e-06
6:132255318 A G 0.287516 3.6548e-06
6:132257023 A C 0.094964 1.6754e-06
6:132258024 C T 0.353673 -5.3858e-07
6:132259721 A G 0.171252 1.2727e-05
6:132261012 C T 0.021286 -8.6496e-06
6:132264494 T A 0.185709 -1.5633e-06
6:132267318 C T 0.053761 9.1086e-06
6:132268993 A C 0.097034 5.4461e-07
6:132269042 C A 0.268613 2.9881e-05
6:132271689 A G 0.030979 4.5215e-06
6:132273991 C G 0.575570 -7.9055e-06
6:132276904 G A 0.384081 1.7422e-05
6:132279840 A G 0.857092 -2.1966e-05
6:132282311 C A 0.486042 8.9287e-06
6:132292374 T G 0.045054 -9.5945e-06
6:132301180 A G 0.041304 1.0574e-06
6:132314204 A G 0.839882 1.3490e-05
6:132315883 G A 0.062319 4.9722e-06
6:132338996 A G 0.485770 1.5631e-07
6:132339226 T C 0.055036 -1.0071e-05
6:132370154 A C 0.104861 -4.1899e-06
6:132385732 T C 0.312185 -3.5466e-06
6:132387419 C T 0.248853 2.0671e-05
6:132389920 T C 0.043300 3.0680e-06
6:132397756 T C 0.243009 -9.8760e-06
6:132409570 C T 0.469118 4.1441e-07
6:132410126 T C 0.149861 6.7142e-06
6:132425242 C T 1.223644 -2.5151e-06
6:132441519 T C 0.039962 -1.6746e-05
6:132445009 T C 0.032064 -1.2283e-06
6:132447160 T G 0.030673 3.4982e-06
6:132447995 C T 0.183067 -1.5950e-05
6:132452724 C G 0.125940 1.4126e-06
6:132459667 A G 0.696348 -1.6033e-05
6:132461660 C T 0.149908 9.9010e-07
6:132466782 A C 1.080171 -6.2061e-07
6:132482287 A G 0.678615 1.2233e-05
6:132486893 T C 0.036375 6.9431e-06
6:132488665 A G 0.139943 1.8174e-05
6:132497424 A G 0.113673 1.8453e-05
6:132518355 G A 0.958665 -3.0764e-05
6:132534652 A G 0.288172 -1.7964e-05
6:132537834 T G 0.718284 -4.3021e-05
6:132541955 C T 0.542224 -2.8287e-05
6:132547110 A C 0.044606 9.0199e-07
6:132555904 A G 0.308881 5.9097e-06
6:132558888 T C 0.377244 -2.0631e-05
6:132569582 A G 0.026294 -9.3792e-06
6:132579403 A G 0.193722 1.9424e-05
6:132588250 C T 0.129802 1.7300e-06
6:132590308 A C 0.056400 -1.6049e-05
6:132602513 T C 0.060289 2.8246e-06
6:132606778 A G 0.101750 -1.0825e-05
6:132618101 G A 0.116141 1.9973e-05
6:132636820 G C 0.109022 -4.8924e-07
6:132640030 A G 0.428568 -3.3481e-05
6:132644516 T G 0.022378 -6.0981e-06
6:132645195 T C 0.022044 5.7858e-06
6:132654831 T C 0.409056 3.2135e-05
6:132655724 T C 0.257003 1.2846e-05
6:132664918 T C 0.047958 2.4019e-05
6:132668135 T C 0.034767 4.0988e-06
6:132689495 T C 0.374905 2.5355e-05
6:132694751 G A 0.561097 2.7699e-05
6:132697582 A G 0.412463 1.5314e-06
6:132705804 G A 0.182591 2.9024e-05
6:132713938 T C 0.455804 -1.4130e-05
6:132716758 G A 0.126198 -9.7579e-06
6:132724240 T C 0.036983 9.6224e-06
6:132724799 G A 0.077411 4.1387e-05
6:132725224 A G 0.344014 -9.6338e-06
6:132735020 T G 0.250315 1.1430e-05
6:132735474 A C 0.073929 7.8345e-06
6:132742756 A G 0.092985 4.0172e-06
6:132750292 G T 0.764878 -8.4110e-06
6:132752173 T C 0.075255 5.8855e-06
6:132759583 A G 0.069489 -3.2738e-06
6:132762317 C T 0.367762 2.5186e-06
6:132765640 T C 0.449045 -8.6056e-06
6:132765669 C A 0.365542 5.8311e-06
6:132766737 A G 0.327039 -1.3492e-05
6:132773984 T C 0.204652 2.9580e-06
6:132774168 C G 0.033260 -1.4787e-05
6:132776049 C A 0.049750 -5.0283e-07
6:132777512 A C 0.025281 -1.3370e-05
6:132784791 A G 0.090133 -1.9603e-05
6:132788323 A C 1.157524 -1.7220e-05
6:132792409 C A 0.078206 1.0778e-05
6:132793059 C T 0.407975 -3.9587e-06
6:132799096 C T 1.145900 -1.5872e-05
6:132802001 C T 0.153339 1.4247e-06
6:132806055 A G 0.050668 -3.2947e-06
6:132811325 T C 0.032077 2.3636e-05
6:132817897 T C 1.549707 -2.4264e-05
6:132817967 T G 1.740182 -2.4741e-05
6:132819991 A C 0.192053 -7.5560e-06
6:132820448 T C 0.167723 -5.3850e-05
6:132827638 C T 0.033577 -5.7935e-06
6:132835568 G T 1.810419 -1.4402e-05
6:132836237 G A 0.370468 -1.5691e-05
6:132836473 T C 0.527958 4.3096e-06
6:132840339 A G 0.249142 -6.3450e-06
6:132846989 G A 0.634196 9.6168e-06
6:132854027 A C 0.405640 1.0785e-05
6:132857085 C G 0.046380 3.1673e-05
6:132859437 T C 0.192620 -8.2943e-06
6:132859770 T C 0.031632 -1.2098e-05
6:132860260 A G 0.094542 -1.3496e-05
6:132869107 T C 0.028402 1.7069e-05
6:132869220 G A 0.274454 9.8096e-06
6:132869459 G A 0.042549 1.0407e-06
6:132870318 G C 0.045058 -1.4303e-05
6:132874814 C A 0.147318 -1.2901e-05
6:132875673 T C 0.107659 -3.7516e-05
6:132879437 C A 0.053911 -9.6010e-06
6:132883329 G A 0.155171 4.0889e-05
6:132883749 T C 0.317010 -3.0783e-06
6:132887224 A G 0.074558 4.1995e-05
6:132887345 G A 0.912642 2.1426e-05
6:132889069 G T 0.056753 -1.0915e-05
6:132889668 C A 0.029507 1.0494e-05
6:132892253 A G 0.159737 9.6411e-07
6:132892332 A G 0.141110 -1.3126e-05
6:132892506 G T 0.315827 5.1867e-07
6:132893004 C T 0.055203 4.3561e-05
6:132897858 A G 1.448596 -3.3364e-06
6:132899017 T C 0.305090 9.1977e-06
6:132905187 A C 0.228366 2.3929e-05
6:132907913 A G 0.549432 2.1068e-05
6:132910612 A G 1.304199 -1.2669e-05
6:132911719 T C 0.170076 1.4643e-05
6:132915398 A C 0.160142 -3.7632e-06
6:132916741 T C 0.056267 -2.4692e-06
6:132926287 G C 0.080600 -7.2245e-06
6:132926598 T C 0.034311 4.6210e-06
6:132929276 C T 1.095940 -7.1624e-06
6:132930379 C A 0.035749 3.1980e-05
6:132930849 G C 0.029939 1.8424e-05
6:132932753 A G 0.111167 -3.2638e-05
6:132933795 A C 0.021558 -9.2676e-06
6:132933801 A C 1.588489 -1.8319e-05
6:132934168 T G 0.029657 -1.9383e-06
6:132936503 C T 0.027729 -4.0153e-06
6:132938817 A G 0.040417 1.3373e-05
6:132938842 T C 0.041624 1.8146e-05
6:132940293 T C 0.558594 -2.1707e-05
6:132942026 C A 0.271411 -2.2769e-05
6:132943233 G A 0.120558 5.1707e-05
6:132943436 T C 1.056903 -5.8717e-06
6:132952134 C G 0.064770 -4.3625e-06
6:132952247 A G 0.196051 4.8833e-05
6:132962853 T C 0.037582 2.2317e-05
6:132963041 T G 1.191655 -1.2114e-05
6:132963630 G T 0.056155 2.1710e-05
6:132965208 G T 0.466738 -5.1800e-05
6:132965886 T C 0.033488 1.2971e-05
6:132967300 A G 0.030639 4.2835e-06
6:132971656 C T 0.093652 -3.9819e-05
6:132980526 A G 0.664461 -9.1457e-06
6:132983195 A G 0.036531 2.7136e-05
6:132993780 G A 0.111637 -2.1018e-05
6:132998348 C G 0.160172 -2.3071e-05
6:133002808 C A 0.054207 1.2402e-05
6:133003705 G C 0.110725 -2.1921e-06
6:133010979 G A 0.028069 4.6694e-06
6:133013544 C T 0.070077 -1.4440e-05
6:133014413 T C 0.033611 -7.7063e-07
6:133017042 G A 0.653459 1.4491e-04
6:133018545 A G 0.113020 -3.2048e-05
6:133019682 G A 0.516688 -3.7379e-05
6:133029662 G A 0.048587 2.7871e-05
6:133034582 T C 0.025726 -3.5013e-06
6:133035098 A G 0.730462 9.1852e-05
6:133037861 T G 1.032665 9.6624e-06
6:133045040 T C 0.106979 -8.0751e-07
6:133045902 G A 0.618615 1.0412e-06
6:133052616 T C 1.054254 3.0557e-05
6:133055170 A C 0.957169 3.6829e-05
6:133055471 C T 0.097490 -7.1763e-06
6:133062916 A G 0.057566 -2.7703e-05
6:133065049 C T 0.175393 -2.8729e-05
6:133069286 A G 0.046122 1.0480e-05
6:133069465 A G 0.294693 2.9280e-05
6:133072571 T C 0.034386 5.7567e-06
6:133073173 T C 0.287214 2.8723e-05
6:133073844 T C 0.063383 1.1075e-05
6:133075997 A C 0.655639 6.0911e-06
6:133076919 T C 0.035035 -1.8631e-05
6:133077621 G A 0.063940 2.1842e-05
6:133084359 T G 0.173265 2.1722e-05
6:133085417 C T 0.223345 2.7810e-05
6:133086367 G A 0.091605 6.9908e-06
6:133087081 A G 0.519517 -5.9276e-06
6:133096583 C T 0.104171 -1.0457e-05
6:133101624 C T 0.233483 4.7706e-05
6:133105120 T C 0.101644 -3.9206e-07
6:133111999 A G 0.048781 -1.7375e-05
6:133112970 A G 0.070737 -8.0766e-06
6:133113066 G C 0.097864 4.7113e-06
6:133114454 C A 0.121285 3.8281e-06
6:133119564 A C 0.048838 7.9003e-06
6:133132145 C T 0.097595 -1.4818e-05
6:133135807 T C 0.847807 7.7228e-05
6:133136029 C T 0.140039 5.6400e-05
6:133138249 C T 0.749630 6.8470e-05
6:133146796 A C 0.237841 4.6525e-05
6:133147365 C T 0.054248 1.6897e-06
6:133150656 G A 0.105816 -3.0262e-06
6:133156682 C T 0.095287 -1.5982e-05
6:133161888 C T 0.817569 4.2412e-05
6:133174752 A G 0.020967 -8.1838e-06
6:133177955 T C 0.047077 7.5271e-06
6:133186584 A C 0.025346 9.8915e-06
6:133210008 A G 0.111256 8.6532e-06
6:133210387 T C 0.120021 1.2338e-05
6:133212579 G C 0.317917 -2.6838e-05
6:133223799 C T 0.145013 7.1663e-06
6:133227669 A G 0.506257 1.9546e-05
6:133228716 A G 0.241965 1.8807e-05
6:133228839 A G 1.252216 -4.1201e-05
6:133233661 T C 0.163127 4.7023e-06
6:133238787 G T 0.227241 -4.5283e-06
6:133245634 T C 0.065555 -7.4712e-06
6:133253270 G A 0.334427 1.2680e-06
6:133256560 T G 0.100693 -4.5634e-07
6:133270770 C T 0.026250 2.4358e-06
6:133273268 C T 0.850704 6.0376e-06
6:133279136 A G 0.029976 5.7106e-06
6:133297183 A G 1.022391 9.8830e-06
6:133313831 T A 0.142799 -6.1064e-06
6:133316674 T C 0.081025 -3.4003e-05
6:133321775 G A 1.937059 -8.8223e-06
6:133326830 T C 0.084703 -7.2088e-06
6:133328902 C G 0.041386 9.1155e-06
6:133340139 A G 1.349628 -1.6469e-05
6:133350867 C T 0.353092 -5.0507e-06
6:133356413 C A 0.047251 7.5108e-06
6:133358040 T C 0.058474 7.0017e-06
6:133369016 A G 0.082313 4.2333e-06
6:133370646 C T 0.072093 -7.7848e-06
6:133375779 A G 1.889669 -7.8409e-06
6:133383469 G A 1.740747 -2.0476e-05
6:133387672 T C 0.060816 9.6737e-06
6:133388049 A G 0.020467 -7.8141e-06
6:133406341 T C 0.035124 6.7562e-06
6:133417504 A G 0.084717 -7.6549e-06
6:133418773 A G 0.385533 -2.1874e-06
6:133427627 T C 0.034070 1.2494e-05
6:133430029 T C 0.023530 6.4688e-06
6:133452425 G A 0.277378 -1.3294e-05
6:133459372 G A 0.432665 -7.3715e-06
6:133471799 C A 0.077111 -1.5393e-05
6:133481191 A G 1.030146 -2.8129e-06
6:133481877 A G 0.032638 -3.7228e-06
6:133490073 T C 0.432855 -5.9310e-06
6:133503584 C T 0.021565 8.4894e-07
6:133514893 T G 0.171541 -3.8007e-06
6:133518764 C T 0.189272 7.1491e-06
6:133535509 C T 0.455991 -2.3123e-05
6:133549172 A G 0.903629 -2.7002e-05
6:133552230 T C 0.041933 1.5824e-06
6:133575653 T G 0.382942 1.0045e-05
6:133594060 T C 0.029976 -7.3670e-06
6:133598239 A G 0.202079 3.1938e-06
6:133600272 T C 0.346044 8.4350e-06
6:133610598 A G 0.689185 1.0306e-05
6:133615365 T C 0.294969 -2.5343e-05
6:133622107 A C 0.378553 -4.3024e-05
6:133631190 A G 0.244600 1.3091e-05
6:133631233 A G 0.025808 -1.8150e-05
6:133636902 G A 1.059833 -1.4565e-05
6:133642693 T C 0.107363 -4.3223e-06
6:133643144 G A 0.023806 -1.1570e-05
6:133646494 A G 0.090520 -2.0454e-05
6:133662884 T C 0.213624 1.4674e-05
6:133663589 T C 0.638840 1.1091e-05
6:133664767 T C 1.103453 -1.8268e-05
6:133667302 T C 0.044113 1.1865e-05
6:133671586 G A 0.326577 -2.0476e-05
6:133682788 A G 0.093754 8.3232e-06
6:133699222 C T 0.384234 -6.2530e-06
6:133704826 A G 0.327617 5.3637e-06
6:133711721 A G 0.257979 -2.2968e-05
6:133714427 T C 1.511578 -3.3661e-05
6:133715888 A G 0.227292 1.3998e-05
6:133718114 A G 0.035426 1.7362e-05
6:133723789 A G 0.084220 4.0687e-06
6:133727249 G A 0.172527 1.1537e-05
6:133746648 A C 1.075609 2.5575e-06
6:133748106 T G 0.027957 9.1161e-07
6:133763529 A C 0.031880 -2.6610e-06
6:133765016 C T 1.823729 5.1811e-06
6:133773294 G A 0.034454 -6.2946e-07
6:133778909 T C 0.417216 -1.2006e-05
6:133785281 A G 0.137492 -1.1512e-05
6:133788110 A C 0.104698 -2.5367e-05
6:133790493 A G 1.520781 4.7440e-06
6:133796586 T C 0.640030 1.1532e-05
6:133801500 C T 0.047302 -3.8456e-06
6:133826229 T G 0.071627 -2.5502e-05
6:133827354 G A 1.115431 -2.1588e-06
6:133829957 G A 0.150612 -1.3812e-05
6:133834776 G A 0.026379 9.8551e-06
6:133839213 G A 0.055822 4.3399e-06
6:133847686 C T 0.295890 2.4258e-05
6:133851377 G A 1.422278 -2.3330e-07
6:133860345 G A 0.179154 -2.0778e-05
6:133863172 T C 0.593048 -2.0875e-05
6:133864250 C T 0.843411 1.9776e-05
6:133865078 T C 0.335134 2.1750e-05
6:133865411 T C 0.188561 -1.8256e-05
6:133867802 A G 0.462015 2.0005e-06
6:133869760 T C 0.040206 3.6429e-06
6:133870528 G A 0.118773 5.3158e-06
6:133874968 C T 0.044895 -1.3113e-06
6:133886684 G A 0.270429 1.0545e-05
6:133895031 C G 0.275369 3.8806e-06
6:133897107 C T 0.670061 -1.2438e-06
6:133899091 A G 0.365682 -6.5920e-06
6:133899447 C T 0.737139 -1.5973e-05
6:133901864 G T 0.027552 2.7721e-06
6:133920967 A C 0.058661 -2.7062e-06
6:133931770 T C 1.224847 1.7637e-05
6:133946317 G A 0.311485 -2.7406e-07
6:133949368 G A 0.048631 -9.4241e-07
6:133956851 G A 0.699636 4.5327e-06
6:133958425 G T 0.064994 -2.7420e-05
6:133958661 A G 0.060102 9.5936e-06
6:133959308 A C 0.063291 5.4577e-06
6:133968126 G A 0.029072 -6.3739e-06
6:133968448 C T 0.031081 3.6979e-06
6:133969370 A C 0.036687 -8.9785e-06
6:133969969 T C 0.438849 -2.4947e-05
6:133980619 T C 0.164888 2.9763e-05
6:133983882 T C 0.118355 1.0547e-05
6:134002849 A G 0.024336 6.0498e-06
6:134011483 T C 0.035022 3.6064e-05
6:134013272 G A 0.485869 -1.7041e-05
6:134022512 T C 0.042970 2.3547e-06
6:134041479 G A 0.039577 -7.6749e-06
6:134052042 A G 0.031846 -5.1527e-06
6:134062451 C A 0.057576 4.3475e-06
6:134062884 A G 0.381831 -4.3360e-06
6:134063360 A G 0.033587 -6.0302e-06
6:134069785 G A 0.303886 -2.1651e-05
6:134086126 T C 0.135143 2.3649e-05
6:134091966 T G 1.626733 -2.2447e-05
6:134098282 A C 0.084088 -3.2429e-06
6:134101494 T G 0.663248 -1.3613e-06
6:134107112 C T 0.023557 -4.3536e-06
6:134126507 G A 0.047363 -1.3507e-05
6:134126682 A G 0.061023 9.0453e-06
6:134129836 C T 0.031707 -6.3192e-06
6:134132238 T C 0.241727 2.1825e-05
6:134133046 G T 0.635335 -3.0595e-05
6:134152592 A G 0.035260 1.4101e-05
6:134158800 C T 0.779107 -2.7471e-05
6:134170048 T C 0.172320 5.2414e-05
6:134174616 T C 0.083785 -9.6935e-06
6:134196674 A C 0.582288 3.1670e-05
6:134202815 T G 0.037354 1.3743e-05
6:134203517 A G 0.760054 -6.6425e-05
6:134210598 G C 0.023112 -9.0036e-06
6:134211457 T C 0.144322 6.2650e-06
6:134214525 G C 0.747774 3.3615e-05
6:134217445 A C 0.043871 -4.5221e-06
6:134218111 A G 0.070509 2.0781e-05
6:134225561 G A 0.042845 -6.9797e-06
6:134226321 T C 0.137876 4.5503e-05
6:134229247 A G 0.033702 2.4437e-06
6:134229319 G A 1.521210 9.9309e-06
6:134234093 G A 0.030660 -1.4570e-05
6:134250693 G C 0.859084 3.2506e-05
6:134251493 A G 0.059092 3.1856e-05
6:134263065 G A 0.049889 5.3274e-06
6:134268822 A G 1.330643 2.3270e-05
6:134279955 T G 0.037452 -1.9461e-05
6:134281641 A G 0.079461 2.1761e-05
6:134283215 T C 0.039010 -1.5439e-05
6:134286600 T C 0.020467 -5.9642e-06
6:134288661 G A 1.168074 1.5699e-05
6:134304023 T C 1.130999 2.3731e-05
6:134304936 G A 0.157969 1.4464e-05
6:134308187 G T 0.179290 3.5535e-05
6:134310874 G A 1.185743 1.8770e-05
6:134314963 C T 0.150102 3.6869e-06
6:134317317 A G 1.119796 -1.5374e-05
6:134317921 G A 0.136204 1.2789e-05
6:134319447 A G 1.469883 -2.1249e-05
6:134320488 G A 1.288798 -1.9043e-05
6:134323740 A G 0.084785 3.2659e-07
6:134325029 A G 0.383218 -7.5663e-06
6:134331058 G A 0.828316 -7.4605e-06
6:134331555 T C 0.022197 2.6267e-05
6:134331737 T G 0.418556 4.8656e-06
6:134340736 A C 0.386883 -9.2948e-06
6:134341363 A G 0.032948 -7.0303e-06
6:134345361 C A 0.359681 -7.5000e-06
6:134357523 G A 1.018590 4.3476e-06
6:134358890 A G 0.047917 1.6134e-05
6:134362930 A G 0.041614 1.1319e-05
6:134363477 C A 0.028766 -1.2939e-07
6:134364428 T C 0.991970 -8.9465e-06
6:134369786 C T 0.052799 1.2394e-06
6:134373918 G A 0.030017 3.8237e-06
6:134374673 A G 1.163157 4.1683e-06
6:134375588 A G 0.500556 2.2804e-05
6:134378252 T G 0.042209 -1.4031e-05
6:134390443 C T 0.045044 2.0302e-05
6:134390650 A T 0.302968 2.6515e-05
6:134400890 G A 0.119939 1.4023e-05
6:134405747 C T 0.194436 2.1064e-05
6:134409616 T C 0.066970 -4.2475e-06
6:134413537 G A 0.357464 1.3329e-05
6:134415132 T C 0.051834 -9.7785e-07
6:134418468 C A 0.630575 -5.3509e-07
6:134418727 T C 0.136856 -3.5901e-06
6:134420487 G A 0.732900 -1.8947e-05
6:134427482 G A 0.083727 8.3043e-06
6:134427657 C T 0.540167 -1.1667e-05
6:134428278 A G 0.079716 5.5353e-07
6:134430223 G A 0.566057 -1.7853e-05
6:134434529 T C 0.034151 1.0512e-05
6:134435705 G A 0.201674 -2.8530e-05
6:134436451 T G 0.079607 4.2655e-06
6:134438949 A G 0.190543 -2.1807e-05
6:134447959 G A 0.375041 1.3772e-05
6:134451654 G A 0.577847 2.2990e-05
6:134462070 T C 0.036504 -1.8997e-05
6:134462566 C G 0.078516 3.5248e-05
6:134464514 C T 0.058338 6.2035e-05
6:134464929 G A 0.381589 5.7816e-05
6:134466478 C T 0.044371 9.1450e-07
6:134467621 G A 0.024234 -3.5030e-06
6:134468877 C G 1.173908 -1.2028e-06
6:134469171 T C 0.657658 8.9349e-06
6:134469853 C T 0.287329 2.2993e-05
6:134477529 G A 0.020827 1.9013e-05
6:134478897 T C 1.604138 2.2276e-05
6:134483116 C A 1.621416 1.1907e-05
6:134485676 A G 0.033566 9.3746e-06
6:134486904 C T 0.243621 4.2426e-06
6:134487125 G A 0.381317 -6.0722e-06
6:134487694 T C 0.226636 -1.6909e-05
6:134489246 G A 1.934717 -5.4687e-06
6:134489307 T C 0.031731 3.8221e-06
6:134492635 C T 0.051004 -1.0575e-05
6:134493397 A G 0.194058 1.5943e-05
6:134498520 A G 0.203296 1.0500e-05
6:134504801 C T 0.028392 4.9277e-06
6:134506513 C T 1.341699 3.0930e-05
6:134510806 A G 1.148773 2.2237e-05
6:134516019 A C 0.618955 -1.9680e-05
6:134517687 T C 1.211758 -3.8688e-06
6:134527431 T C 0.047924 -1.4360e-05
6:134531405 C T 0.042437 -1.5541e-05
6:134534382 A G 0.173102 -1.3401e-05
6:134538114 A G 0.051504 -1.8949e-05
6:134538725 G C 0.027627 -1.4922e-05
6:134540527 G T 0.089259 6.9058e-06
6:134543944 C A 1.720167 9.6240e-07
6:134545386 G A 0.154961 1.4686e-05
6:134548927 C A 0.166319 3.1863e-06
6:134549716 C T 0.091584 5.1583e-06
6:134550654 A G 0.167111 -1.0919e-06
6:134557207 C T 1.221407 -1.0795e-05
6:134557250 T C 0.052449 -3.8442e-06
6:134559412 G A 0.150017 -4.4650e-07
6:134560518 T C 1.772800 -9.3281e-06
6:134570331 G C 0.364825 -6.7464e-08
6:134571178 A C 0.203840 1.7158e-05
6:134572840 C A 0.209776 -2.1751e-05
6:134576511 C T 0.036106 7.7299e-06
6:134578136 A C 1.257452 -7.1291e-07
6:134581016 A G 0.174509 2.2764e-05
6:134582371 A G 0.044062 7.7740e-07
6:134582426 T C 0.798900 1.6389e-05
6:134583160 C G 0.040505 8.2959e-06
6:134583262 C T 0.021711 7.5805e-06
6:134589331 G A 0.199831 2.8475e-05
6:134599247 C T 0.133752 -7.4388e-06
6:134601375 G C 0.171300 1.3820e-05
6:134607381 T C 0.039156 -5.2589e-06
6:134609291 C A 0.448637 2.1666e-05
6:134613932 G A 0.170416 3.1411e-06
6:134616949 G A 0.936610 3.3408e-05
6:134627600 C T 0.442840 4.7940e-05
6:134630459 T C 0.034593 1.5770e-05
6:134635553 A G 0.047519 -2.2140e-05
6:134644725 A G 0.227764 -1.7200e-05
6:134650016 G A 0.859941 3.5197e-05
6:134655786 A G 0.038615 6.6379e-08
6:134657104 T C 0.351361 2.2803e-06
6:134665752 T C 0.069302 -2.9732e-05
6:134666311 G A 0.202082 -7.8911e-06
6:134684539 G A 0.284609 -1.6385e-05
6:134685715 C G 0.145747 2.8481e-05
6:134689772 T G 0.061013 -1.5365e-05
6:134690787 C T 0.049246 -1.1662e-05
6:134692578 A G 0.967593 -4.4261e-06
6:134697996 C T 0.595496 -2.5686e-05
6:134705986 G A 0.080127 -2.1469e-06
6:134706885 A G 0.198784 2.2333e-05
6:134707457 A C 0.164490 2.2049e-05
6:134715654 C T 0.831059 8.9226e-06
6:134718414 G A 0.063488 -6.2104e-06
6:134718528 T C 0.078070 5.8934e-07
6:134718883 A G 1.441028 2.5870e-06
6:134721958 A G 1.640499 -9.5404e-06
6:134724422 C T 0.365335 4.5800e-05
6:134727620 A G 0.864452 -2.2040e-06
6:134731217 T G 0.027321 -8.7752e-06
6:134731278 G A 0.058494 1.9928e-07
6:134732879 A G 0.047720 -4.2769e-06
6:134736314 G A 0.259332 4.2049e-05
6:134737409 A G 1.366698 6.0079e-05
6:134737675 G A 0.629351 -2.1175e-05
6:134737993 C T 0.028470 -1.8870e-05
6:134738088 A G 0.807250 1.3851e-06
6:134738772 C T 0.101740 2.6875e-06
6:134738903 T C 0.063407 6.5036e-06
6:134742161 A G 0.253742 3.0000e-05
6:134743910 C T 0.029752 -8.0250e-06
6:134749096 G A 0.264501 8.1790e-06
6:134749220 T C 0.220247 4.3437e-06
6:134754453 T C 0.415475 -2.6734e-05
6:134757976 C T 0.035226 3.3172e-06
6:134759714 A G 0.112646 4.8714e-05
6:134769976 G A 0.092309 -1.0047e-05
6:134775479 A G 0.978472 6.7080e-06
6:134775632 G A 1.395444 -1.3089e-05
6:134777308 A G 0.057022 7.6898e-06
6:134780275 C T 0.415183 -2.5180e-05
6:134787204 C T 0.241000 -4.0225e-05
6:134789810 C T 0.187786 -1.8734e-06
6:134799650 T C 0.694652 -3.1504e-05
6:134800145 G A 0.055590 6.4421e-06
6:134809080 C A 1.223083 -6.4168e-05
6:134812488 A C 0.446064 8.7545e-06
6:134822264 T C 1.553447 6.6504e-06
6:134823156 T C 0.059640 -7.8799e-06
6:134834538 A G 0.874268 -1.4086e-05
6:134834750 T C 0.419854 1.0195e-05
6:134840631 A G 0.058535 1.8443e-05
6:134844761 C T 0.024533 -7.4529e-06
6:134848078 G A 0.088317 1.2582e-08
6:134848355 T C 0.031605 -4.7147e-06
6:134854571 C A 0.046295 -1.7528e-05
6:134855708 G T 0.195765 4.6350e-06
6:134855889 T C 0.082323 -4.4718e-05
6:134859579 G A 1.945066 -5.2178e-06
6:134862110 T C 1.010169 -2.1460e-05
6:134866218 C T 0.055709 2.9092e-06
6:134872726 T C 0.070441 2.7471e-07
6:134877551 T C 0.060102 -1.4859e-05
6:134881331 C A 0.020528 4.4045e-06
6:134884553 G A 1.372723 -5.4744e-05
6:134887380 C T 0.196724 6.0388e-07
6:134888114 A G 0.096854 3.0195e-05
6:134888225 G A 0.042872 3.0124e-08
6:134898361 C T 0.061666 8.3675e-06
6:134903308 T C 1.586673 -2.1033e-05
6:134911038 G A 1.329392 -1.6143e-04
6:134911612 G T 0.053384 8.5860e-06
6:134913281 T C 0.114645 -1.0216e-05
6:134919354 G A 0.231106 7.9548e-05
6:134929492 T C 0.055234 2.4829e-05
6:134944611 C T 0.048631 5.7352e-07
6:134944719 T C 0.022571 -7.0017e-07
6:134950868 C T 0.028348 -5.3830e-06
6:134951776 A G 0.095940 -2.2969e-05
6:134969128 A C 0.288774 -1.3679e-05
6:134971901 A G 0.179667 1.9708e-05
6:134974702 A G 0.180949 2.8296e-05
6:134995150 C T 0.034253 -5.3918e-06
6:134995651 C A 0.256221 -1.3125e-05
6:134997346 C T 0.773534 -2.3182e-06
6:134999783 T C 0.046921 3.6915e-06
6:135010546 C T 0.091935 -1.5509e-05
6:135014966 A G 0.316642 -5.5351e-06
6:135016648 T G 0.128167 8.6818e-06
6:135025753 G A 0.763257 2.2199e-05
6:135026108 A G 0.089259 4.1546e-06
6:135034167 G A 0.042318 1.8052e-05
6:135045825 A G 1.462294 4.1512e-06
6:135047306 T C 0.032458 -4.3747e-06
6:135048564 G A 0.418542 1.9756e-05
6:135050804 G A 0.051004 -1.3744e-05
6:135052032 A G 0.996519 8.1496e-06
6:135059558 C T 0.539871 -8.2417e-05
6:135062455 C T 0.056893 -1.1215e-05
6:135062846 G A 0.935118 -3.6484e-05
6:135064993 G T 0.024547 1.1961e-06
6:135071826 A G 1.603448 -3.3081e-06
6:135073902 G A 0.399812 1.4452e-05
6:135080028 G A 0.035212 -2.4869e-06
6:135080608 T C 0.047081 7.9683e-06
6:135087658 A G 1.242951 -2.8720e-05
6:135092828 A G 0.212091 3.3934e-05
6:135097111 T C 0.021891 1.4459e-05
6:135099531 C T 0.179691 -1.2680e-05
6:135108517 T C 0.049182 1.8426e-07
6:135120835 T C 0.134946 8.2873e-07
6:135128858 A G 0.792274 -5.2122e-07
6:135131878 C T 0.068894 -5.6229e-06
6:135134270 G A 0.369724 -4.1286e-06
6:135138990 A C 1.433216 -9.5652e-06
6:135140649 C T 0.400040 -9.2774e-06
6:135142385 C T 0.611342 1.4086e-05
6:135143748 G A 1.269671 -4.8951e-06
6:135150679 G T 0.161332 9.5254e-06
6:135150995 C T 0.023598 9.4871e-06
6:135161585 A G 0.022293 -1.4491e-05
6:135168723 T C 1.527527 7.2634e-06
6:135171723 G T 0.020742 2.0100e-06
6:135177189 G C 0.035433 -6.2278e-06
6:135178202 T C 0.062159 1.5242e-05
6:135181210 C G 0.074565 8.2401e-06
6:135183233 C A 0.175421 -3.0411e-05
6:135185868 A C 0.500270 5.1133e-06
6:135199710 C T 0.175166 -3.3240e-05
6:135205646 T C 0.146087 7.7467e-06
6:135207781 G T 0.105405 1.3020e-05
6:135210375 T G 0.854049 -9.3087e-06
6:135216600 A G 0.107339 -1.5027e-05
6:135218451 G C 0.137669 -2.2094e-05
6:135219215 A G 0.060789 1.6827e-05
6:135231513 A G 1.071267 3.6365e-06
6:135233686 G A 0.063063 1.3050e-06
6:135233909 G A 1.201164 6.2196e-06
6:135237359 A G 0.129812 5.5352e-06
6:135239758 C G 0.036956 -5.0086e-06
6:135240768 T C 0.135891 -2.9257e-05
6:135253523 A G 0.027746 -6.0597e-07
6:135254292 C T 0.041597 -3.2156e-06
6:135281795 T C 0.870409 -1.5606e-05
6:135282656 C T 0.872850 -1.7635e-05
6:135286230 C T 0.233891 3.1791e-05
6:135292118 C T 0.706565 1.1002e-05
6:135296684 C T 0.023462 1.9186e-05
6:135302256 G A 0.040631 8.7379e-06
6:135327455 A G 0.117246 -1.5331e-05
6:135333467 T C 0.042624 -4.6500e-06
6:135337655 A G 0.128048 -2.5665e-05
6:135346351 A G 0.123737 -1.8960e-05
6:135348611 C T 0.058698 -2.4715e-05
6:135352088 T C 0.989365 -2.4181e-06
6:135354100 G T 0.082735 1.1448e-05
6:135357790 T C 0.025145 1.0992e-05
6:135366132 T C 0.758004 -1.7960e-05
6:135371329 C T 0.989532 1.1490e-07
6:135388458 A G 0.057906 -2.8438e-05
6:135388494 G A 0.044697 -2.5918e-05
6:135394443 T G 0.047397 2.5536e-06
6:135395122 G A 0.181636 -3.3920e-05
6:135399119 G A 0.061884 2.1153e-05
6:135409038 C T 1.948058 -2.8799e-06
6:135411228 C T 0.518442 3.3424e-06
6:135414793 G A 0.307449 2.8542e-05
6:135417460 T G 0.197567 -1.3368e-05
6:135418635 T C 0.524854 -1.2681e-06
6:135422296 T A 0.547446 -3.0207e-06
6:135427144 A C 0.547191 -6.3427e-06
6:135427817 A G 0.544587 -7.9310e-06
6:135430093 A G 0.146957 3.2892e-06
6:135432552 C T 0.480521 -1.1780e-05
6:135435501 C T 0.520649 -1.0882e-05
6:135441748 T C 0.109573 -1.3053e-05
6:135444492 G T 0.114183 -1.5909e-05
6:135445179 C A 0.467697 1.8242e-05
6:135447369 C A 0.086352 6.7901e-06
6:135452152 A G 0.390201 4.8348e-07
6:135470667 A C 0.055169 -5.4433e-06
6:135482819 C A 0.792193 2.1721e-05
6:135494875 C T 0.473792 2.3363e-05
6:135495020 A C 0.028355 2.1458e-05
6:135498086 T C 0.035912 -1.7866e-06
6:135506442 A G 0.148599 -1.7872e-05
6:135507394 C T 0.236094 3.2434e-06
6:135509578 G A 0.028089 6.6728e-06
6:135521082 T C 0.124162 -2.4803e-05
6:135525396 T G 0.810939 8.0864e-06
6:135526239 A G 0.103916 1.4361e-05
6:135532832 G A 0.113996 2.0726e-05
6:135538592 A G 1.129581 -3.0839e-05
6:135539103 A G 0.064216 -1.4179e-06
6:135540380 A G 1.033458 -1.3889e-05
6:135541194 T C 0.402366 -1.1363e-05
6:135541395 A G 0.455253 1.1476e-05
6:135542497 C T 0.032125 9.6432e-06
6:135543837 C T 0.044626 -9.6995e-06
6:135545995 G A 0.022078 -1.4605e-05
6:135546838 A G 0.041481 -9.1932e-06
6:135550343 T C 0.338945 1.2898e-06
6:135556261 T C 0.041440 -1.0513e-07
6:135559215 C T 0.040689 -1.4473e-05
6:135560962 A C 0.341526 -9.0012e-06
6:135568672 A G 0.135044 -1.6006e-05
6:135571184 G A 0.068758 -1.4108e-05
6:135572094 C T 0.040301 -1.2155e-05
6:135575744 C G 0.402073 1.5100e-05
6:135577682 C T 0.045435 -2.4938e-05
6:135578882 T C 0.031180 9.7732e-06
6:135581241 T C 0.242836 -1.0899e-05
6:135583623 C A 0.717805 -1.1417e-05
6:135585359 C T 0.063142 8.0765e-06
6:135585488 T C 0.146580 -1.4496e-05
6:135588826 A G 0.249629 -3.3200e-06
6:135590247 G A 0.068486 -2.0561e-05
6:135597263 T C 0.073263 -2.2849e-05
6:135602883 G A 0.080212 -1.8871e-05
6:135603740 C T 0.046561 -8.0128e-06
6:135606565 A G 0.148287 -2.9343e-05
6:135617601 G A 0.136924 -2.2994e-05
6:135623584 T C 1.856929 -1.1519e-05
6:135623833 T C 0.388117 4.7021e-06
6:135642089 T G 0.037225 -2.0804e-05
6:135646692 C T 1.833895 -6.3281e-06
6:135662372 C T 1.138400 1.3661e-05
6:135664650 A G 0.077054 1.5527e-05
6:135666526 C A 0.047115 1.8768e-05
6:135668989 G A 0.040006 -6.1682e-07
6:135680371 C T 0.021623 2.3671e-05
6:135692847 T G 1.112772 1.0738e-05
6:135697074 C A 0.038360 1.6358e-05
6:135704848 C T 0.030109 -2.6483e-06
6:135716008 C T 0.050583 9.4162e-06
6:135727060 C T 0.091027 1.7923e-05
6:135731737 C G 0.050722 9.2170e-06
6:135737654 T C 0.093805 7.9538e-06
6:135739355 A C 0.737744 6.1381e-06
6:135740033 C T 0.085223 1.2619e-05
6:135751024 A G 0.056692 -3.7360e-06
6:135754208 G A 0.037592 -8.2681e-06
6:135761233 C A 1.089800 8.9652e-06
6:135773148 A G 0.081099 -1.8780e-05
6:135783556 C T 0.026940 9.8837e-06
6:135784705 T G 0.059405 8.3988e-06
6:135796882 A G 0.048821 6.8596e-06
6:135809811 C T 1.866305 2.7799e-05
6:135828782 C T 0.046258 -2.4477e-05
6:135836962 C T 1.262748 -1.0631e-05
6:135860303 G A 0.126878 -2.2023e-05
6:135860414 A G 1.092700 1.0983e-05
6:135899086 C T 0.091221 -8.0246e-06
6:135908614 A G 0.060629 -3.7852e-06
6:135912103 T C 0.082136 2.6811e-05
6:135923448 C T 0.045214 -9.4556e-06
6:135933837 T C 0.035236 1.6021e-05
6:135945108 T G 0.783486 -6.4963e-06
6:135949564 A G 0.062496 1.2222e-05
6:135952009 A G 0.827160 1.0203e-05
6:135953052 A G 0.035515 1.7766e-06
6:135955178 C A 1.902823 6.7050e-05
6:135955739 G T 0.044606 1.5588e-06
6:135955786 A G 0.083877 -4.4548e-06
6:135960479 G A 0.916160 -4.5202e-05
6:135961927 C T 0.031465 1.0389e-06
6:135964063 G T 0.056179 8.1585e-06
6:135977877 C A 0.656346 -9.1542e-06
6:135987692 C T 0.044364 -3.8869e-06
6:136001003 A C 0.057787 1.0885e-05
6:136001034 G A 0.718692 -9.2611e-06
6:136011482 G A 0.032190 1.5356e-05
6:136019320 C T 0.203065 -3.1272e-06
6:136036989 C T 0.021001 -5.4520e-06
6:136050022 T C 0.020198 -3.2719e-06
6:136051149 G T 0.040230 2.0333e-06
6:136053695 A G 0.189204 1.9225e-05
6:136062937 A T 0.059657 9.6549e-06
6:136064543 G T 0.110817 1.2514e-05
6:136065858 A G 0.053326 2.3277e-05
6:136065927 T C 0.169529 2.3688e-05
6:136075548 T C 0.083816 -2.4563e-05
6:136077929 T G 0.030830 -5.3611e-06
6:136097900 G T 0.684255 -7.2105e-06
6:136099601 G T 0.044303 -7.3740e-08
6:136099892 C A 0.085859 1.7336e-05
6:136100939 C T 0.025172 -6.4801e-06
6:136112825 G A 0.125953 8.5021e-06
6:136121559 C A 0.194555 6.5377e-06
6:136125776 C T 0.058477 2.3474e-06
6:136128354 T G 0.035790 6.8220e-06
6:136133659 C T 0.553070 -4.8926e-06
6:136140996 T C 0.128748 -2.2486e-05
6:136142578 C A 0.062502 1.0643e-05
6:136144488 G A 0.166143 -2.3028e-05
6:136145710 A G 0.063016 6.4595e-06
6:136146508 G A 0.149626 3.7410e-06
6:136147101 A G 0.020831 -6.9310e-07
6:136161857 C G 0.052864 1.1892e-05
6:136164800 T C 0.234639 2.4014e-05
6:136167435 G A 0.061476 1.6975e-05
6:136171077 A G 0.375779 -1.3494e-05
6:136185497 G A 0.130149 6.1168e-06
6:136191942 T A 0.049750 -3.2520e-06
6:136198824 T C 0.059408 -3.2339e-06
6:136199714 T C 0.055240 -6.8836e-06
6:136201372 T G 0.043368 -9.1707e-06
6:136201954 A C 0.118939 1.4311e-05
6:136202662 G A 0.055281 1.2366e-07
6:136204505 G A 1.095239 -1.7374e-05
6:136205255 A C 0.737061 6.0061e-06
6:136207302 A G 0.050579 1.2852e-05
6:136213506 G A 1.278173 -1.6489e-05
6:136213915 T G 0.185158 -4.1951e-06
6:136219886 A G 0.045109 -8.9067e-06
6:136220416 T C 0.740186 1.3650e-05
6:136224420 C T 0.039356 5.9024e-06
6:136225316 C T 0.972733 7.7802e-06
6:136228219 A G 0.290851 1.2446e-06
6:136232680 G A 0.387036 3.5300e-05
6:136233226 T C 0.362197 1.5833e-05
6:136235568 G A 0.756393 6.9133e-06
6:136241577 C T 1.263989 1.0521e-05
6:136242215 T C 0.273529 1.7930e-05
6:136244220 C A 0.262833 -1.9596e-05
6:136248286 G A 0.184750 -2.0101e-06
6:136255480 T C 0.044575 1.2587e-05
6:136258623 C A 1.400292 1.5625e-05
6:136260580 G A 0.464208 -2.2747e-05
6:136264826 T C 0.056621 -3.8468e-06
6:136275745 G A 0.067762 -8.8828e-06
6:136276416 A G 0.090105 1.0043e-05
6:136276813 T C 1.704025 5.7872e-06
6:136280015 A G 0.736004 2.0038e-05
6:136281434 A G 0.026536 -1.4098e-05
6:136296146 G A 0.163586 -4.2934e-06
6:136298343 G T 0.196442 -1.0561e-05
6:136303107 T C 0.717621 1.2685e-05
6:136309108 T C 0.022180 1.0684e-06
6:136312829 T C 0.033090 1.4389e-05
6:136315839 C T 0.046244 -6.4510e-06
6:136337623 A G 0.060136 2.2679e-06
6:136338310 T A 0.048407 7.9852e-06
6:136340592 A G 1.703991 2.7119e-05
6:136344578 T G 0.275661 -5.8288e-06
6:136346028 C A 0.068442 7.8432e-06
6:136348362 T C 0.090235 -3.9121e-06
6:136350619 A G 0.735606 7.3650e-06
6:136358126 A G 0.310880 4.6435e-06
6:136359446 C A 0.574121 7.1433e-06
6:136366975 T C 0.072341 -2.5953e-06
6:136367577 A G 0.547416 3.3339e-06
6:136369126 A G 0.020800 -1.3902e-05
6:136372462 C T 0.023081 5.2447e-06
6:136372622 C T 0.874264 -2.4729e-05
6:136387286 T C 0.745054 -2.0204e-05
6:136392700 A C 1.957135 -9.5056e-06
6:136393805 G A 0.784183 -1.7912e-05
6:136404872 C G 0.192937 -1.3210e-05
6:136410269 C G 0.083486 -1.4873e-05
6:136410563 T C 0.022993 4.2701e-06
6:136418925 A G 0.049794 -7.5715e-06
6:136419645 C T 0.021103 -5.3761e-06
6:136424959 A C 0.084503 3.2891e-06
6:136438039 G A 0.046652 -9.5306e-06
6:136465572 C A 0.757368 -1.7302e-05
6:136475578 T C 0.671451 2.7090e-05
6:136475960 A G 0.054006 -5.8941e-08
6:136479795 T C 0.105140 -4.5868e-07
6:136481405 C T 0.085325 1.9270e-05
6:136491026 C T 0.048723 1.7924e-06
6:136498497 C A 0.150072 7.3188e-06
6:136500778 C A 0.024978 -1.0677e-05
6:136501828 A G 1.269749 8.8967e-06
6:136511472 G A 0.029408 -8.4892e-06
6:136516257 C T 0.029140 -9.1775e-06
6:136517455 G C 0.023918 -3.8244e-06
6:136523909 A G 0.021269 -6.4596e-06
6:136524637 T G 0.031476 -3.3858e-06
6:136526525 A G 0.040376 8.3493e-06
6:136553778 G T 0.047971 6.8717e-06
6:136573195 A G 0.149415 -9.8280e-06
6:136587019 C G 0.296046 -7.8598e-06
6:136592669 G T 0.044871 -3.7574e-06
6:136594187 T C 0.085451 -5.4299e-07
6:136595752 G T 1.512584 -2.6056e-05
6:136604793 A G 0.028249 6.1112e-08
6:136618144 G T 0.024764 -1.0181e-05
6:136626597 T C 0.022735 4.7199e-06
6:136634432 T C 0.056457 -9.0174e-06
6:136638515 C T 0.023544 -6.3105e-06
6:136648978 G A 0.048332 8.9757e-06
6:136666703 C T 0.022843 1.1476e-05
6:136670956 A G 0.040064 1.6818e-05
6:136686366 T C 0.151907 -2.5709e-06
6:136687065 T C 0.062060 1.4479e-05
6:136706699 C G 0.033301 -5.4417e-06
6:136718850 C G 0.045357 1.2486e-05
6:136735606 A T 0.038316 8.8668e-06
6:136736714 T C 0.039265 2.2436e-05
6:136741690 T C 1.665468 -1.7597e-05
6:136743135 A G 1.408917 -1.4677e-05
6:136744590 G A 0.027783 -1.5662e-05
6:136745873 C T 1.682725 -1.0844e-05
6:136750613 T C 0.022775 2.8199e-05
6:136753218 C T 0.789894 -9.4230e-06
6:136788134 A G 0.059939 -9.5596e-07
6:136790177 C T 0.146223 2.5400e-06
6:136791053 A G 0.040764 -4.9552e-06
6:136794348 C T 0.024020 3.1741e-06
6:136810255 T C 0.049192 -2.9601e-07
6:136826297 G A 0.046346 2.5238e-05
6:136840679 C T 0.026114 5.3668e-06
6:136844133 G A 0.024254 1.1380e-07
6:136844323 T C 0.297529 1.0234e-05
6:136846617 A G 0.039003 2.2505e-05
6:136851114 C T 0.084931 -1.3253e-05
6:136859415 C T 0.069486 -7.8806e-06
6:136860731 C T 0.218153 9.3308e-06
6:136865580 T C 0.201708 -3.5118e-06
6:136874014 C T 0.286442 7.4263e-06
6:136882518 C T 0.062965 1.6310e-05
6:136882616 T C 0.066511 -6.1801e-06
6:136882717 A G 0.036888 -2.0660e-06
6:136883011 A C 0.023785 -1.0189e-06
6:136888192 G A 0.140882 3.9763e-06
6:136888889 G A 0.045088 -1.8992e-05
6:136891074 T C 0.281682 1.1134e-06
6:136892486 T C 0.036670 1.2347e-05
6:136892633 T C 0.055618 -2.0486e-05
6:136913664 T C 0.045207 -2.0607e-05
6:136918854 C T 0.022667 1.9957e-05
6:136918990 T C 0.039625 -6.7454e-06
6:136927833 A G 0.088899 -3.0779e-05
6:136934086 G A 0.035831 8.9888e-07
6:136934980 T C 0.026848 1.9397e-05
6:136939818 G A 0.359337 9.8327e-06
6:136940576 T C 0.023914 1.4954e-05
6:136946053 A G 0.049964 4.6240e-06
6:136957575 T C 1.231997 -3.3990e-07
6:136961927 A G 0.073525 1.4340e-06
6:136962550 A C 0.044415 -1.1999e-05
6:136962608 C T 1.288091 -1.8905e-06
6:136963562 T C 0.088368 3.2270e-06
6:136971568 T C 0.260960 -5.9464e-06
6:136973316 A C 1.167465 4.2211e-05
6:136975466 C T 0.051436 -1.1330e-05
6:136977568 C T 0.339826 -5.2133e-06
6:136985212 A G 0.068972 2.6195e-06
6:136989243 A C 1.100818 5.9733e-05
6:136990283 C T 1.020909 3.6185e-06
6:136996982 C T 0.153920 -1.6600e-05
6:137001334 T C 0.065678 -3.5256e-05
6:137004636 A G 0.061918 -3.2832e-05
6:137007284 A C 0.129805 -7.3671e-06
6:137015857 T C 0.044874 8.8398e-06
6:137026266 G T 0.965641 2.8495e-05
6:137029821 C T 1.026111 -3.2998e-05
6:137037524 C T 0.025451 -2.2553e-05
6:137050896 C T 0.974831 -9.6876e-05
6:137058722 A G 0.050576 -1.1502e-05
6:137061563 A G 0.125423 2.1158e-05
6:137063780 T C 0.039176 -2.6153e-05
6:137068600 T A 0.031414 -3.7968e-06
6:137076468 G A 0.981406 -2.6318e-05
6:137078065 A G 0.036823 -1.1734e-05
6:137087967 C T 0.237386 1.7364e-05
6:137091343 A G 0.051487 -2.0963e-05
6:137116019 C T 1.243431 3.8091e-05
6:137117268 A G 0.157898 -2.6517e-05
6:137134513 A G 1.181816 7.4808e-05
6:137141771 C T 0.032363 -1.2801e-05
6:137147715 T C 0.111042 6.4368e-07
6:137177603 G A 0.062462 -2.0076e-05
6:137179387 A G 1.257475 4.1552e-05
6:137201999 A G 0.268586 2.0536e-05
6:137209279 T C 0.068605 3.8745e-05
6:137209591 G A 0.276304 2.9526e-05
6:137211488 G C 0.252994 1.3961e-05
6:137222387 A T 0.105575 -1.6453e-05
6:137228094 A G 1.110868 2.8230e-05
6:137240904 G A 0.157813 9.8099e-06
6:137245534 C G 0.063617 -5.1387e-07
6:137247843 T G 0.029351 -1.8147e-06
6:137255569 C T 0.034716 7.8935e-07
6:137256310 C T 1.166017 4.7848e-05
6:137258842 T C 0.053415 6.0967e-06
6:137259725 A G 0.378546 2.7740e-05
6:137265770 C T 0.121649 -2.2016e-05
6:137266179 G A 0.089585 -1.6030e-06
6:137268106 T C 0.980104 4.7532e-05
6:137269297 C T 0.103671 -1.2558e-06
6:137271663 A G 0.167261 -1.9349e-06
6:137276242 G A 1.009557 3.8586e-05
6:137277890 C T 0.043348 -2.4395e-06
6:137282117 C T 1.204030 1.1784e-05
6:137284578 T C 0.271520 6.0565e-05
6:137286377 C T 0.118236 -1.4623e-05
6:137288483 G T 1.413667 2.5346e-05
6:137301298 T C 0.924731 4.6374e-05
6:137306056 C G 0.468618 5.4546e-05
6:137306519 C T 1.325567 3.1064e-06
6:137312797 A G 0.039244 -2.9268e-05
6:137316259 T C 0.037208 -1.2579e-05
6:137321336 A C 0.064185 -8.6097e-06
6:137321372 C T 0.050521 -1.0206e-05
6:137323213 A G 0.533789 2.9082e-06
6:137323710 A G 0.149109 2.2310e-06
6:137326103 A G 1.460377 -6.3920e-06
6:137326635 A G 0.561165 -4.9174e-06
6:137327201 T C 0.118613 -2.1393e-05
6:137327814 T C 0.852832 5.8563e-06
6:137328326 T C 0.108743 -1.1134e-05
6:137340604 T C 1.448025 -2.5426e-07
6:137341012 T C 0.634410 1.6050e-05
6:137346672 C G 0.476948 7.3537e-07
6:137347788 C T 0.050253 1.8888e-05
6:137347852 A G 0.110487 -2.1170e-05
6:137363918 A C 0.104630 8.7628e-06
6:137367655 G A 0.746251 3.0120e-05
6:137374351 C T 0.809651 4.4504e-05
6:137378880 T C 0.102749 -5.8988e-06
6:137381415 G A 0.040206 -1.9723e-05
6:137388849 T G 0.089181 7.0290e-07
6:137401347 A G 0.052629 3.5544e-06
6:137403527 G A 0.901534 6.1759e-05
6:137404957 C G 0.227934 -3.6981e-06
6:137406548 T C 0.050365 -5.6671e-06
6:137406985 T G 0.033067 -6.8069e-06
6:137416785 G A 0.024054 4.6169e-06
6:137420820 C G 0.219884 4.9806e-07
6:137422752 C T 1.285072 4.9945e-06
6:137424287 G A 0.048281 1.2419e-05
6:137439066 T C 0.162665 -1.9483e-05
6:137439849 C A 0.039455 1.6851e-05
6:137447327 C T 0.907953 -8.6346e-06
6:137448533 T C 0.047319 1.7002e-05
6:137452908 G A 0.483241 8.1728e-07
6:137459905 T C 1.877878 3.7203e-06
6:137466087 T C 1.611795 -1.0360e-06
6:137470201 A C 0.024302 -2.8288e-05
6:137475858 C T 0.933652 -1.4345e-05
6:137476538 A G 0.143269 9.9041e-06
6:137477313 A G 0.038795 3.0833e-05
6:137478021 A G 0.032995 -1.4368e-06
6:137481612 A C 0.289005 -1.3747e-05
6:137482840 G A 0.069207 1.3899e-05
6:137484893 A G 0.322579 -2.0437e-05
6:137486982 T C 0.169600 -3.0900e-06
6:137488325 G A 0.038360 4.1247e-06
6:137495548 G A 0.038802 7.5434e-06
6:137496408 C T 0.042834 -7.3672e-06
6:137497742 A G 0.085648 7.8441e-06
6:137504592 G A 0.061540 -1.4617e-05
6:137512277 T C 0.035797 1.2161e-05
6:137514790 T C 1.014378 -2.6954e-05
6:137519780 C T 0.234360 2.4715e-05
6:137521772 T C 0.080991 -8.1637e-06
6:137531031 T C 0.471644 4.6203e-05
6:137534020 C T 0.099649 -4.5719e-06
6:137536455 A G 0.316755 -1.0207e-05
6:137541075 T C 1.056842 7.3692e-06
6:137546106 G A 0.382735 -1.0456e-05
6:137547038 A G 1.379080 2.4020e-05
6:137548611 T C 0.049042 1.3573e-05
6:137552949 C T 1.684721 2.7867e-05
6:137554245 T C 0.230698 -3.5987e-06
6:137561408 C T 0.040352 1.5702e-05
6:137564065 C A 0.196561 -2.3357e-06
6:137564801 T C 1.493365 -5.7482e-06
6:137570062 G A 0.148596 -2.8319e-05
6:137580222 C A 0.170970 -4.4861e-06
6:137581311 A G 1.301160 -8.1509e-06
6:137582042 T C 0.110606 8.6975e-06
6:137585334 C A 0.064875 -8.9505e-06
6:137587469 C T 0.206430 5.0352e-05
6:137588259 G A 0.155708 8.6671e-05
6:137590186 T G 1.679179 2.0712e-05
6:137599336 A G 0.343929 1.4243e-05
6:137600964 T C 0.094355 -5.0298e-06
6:137604329 G T 0.069768 4.9654e-05
6:137605627 C T 0.493093 1.8058e-05
6:137607358 T C 1.260280 1.0097e-05
6:137610609 A G 0.067969 -2.3405e-06
6:137611236 A G 0.052809 -1.1527e-05
6:137612554 C T 0.738101 -1.3203e-05
6:137614546 T C 0.297620 -1.2437e-05
6:137617942 A G 1.130842 5.9936e-05
6:137621553 T G 0.271425 -1.6849e-05
6:137623319 C T 0.054214 3.4639e-06
6:137623819 T C 0.099326 2.2606e-06
6:137635497 T C 1.235866 6.9587e-06
6:137637919 G A 0.471851 -3.6116e-05
6:137646068 A G 1.688236 1.5630e-05
6:137646339 T C 1.956166 -7.1604e-07
6:137646372 G T 0.168689 6.7612e-06
6:137650094 T C 0.525018 6.7393e-05
6:137654309 A C 0.066307 -8.7512e-06
6:137659276 T C 0.029198 1.2000e-05
6:137660612 A G 0.101967 7.3908e-06
6:137661261 A G 0.029711 1.0794e-05
6:137664631 T G 0.785968 2.9113e-05
6:137670137 T C 0.033152 1.8106e-05
6:137670808 T C 0.779433 -2.5098e-05
6:137679234 G A 1.968069 7.5543e-06
6:137679580 A G 1.936274 1.4211e-07
6:137680900 C T 0.075394 -4.0281e-05
6:137681707 G A 1.162818 -1.5518e-05
6:137684841 C A 0.041621 -6.8660e-06
6:137687230 A C 0.101298 2.2705e-05
6:137688658 T C 0.122849 -6.8648e-06
6:137689061 C T 0.066854 -4.5973e-06
6:137689267 T C 0.058725 2.7721e-06
6:137690979 A G 0.458408 -1.0134e-05
6:137703813 T C 0.073378 -1.4860e-05
6:137705354 T C 0.064138 6.3142e-06
6:137706252 A G 0.088742 1.4291e-05
6:137709574 G A 1.936967 1.4304e-05
6:137709655 G A 0.325074 1.9493e-05
6:137711600 T C 0.111507 -1.9481e-05
6:137716562 C T 0.107774 -1.0604e-05
6:137725764 T C 0.104361 2.9318e-05
6:137731944 G A 0.042525 -6.4761e-06
6:137732402 A G 0.071253 -1.7179e-05
6:137735758 C A 0.435483 -3.9030e-05
6:137753201 T C 0.021919 1.9985e-05
6:137759854 A G 0.348890 -1.0909e-05
6:137762568 G A 0.040043 5.1636e-06
6:137765014 C G 0.066467 4.4346e-06
6:137767125 G A 0.358549 -2.0692e-05
6:137768850 T C 0.038013 -2.2561e-06
6:137775610 T C 0.033492 -1.0069e-05
6:137778762 C T 0.049141 -1.9213e-05
6:137794935 T C 0.116509 -7.0107e-06
6:137796462 T G 0.345289 -1.5924e-05
6:137799725 T C 0.045296 -3.4538e-06
6:137799952 T G 0.029391 8.5684e-06
6:137801137 A G 0.152802 -3.3475e-05
6:137801943 A G 0.209735 -2.4508e-06
6:137803217 A G 0.045303 8.5087e-06
6:137805165 T A 0.037422 -7.6685e-06
6:137809472 A G 0.034481 -1.4206e-05
6:137811295 G T 0.263925 -4.2450e-05
6:137815872 G C 0.971452 -5.7050e-07
6:137817810 T C 0.099513 2.3305e-06
6:137818341 A G 0.039771 -2.6223e-06
6:137822114 C G 0.042484 2.0081e-05
6:137826217 A G 0.106683 3.3671e-06
6:137830540 A G 0.307109 3.6290e-05
6:137833814 C T 0.066875 -1.6633e-05
6:137840005 G A 0.077676 -1.2778e-05
6:137840573 T G 0.091431 1.3173e-05
6:137843610 T G 0.039217 -5.5342e-06
6:137844906 G A 0.020525 8.1716e-06
6:137851233 G A 0.325496 3.0863e-05
6:137855815 C A 0.411902 5.0864e-05
6:137859823 G A 0.032271 1.3171e-05
6:137862028 T C 0.848562 6.3583e-06
6:137873321 G T 1.123781 -4.1099e-05
6:137873723 T C 0.295594 2.4470e-05
6:137882632 C A 1.461907 -1.6650e-05
6:137883233 A G 0.291181 -4.0659e-06
6:137883980 A G 0.933251 -2.0179e-05
6:137889729 A C 1.547592 2.5889e-06
6:137890588 A G 0.080083 1.2928e-05
6:137894701 T C 0.086338 4.1596e-05
6:137899538 A C 0.021378 4.5391e-06
6:137899748 C T 0.518147 1.7378e-05
6:137902750 T C 0.298144 -2.5656e-06
6:137908054 T C 0.293578 2.7045e-06
6:137910872 G T 0.068911 1.5117e-05
6:137922391 T C 0.067973 1.5757e-05
6:137924662 G T 1.244053 6.2027e-07
6:137925101 C T 0.382643 -3.1055e-05
6:137930302 T C 0.123614 5.8851e-05
6:137939612 C T 0.043273 -1.6606e-05
6:137941096 A G 0.268640 -9.8513e-06
6:137944679 G T 0.038823 -2.5438e-06
6:137947897 G A 0.505190 -5.4341e-06
6:137951776 A G 0.257645 -3.7741e-05
6:137955032 C T 0.354629 3.3006e-05
6:137962946 C A 1.958186 1.5918e-05
6:137967214 A G 0.534717 -1.7119e-05
6:137973832 T C 0.445261 5.6405e-05
6:137983981 C A 0.044871 5.2005e-05
6:137984201 C A 0.057933 -2.3362e-05
6:137989828 A G 0.194211 -1.1712e-05
6:137994980 T C 1.047190 -1.0113e-05
6:138000176 T C 0.287690 2.3029e-05
6:138002061 A G 0.359348 -2.5110e-05
6:138002637 T C 0.539314 -1.4603e-05
6:138006504 A G 0.444360 5.7813e-05
6:138009208 A G 0.044623 5.9868e-06
6:138012035 T G 0.035702 -4.4809e-06
6:138017298 T G 1.961001 1.2665e-05
6:138020210 T C 0.026604 -1.4666e-05
6:138022082 C T 0.058674 -9.7992e-06
6:138024039 T C 0.027423 2.4698e-06
6:138027772 A G 1.800638 9.6727e-06
6:138033071 C T 0.024118 2.2175e-06
6:138033618 A G 0.741175 -2.9225e-05
6:138033789 G A 0.194545 -6.8304e-06
6:138039984 A G 0.045687 4.6269e-06
6:138059230 T A 0.027382 -1.1172e-05
6:138066984 A G 0.039010 2.9367e-06
6:138067890 C T 0.058341 1.1947e-05
6:138072312 G A 0.041733 1.3509e-05
6:138078785 T C 1.016193 -7.3665e-06
6:138082329 C T 0.043756 1.0198e-05
6:138087506 A G 0.058015 -1.2570e-05
6:138089530 C T 0.034049 -3.1621e-06
6:138091056 G A 0.241775 1.5425e-05
6:138092422 A C 0.043650 1.0701e-05
6:138098853 C T 0.045629 -8.8683e-06
6:138098933 C T 0.361772 -5.3337e-07
6:138101705 A C 0.042032 -3.9369e-06
6:138106080 A G 0.022609 4.3920e-06
6:138109198 A C 1.748614 -1.2382e-07
6:138113689 C G 0.047870 7.6369e-06
6:138119593 T C 1.747631 2.7787e-06
6:138121506 T C 0.027926 -1.0714e-05
6:138126734 A G 0.123903 -1.6902e-05
6:138128750 T C 0.088025 -9.2118e-06
6:138132130 C T 0.059765 1.1342e-05
6:138132516 G T 0.062264 6.3705e-07
6:138138705 A G 0.170430 6.3898e-06
6:138140946 C A 0.071978 -1.2343e-05
6:138142754 A G 1.747978 -2.9177e-06
6:138150434 T C 0.346911 -1.3537e-05
6:138150853 A G 0.098717 2.9174e-06
6:138157037 A G 0.161356 1.5236e-05
6:138158316 C A 0.062564 -1.4219e-05
6:138166893 T C 0.145737 1.4139e-05
6:138196066 G T 0.067225 1.0439e-05
6:138197329 T C 0.096093 5.8743e-06
6:138199417 T G 1.350841 4.8843e-06
6:138223087 C T 0.040730 -2.8671e-05
6:138240225 T C 0.075303 1.6428e-05
6:138241185 G A 1.851985 -4.8185e-06
6:138242998 G A 0.299943 -8.3543e-06
6:138243931 T G 0.137377 -3.1631e-07
6:138244943 T C 1.206097 -9.2847e-06
6:138247479 C G 0.042882 1.0604e-05
6:138249877 A G 0.081433 1.7876e-06
6:138252834 C T 0.066637 -2.7138e-05
6:138253577 C T 1.269511 1.4660e-06
6:138254916 T C 0.036793 9.8118e-07
6:138264707 G A 0.090299 4.8159e-06
6:138266685 C T 0.244471 -1.4905e-05
6:138268261 C T 0.880551 -1.2118e-05
6:138273051 A G 0.026066 1.2883e-05
6:138279369 A G 0.279853 1.4774e-05
6:138283265 T C 0.510466 9.8545e-06
6:138285462 A G 0.385669 8.8740e-06
6:138287723 A G 0.031411 5.4004e-07
6:138290081 C T 0.723700 -4.1605e-06
6:138290146 T C 0.891093 -7.9703e-08
6:138294602 T G 0.082140 1.6467e-05
6:138298368 A G 1.619420 -2.6305e-06
6:138299093 C T 0.529448 -1.2271e-05
6:138301512 A G 1.523559 -3.3719e-05
6:138303670 A G 0.035719 -2.2245e-07
6:138304291 A G 0.162427 -1.0684e-05
6:138304350 G A 0.049138 2.3831e-05
6:138304835 A G 0.351059 1.1434e-05
6:138311218 C G 0.107077 1.1451e-05
6:138312040 C G 1.331340 1.8107e-06
6:138317003 A G 0.552621 3.0240e-05
6:138318199 C T 0.962813 -3.9155e-05
6:138322513 C T 0.092098 -1.0602e-05
6:138323272 T C 0.301449 1.6794e-05
6:138326355 A G 0.249411 -6.9644e-06
6:138328499 C A 0.051201 -7.0825e-07
6:138328878 G A 1.103198 -2.9845e-05
6:138332533 T C 1.835608 1.2773e-05
6:138333084 A G 0.267491 3.6286e-05
6:138333842 G A 0.189115 -3.9722e-05
6:138333989 A G 0.022775 1.2921e-05
6:138335743 C G 0.120452 -1.3516e-05
6:138337772 T G 0.094416 2.0291e-05
6:138337903 T C 0.416720 3.7124e-05
6:138338207 G A 1.255860 7.1058e-06
6:138342997 T C 1.321800 -2.7189e-06
6:138344100 C T 0.142442 2.6502e-05
6:138346440 A G 0.178011 -1.0213e-05
6:138353188 A G 0.325693 9.3659e-06
6:138355717 G A 0.400931 4.2391e-06
6:138357290 T C 0.182166 4.8568e-06
6:138366236 A G 0.049172 5.3447e-06
6:138366274 C A 1.458378 1.0477e-05
6:138366505 A C 0.380899 6.9470e-06
6:138374293 A G 0.315493 -1.7411e-05
6:138374378 T C 0.025441 -1.2334e-05
6:138386049 A G 0.072375 -9.9884e-06
6:138388934 T C 0.145125 1.6530e-05
6:138389689 A G 0.030690 -1.5006e-05
6:138391562 A G 0.852030 5.0882e-06
6:138408768 G A 0.324302 -2.2409e-05
6:138410348 G T 0.098999 1.2766e-05
6:138412888 A G 0.157752 -1.0683e-05
6:138413333 C G 1.080464 5.8926e-06
6:138413990 T C 0.131777 -8.1706e-06
6:138414334 G A 0.437547 5.1452e-06
6:138417118 G T 1.130427 9.3863e-06
6:138417415 C T 0.972499 -1.0857e-05
6:138421231 C T 0.058117 5.6268e-06
6:138426274 A G 0.152802 -1.0953e-05
6:138428979 A G 0.060673 8.8990e-06
6:138429600 A G 0.059310 -8.9569e-06
6:138431353 C T 0.809195 1.8053e-05
6:138435778 T C 0.142820 2.2811e-06
6:138436280 A G 0.033719 9.5489e-06
6:138436608 G A 0.459214 -1.9680e-05
6:138441386 G A 0.473752 9.3515e-06
6:138444360 A G 0.406653 2.4976e-05
6:138448923 T C 0.239687 -4.0252e-06
6:138450767 A C 0.063074 -2.3427e-05
6:138457735 A G 0.141157 -7.3714e-06
6:138458420 T C 0.237097 2.3623e-05
6:138463769 G A 0.074735 -5.4834e-06
6:138464711 G A 0.708975 1.9775e-06
6:138466581 T G 0.024054 -2.4709e-06
6:138466741 A G 0.241693 -7.1211e-06
6:138466990 C T 0.096827 6.6575e-06
6:138476175 C T 0.186443 8.8599e-06
6:138477031 C A 0.889703 1.0330e-05
6:138477061 G C 0.243118 2.9734e-05
6:138480663 G C 0.041617 1.2615e-06
6:138481591 T C 0.150401 3.1433e-05
6:138484125 G T 0.149395 -1.4678e-05
6:138487933 A G 0.101427 8.4501e-06
6:138488960 C T 0.202867 7.8875e-06
6:138490036 C T 0.074687 -8.0681e-06
6:138491807 A G 0.038330 -8.2279e-06
6:138504631 A G 0.118943 2.0186e-05
6:138519929 G A 0.226517 -4.2879e-06
6:138526089 A G 0.040237 -2.4424e-05
6:138536701 G A 0.167513 -2.7051e-06
6:138539315 G A 0.134313 -9.8635e-07
6:138548271 T C 0.033750 -2.7319e-06
6:138556565 T C 0.020389 -1.0432e-05
6:138558718 G A 0.209290 1.0899e-06
6:138570785 T G 0.032462 -2.1898e-06
6:138573589 A C 0.159125 -1.6593e-05
6:138576102 T C 0.032251 -7.4094e-06
6:138578252 T C 0.036915 -1.0625e-05
6:138578618 T C 0.101335 -5.3094e-08
6:138583156 G A 0.259757 -1.6655e-05
6:138594745 T C 0.022371 -7.9993e-06
6:138596496 G A 0.020338 1.5788e-07
6:138599242 G A 0.115448 3.5870e-06
6:138599285 G A 0.598189 1.5493e-07
6:138600948 C G 0.099217 2.0338e-05
6:138601391 A G 0.097847 -3.2462e-05
6:138608212 T C 0.089483 5.8829e-07
6:138614236 T C 0.093006 1.2190e-05
6:138615148 A G 0.216154 -1.6583e-05
6:138616018 C T 0.123121 2.0347e-05
6:138620751 G A 0.080443 1.6637e-06
6:138625379 G C 0.026393 9.3517e-06
6:138631576 A G 0.102270 1.8561e-05
6:138632141 G T 0.026512 1.2756e-05
6:138634241 A C 0.024734 2.7673e-05
6:138638738 A G 0.021711 2.2241e-05
6:138638815 G A 0.219176 2.7636e-05
6:138643235 C G 0.109695 3.6187e-06
6:138654907 A G 0.116335 1.0323e-06
6:138657683 C A 0.115091 2.5209e-05
6:138661816 T C 0.053231 1.6253e-05
6:138669611 C T 0.183726 -4.9467e-07
6:138670534 T C 0.027348 1.5360e-05
6:138674754 C T 0.583291 1.0479e-05
6:138683219 A G 0.038347 4.1200e-06
6:138692199 G A 0.045303 9.4157e-06
6:138696398 G A 0.881050 3.3807e-05
6:138701225 G A 0.034138 -2.5688e-06
6:138704539 C T 0.119300 2.3826e-05
6:138716301 G A 0.041719 -5.1648e-06
6:138720609 T C 0.030658 -2.9793e-05
6:138722520 C A 0.111671 2.6472e-05
6:138725857 C A 0.109892 2.2621e-05
6:138732578 C A 0.035946 1.3589e-05
6:138734029 C A 0.032642 -3.9303e-06
6:138734312 G A 0.115043 -1.6372e-06
6:138735398 T C 0.049777 6.4765e-06
6:138747618 A C 0.106183 1.5638e-05
6:138754056 T C 0.020569 7.0003e-06
6:138754081 A G 0.022072 -3.6285e-06
6:138756614 C G 1.471923 -1.2666e-06
6:138756793 T A 0.207624 1.1096e-05
6:138765656 G A 0.076387 9.5273e-06
6:138769686 C T 0.076863 -7.3383e-06
6:138772011 T C 0.031935 -1.9647e-06
6:138782021 G A 0.398935 5.3296e-06
6:138783360 A G 0.025043 -1.7017e-06
6:138784953 C T 0.023789 -1.9595e-05
6:138791843 A G 0.039390 -9.9236e-06
6:138791872 C G 0.021205 1.1832e-05
6:138799574 G A 0.126827 -9.2393e-06
6:138807577 C T 0.173313 -2.8816e-06
6:138808835 C T 0.083030 -8.5391e-06
6:138811501 G C 0.021347 1.6491e-07
6:138812727 G A 0.123954 1.3928e-05
6:138812819 T G 0.087634 2.9959e-06
6:138815916 A G 0.023942 9.7354e-06
6:138817584 T C 0.054540 9.4198e-06
6:138818186 A G 1.961211 -1.2011e-06
6:138819510 T C 1.119745 3.3085e-05
6:138822472 C T 0.406986 2.4550e-05
6:138823991 A G 0.493144 -9.7480e-06
6:138824122 C T 0.057494 -5.2241e-06
6:138825015 G T 0.261487 2.3593e-05
6:138826139 C T 0.926625 3.6488e-06
6:138827576 C T 0.026746 -1.1576e-05
6:138829155 G A 0.106166 -1.9277e-05
6:138829574 C G 0.180626 2.3850e-05
6:138839284 G T 0.024387 2.0530e-05
6:138841157 C T 0.617064 9.5355e-06
6:138856401 T G 0.032404 -9.3531e-06
6:138857425 G A 0.029514 8.8980e-06
6:138861255 A G 0.765008 -1.3666e-05
6:138872447 G A 0.049794 8.7532e-06
6:138872645 T C 0.555793 -7.2622e-06
6:138874116 C T 0.038211 -1.7655e-05
6:138874625 T C 0.059116 8.0380e-06
6:138885346 G A 0.409597 -3.1679e-05
6:138898702 G C 0.154862 -1.2599e-05
6:138901408 C T 0.138288 2.5094e-05
6:138905615 T G 0.390218 -2.8972e-05
6:138910585 G A 0.069492 -3.4983e-06
6:138911847 C T 1.654541 1.7516e-07
6:138914474 A G 0.523879 -1.5160e-05
6:138915437 T C 0.082041 -1.6768e-05
6:138918043 T G 0.040230 2.9607e-06
6:138927053 A G 0.032006 4.1612e-06
6:138929434 T C 0.409716 4.7472e-05
6:138933464 G T 0.111528 1.6408e-05
6:138935301 C T 0.484886 7.2364e-05
6:138961124 A G 0.397823 3.2521e-05
6:138961307 A G 0.108869 -1.4675e-05
6:138966514 A G 0.041563 -2.5785e-05
6:138970945 G A 0.024662 -5.7650e-06
6:138971281 G C 0.167788 9.6399e-06
6:138971643 C T 0.064750 -1.3643e-05
6:138972185 T C 0.141280 -1.1610e-05
6:138986886 T C 0.084367 -6.6453e-06
6:138993785 A G 1.407676 -9.5017e-06
6:138996154 C T 0.968552 3.5337e-06
6:139008552 A G 0.209762 -2.8358e-05
6:139019029 G A 0.404813 -3.0021e-06
6:139024757 A G 0.025805 1.3430e-05
6:139025468 T C 0.982144 1.4491e-05
6:139035052 T C 0.065719 3.6317e-05
6:139035790 G A 0.108645 1.4432e-06
6:139038844 T C 0.342971 -7.2223e-06
6:139039029 A G 0.583457 -2.5959e-05
6:139042933 G A 1.858829 -3.0390e-06
6:139047627 A G 0.041219 -2.3270e-06
6:139058418 T C 1.288812 -2.0603e-05
6:139067372 G A 0.486705 -3.6131e-05
6:139067429 T C 0.116277 1.1759e-05
6:139079776 T C 1.050375 -5.3694e-06
6:139087892 C T 0.468037 -2.2262e-05
6:139094937 T C 0.081579 1.8404e-05
6:139097232 T C 0.045972 1.6969e-06
6:139099401 C T 0.383789 -1.5841e-06
6:139102366 C T 0.065300 1.7508e-05
6:139118841 G C 0.050453 -6.3390e-06
6:139127111 T G 0.515209 3.5673e-06
6:139131173 A C 0.057277 -1.8247e-05
6:139134112 T C 0.536829 5.5845e-05
6:139134558 T C 0.798455 -2.4531e-05
6:139138995 T C 0.049518 2.5210e-05
6:139147183 T G 0.111229 -2.4082e-05
6:139151784 A G 0.519717 1.3324e-05
6:139152705 T C 0.141096 3.7176e-05
6:139154506 C T 0.046989 -1.0664e-05
6:139158129 A G 0.855151 2.2738e-06
6:139164462 T C 0.059901 2.8214e-06
6:139166277 T C 0.054305 -9.4681e-06
6:139166887 T G 0.043606 -9.5308e-06
6:139173776 G A 1.063298 5.2989e-05
6:139178664 T G 0.043681 6.9766e-06
6:139186457 T C 0.656856 2.0913e-05
6:139189712 C T 0.046877 7.3446e-06
6:139192374 A G 1.280237 -9.2310e-06
6:139196524 A G 1.834143 4.5566e-06
6:139196617 T C 0.064141 -5.6028e-06
6:139197609 A G 0.617013 8.5801e-06
6:139201764 C T 0.856803 5.5913e-06
6:139207910 T C 1.304509 -1.6227e-05
6:139208291 T C 0.027022 1.3724e-05
6:139220712 T C 0.387828 -1.4920e-05
6:139227806 C T 0.035175 -1.7761e-05
6:139244123 G A 0.332921 2.9674e-05
6:139247022 C T 0.345174 -1.2025e-05
6:139251654 T G 0.042178 -1.3103e-07
6:139258739 C T 0.033634 1.8809e-05
6:139259764 A G 0.035416 1.5757e-06
6:139269758 C T 0.046272 1.2853e-05
6:139290302 T C 0.050494 -5.6477e-06
6:139294201 G T 1.230851 -8.2344e-06
6:139301773 A C 0.039693 1.3545e-05
6:139302752 T C 0.033804 -1.3221e-05
6:139319717 C T 0.158932 5.5166e-06
6:139324875 G A 0.094692 -5.8032e-06
6:139328660 T C 0.482312 8.5906e-06
6:139330699 T C 0.038370 -1.0360e-06
6:139335528 T C 0.090734 3.1778e-06
6:139335595 T C 0.415322 -2.4438e-05
6:139341150 G A 0.796405 -2.1863e-05
6:139343346 G A 0.923864 2.0262e-06
6:139351479 G A 0.268375 -2.5501e-05
6:139352800 G T 0.974107 -1.5738e-06
6:139354482 A G 1.854311 -8.0688e-06
6:139354738 T C 0.107244 -2.3120e-06
6:139358158 G A 0.037782 -1.2545e-05
6:139361937 T C 0.742525 1.1409e-05
6:139362272 C A 0.032247 -2.5723e-05
6:139367313 A G 0.755706 -2.4763e-05
6:139369594 T C 0.700523 7.5275e-06
6:139373687 C T 0.044694 -1.4751e-05
6:139375875 G C 0.024781 2.6273e-05
6:139376879 C A 1.866421 -5.9264e-07
6:139380556 T C 0.220213 -2.1610e-05
6:139386710 T C 1.482523 -2.7843e-05
6:139388312 T C 1.618421 -3.2539e-05
6:139400444 T C 0.046309 -2.8617e-05
6:139403783 G A 1.841279 -1.4234e-05
6:139416974 T C 1.236413 -1.9644e-05
6:139419411 G A 0.452982 1.0271e-05
6:139420878 T C 0.154291 -5.4124e-06
6:139423100 A G 0.101821 1.0395e-05
6:139426909 C T 0.260471 2.6252e-05
6:139431395 T C 0.581679 1.6582e-05
6:139458954 A G 1.247997 -1.6509e-05
6:139461813 T C 0.100349 -2.7048e-05
6:139482036 C T 1.147192 -2.5949e-05
6:139496471 C T 0.083646 -1.2998e-05
6:139506515 T C 1.333461 -2.4166e-05
6:139507198 T C 0.039720 -8.5989e-06
6:139521459 T C 0.113517 -1.0149e-05
6:139522283 G A 0.091023 1.6487e-05
6:139528139 C G 0.382551 6.9610e-06
6:139529521 T C 0.116981 1.2985e-05
6:139538211 A C 0.210983 -1.9990e-06
6:139540103 G A 1.563925 7.5283e-06
6:139552366 G A 1.490567 3.6967e-06
6:139553628 T C 1.371539 6.1061e-06
6:139554253 C G 0.071726 5.9922e-06
6:139558112 T C 0.032295 5.8515e-06
6:139560140 A C 0.037218 4.5421e-06
6:139561124 C T 0.047040 -6.2532e-06
6:139564988 T C 0.547324 -8.0757e-06
6:139570296 C A 0.744860 -1.1510e-05
6:139575064 G T 0.193518 -6.6038e-06
6:139576736 T C 0.291858 8.4641e-07
6:139579400 A G 0.084448 -4.6241e-06
6:139579887 A G 0.070618 1.8038e-05
6:139581461 T C 0.098999 1.1450e-05
6:139583914 A C 0.035739 -4.2627e-06
6:139591891 C T 0.220553 2.1170e-07
6:139591915 A G 0.043650 1.4408e-06
6:139593772 C T 0.345051 -8.0535e-06
6:139597597 A G 0.079855 -6.6911e-06
6:139602317 C T 0.569576 -2.6424e-05
6:139614981 A G 0.079801 -9.9045e-06
6:139616485 C G 0.573727 -2.1645e-05
6:139619311 T C 1.319138 3.2225e-05
6:139619321 G T 0.177960 2.8949e-06
6:139620339 C T 0.029062 3.1975e-05
6:139621090 T C 1.142728 2.7558e-05
6:139630138 G A 0.220495 1.6946e-05
6:139630458 C T 0.639612 -5.6594e-05
6:139632859 A G 0.859196 -5.8660e-05
6:139637874 T C 1.790979 -9.0072e-07
6:139638052 G A 0.314701 -3.9714e-08
6:139639073 G A 0.045983 -9.9324e-06
6:139645295 C T 0.603050 3.3045e-06
6:139647813 A G 0.097130 -2.3860e-06
6:139648282 G A 0.844003 -9.0024e-06
6:139648353 T C 1.718189 -1.1609e-05
6:139648812 T C 0.604832 -4.1570e-05
6:139651545 C T 1.416339 -1.1690e-05
6:139656078 G A 0.279938 1.0820e-05
6:139658946 C T 0.071746 -1.2208e-05
6:139662346 A G 0.080209 2.4235e-05
6:139669746 C G 0.045813 -7.1841e-06
6:139671136 T C 0.575019 -2.5290e-05
6:139672412 G A 0.768251 3.1179e-05
6:139672470 T C 1.341917 7.7014e-06
6:139680928 T C 0.074558 1.4301e-05
6:139688467 A G 0.795858 -5.4272e-05
6:139689848 G A 0.026032 2.4787e-06
6:139689963 C A 0.040631 -1.9609e-05
6:139693085 C A 0.060017 1.5379e-05
6:139694042 A G 0.061397 6.0901e-06
6:139695061 T G 0.390374 -6.8639e-06
6:139696837 A G 0.037745 -1.3923e-05
6:139700288 T G 0.437479 -6.3984e-06
6:139704543 G A 0.165752 -4.8420e-07
6:139707585 C T 0.324115 1.7471e-05
6:139707899 T C 0.035229 1.0414e-07
6:139708049 G T 0.178494 -1.1147e-06
6:139708902 C T 1.043399 7.6811e-06
6:139714492 G A 0.532562 -1.6892e-05
6:139715198 A C 0.376269 -1.2538e-05
6:139715589 C T 0.045282 -1.7423e-05
6:139716713 C A 0.026039 -1.2802e-07
6:139721842 A G 0.839651 -2.1582e-05
6:139721916 A C 0.054343 -1.2985e-06
6:139722555 A G 0.382970 -1.7591e-05
6:139729678 G A 1.055648 -3.4621e-05
6:139733049 T G 0.163875 -1.4072e-05
6:139737920 A C 0.183679 4.3916e-06
6:139740907 T C 0.380127 -2.1063e-05
6:139750321 C T 0.090024 -2.5756e-05
6:139752560 G C 0.033101 -2.9362e-07
6:139754787 G C 0.022622 -1.0382e-05
6:139755638 A G 0.033580 -2.1467e-05
6:139759781 C A 1.392204 -8.0644e-05
6:139759808 T C 0.167251 6.5838e-06
6:139760330 C T 0.529567 -6.0559e-06
6:139761815 C T 0.041447 -4.7985e-06
6:139764573 C T 0.066677 1.4826e-06
6:139765240 A C 0.199022 2.1518e-05
6:139768839 T C 0.083466 1.6191e-05
6:139780057 A C 0.200722 -1.5096e-05
6:139781227 T C 0.335172 -7.2331e-05
6:139781494 G A 0.322198 -1.7043e-05
6:139781667 G A 0.106880 2.0045e-05
6:139786837 G A 0.033658 -2.3716e-05
6:139789685 C A 0.347781 -5.6282e-06
6:139794850 C T 0.126711 2.2100e-05
6:139794956 A G 0.206237 1.1260e-05
6:139796329 A C 0.075167 -1.6007e-06
6:139800950 A C 0.096902 1.2660e-05
6:139802231 C G 1.718080 -6.6907e-05
6:139802926 C T 0.035351 4.2524e-07
6:139806747 C A 0.646398 2.3349e-05
6:139809331 C A 1.199774 3.2383e-06
6:139819973 C T 0.991245 1.2833e-05
6:139820958 T C 0.352864 -3.2715e-05
6:139822389 A C 0.042743 1.0335e-05
6:139834012 G T 1.256391 -9.2170e-06
6:139835475 G A 0.077516 -2.9023e-06
6:139835689 T C 1.180558 -7.3467e-06
6:139836272 G A 0.398282 -2.0592e-06
6:139838419 A C 1.044949 -9.0876e-06
6:139840693 C A 1.107904 -7.9743e-06
6:139853463 T G 0.731122 6.1537e-06
6:139854972 C T 1.194388 -5.5433e-07
6:139860412 G T 0.696379 6.1791e-06
6:139861705 C T 0.250540 -1.0964e-06
6:139868379 C T 1.136112 -6.2118e-06
6:139870700 A G 0.067524 -2.2955e-05
6:139872970 A G 0.178946 -1.0523e-05
6:139876608 A G 0.988580 -1.4010e-06
6:139894702 A G 0.078696 7.5284e-06
6:139898448 T C 0.320280 6.3016e-06
6:139898858 T C 0.131923 2.9714e-06
6:139899272 C T 0.396491 1.6067e-05
6:139899693 G A 0.913186 -1.1407e-05
6:139900706 A G 0.316982 1.5066e-05
6:139907278 G A 0.227693 -2.2200e-05
6:139911322 T C 1.499699 -2.4078e-05
6:139916131 T G 0.142585 8.4516e-06
6:139945700 A G 1.339292 -7.2117e-06
6:139949213 G T 0.064648 1.7231e-06
6:139950129 C T 0.126205 2.9665e-05
6:139959892 T C 1.147495 -2.7696e-05
6:139963526 C T 0.128683 -1.0981e-05
6:139964113 A G 0.025155 -6.6743e-07
6:139965660 G A 0.811578 1.0110e-05
6:139967027 T C 0.363580 -1.2099e-05
6:139972195 T C 0.029575 3.1610e-06
6:139972521 T C 0.279180 -3.0484e-06
6:139976251 G A 0.042450 1.2134e-05
6:139976629 A G 0.060503 1.9275e-06
6:139979348 A G 0.070604 3.0686e-05
6:139980642 T C 0.035491 2.1581e-05
6:139988450 G A 0.189095 -2.8910e-05
6:140001648 A G 0.273434 -5.8332e-05
6:140006094 T G 0.064257 2.4678e-05
6:140011970 G A 0.027460 -1.2360e-05
6:140017022 A G 1.244896 6.6367e-06
6:140021255 T C 0.051436 -6.8907e-06
6:140024345 C T 0.501974 -2.5808e-05
6:140026048 T C 0.083374 -1.5604e-05
6:140035112 A G 0.036619 1.6371e-05
6:140055904 T C 0.080902 7.9505e-06
6:140058258 A C 0.376466 -2.6179e-05
6:140060416 C T 0.051558 9.3062e-06
6:140073614 G A 0.457599 -3.8855e-05
6:140078092 A G 0.080637 1.6287e-05
6:140083416 T G 0.246576 1.2805e-05
6:140095895 C T 0.096946 4.3983e-06
6:140097111 T C 0.061428 6.0470e-06
6:140099836 A G 0.724162 -1.6410e-05
6:140107444 A G 0.112300 -1.2221e-05
6:140118907 T C 0.212350 1.7379e-05
6:140120377 T G 0.154784 -9.8626e-06
6:140144919 G A 0.215556 2.1141e-05
6:140145298 C T 0.048349 -8.0951e-06
6:140152003 T G 0.226870 2.7152e-05
6:140158506 C T 1.239188 4.5558e-06
6:140158828 C T 0.608249 4.1392e-06
6:140161215 A C 0.228924 1.6496e-05
6:140163298 A G 0.062261 -3.7750e-06
6:140163816 A G 0.100764 8.7701e-06
6:140164286 G T 1.567798 2.7367e-05
6:140172490 A G 1.797054 5.2977e-06
6:140177592 G A 0.332118 -1.9805e-05
6:140178239 A G 0.030649 -4.8175e-06
6:140181559 T C 0.113782 -3.8528e-06
6:140181718 G A 0.026818 1.3521e-05
6:140192492 T C 1.152237 -4.8471e-06
6:140194296 A G 0.389412 1.1491e-05
6:140197462 T C 0.170545 -2.2620e-05
6:140201178 A G 0.124702 7.7895e-07
6:140204611 A C 0.161927 3.3691e-06
6:140213355 T C 0.107227 1.3343e-06
6:140214924 T C 0.066358 2.2318e-05
6:140217735 T C 0.068795 2.5452e-06
6:140230907 T G 0.111453 9.4769e-06
6:140235160 A G 1.283797 -7.8411e-06
6:140236322 A C 0.096640 -4.3084e-06
6:140241272 A G 0.540432 -2.0993e-07
6:140248355 C T 0.071984 1.6440e-05
6:140249098 C T 0.116016 1.8692e-05
6:140251134 C T 0.030792 6.0052e-06
6:140253023 C T 0.108597 9.8961e-06
6:140258264 T A 0.023959 -1.3840e-05
6:140263343 T C 1.477372 -1.4200e-05
6:140265162 T C 0.409577 1.0231e-05
6:140314606 A C 0.147124 -2.4275e-05
6:140330218 A G 0.020304 1.5528e-05
6:140330827 C A 0.102042 -5.8228e-06
6:140356144 G T 0.023353 -1.4426e-06
6:140365271 T C 0.033801 1.0841e-05
6:140369781 T C 1.450262 1.2024e-05
6:140371060 T C 0.234010 1.7994e-06
6:140373746 A C 0.300286 4.1160e-07
6:140382413 A G 0.044966 4.1447e-06
6:140383733 G T 1.369615 -1.6667e-05
6:140400705 T C 0.108567 1.6006e-05
6:140407952 C A 0.095875 9.5099e-07
6:140431078 A G 0.395950 2.1910e-05
6:140462920 C T 0.238797 -1.6002e-05
6:140464613 A C 0.027525 -1.4987e-05
6:140471158 C T 0.022197 -1.4497e-05
6:140471380 T C 0.022728 5.0128e-06
6:140489252 C T 0.302203 -2.7005e-06
6:140531399 T C 0.043664 -1.4199e-07
6:140535667 T C 0.028178 5.6596e-06
6:140536443 G A 0.072049 4.1869e-06
6:140545157 G T 0.085999 8.9111e-06
6:140561026 A C 0.396464 2.0778e-05
6:140561339 T C 0.068673 -8.5096e-06
6:140571022 A C 0.030537 -1.0339e-05
6:140573526 G A 0.505880 -9.0906e-06
6:140576858 A G 0.118963 1.8481e-05
6:140578615 G C 0.035885 -2.6388e-06
6:140596984 T C 0.107927 2.6719e-06
6:140618628 C T 0.049399 5.1028e-06
6:140637233 T C 0.048325 2.9628e-06
6:140658873 A C 0.508450 1.7920e-05
6:140669773 G A 0.055852 3.0271e-06
6:140676823 T C 0.031618 2.5166e-06
6:140680670 A G 0.041012 -6.9760e-06
6:140688539 A C 0.069608 1.3149e-05
6:140690085 T C 0.484838 2.4711e-06
6:140702211 T G 0.499869 1.7011e-05
6:140705319 T G 0.038292 5.7423e-06
6:140706014 G T 0.024941 5.7326e-06
6:140708840 A C 0.039312 1.1517e-05
6:140708938 G A 0.062373 2.6797e-05
6:140721928 C T 0.045711 2.4449e-06
6:140736265 G A 0.048889 2.5439e-06
6:140751070 A G 0.155868 -3.3489e-05
6:140751113 C T 0.066419 2.4662e-05
6:140755588 G A 0.097497 -3.6253e-06
6:140763908 C T 0.072906 -1.5774e-05
6:140776369 A G 0.135299 6.2078e-06
6:140780824 G T 0.560260 1.8232e-05
6:140815862 A C 0.459806 1.1715e-05
6:140852595 G A 0.060768 -4.4824e-06
6:140859280 A G 1.916477 1.4086e-05
6:140866447 C T 0.148596 -2.0663e-05
6:140886788 G A 1.953854 3.1795e-05
6:140890348 T C 0.055448 -9.5189e-06
6:140893638 C T 1.520268 1.8607e-05
6:140901139 T C 0.060925 -2.3157e-05
6:140936121 C T 0.458483 1.4949e-05
6:140941310 T C 0.054258 -7.0398e-06
6:140954932 T C 1.145937 2.6943e-07
6:140955988 C T 0.224307 2.8388e-06
6:140956864 T C 0.183992 -3.7191e-05
6:140956890 A G 0.081844 1.8209e-05
6:140960748 A C 1.146954 -8.3713e-07
6:140963878 A G 0.076897 -1.2776e-05
6:140989331 G A 0.041597 1.9780e-05
6:141005338 C A 0.068785 -2.8808e-05
6:141012567 T C 0.024231 1.5140e-05
6:141016529 T C 0.219187 1.9508e-05
6:141042647 T G 0.038285 2.7764e-06
6:141051480 T G 0.185481 -4.6713e-05
6:141051626 G A 1.199767 -1.6859e-06
6:141054141 A C 0.074310 -1.3585e-06
6:141058627 T C 0.581271 1.4986e-05
6:141061742 T C 0.400173 3.7667e-06
6:141061932 G A 1.953637 3.8485e-05
6:141062374 G T 0.086777 -1.2551e-05
6:141068479 A G 0.080817 2.3163e-05
6:141072208 A C 0.120017 3.5143e-06
6:141087211 T C 0.698504 -7.4515e-06
6:141094597 A G 0.082082 9.3522e-06
6:141112719 T G 0.127391 -1.5958e-05
6:141126683 C T 0.114438 1.1241e-05
6:141133003 C T 1.240575 1.0134e-05
6:141149970 G C 0.073637 -6.6656e-06
6:141150491 A G 0.272554 -6.3544e-06
6:141151470 G A 1.066963 -5.6505e-08
6:141155114 A C 0.099040 -3.7426e-06
6:141172935 T C 1.355166 -1.4449e-06
6:141187255 C T 0.686717 -5.4053e-06
6:141200608 G A 0.232840 1.0441e-06
6:141214296 G A 0.193280 -2.5261e-05
6:141219442 A C 0.485464 1.1284e-05
6:141222224 C T 0.576759 2.6266e-05
6:141222516 C T 0.144489 -3.2576e-06
6:141230113 T C 0.402389 1.3983e-05
6:141233620 A G 0.599141 4.1079e-06
6:141247108 G A 0.042015 2.5733e-05
6:141250549 T C 0.043620 1.0601e-06
6:141259076 C T 0.092081 -5.2269e-06
6:141259938 T G 0.100064 -1.2510e-05
6:141261069 G A 0.036500 9.5115e-06
6:141277505 C A 0.196840 1.2082e-05
6:141301098 C T 0.038394 -1.1691e-05
6:141305547 C G 1.955248 3.9997e-05
6:141312506 C A 0.045061 1.1106e-05
6:141315220 G A 0.081885 9.9695e-06
6:141319683 T C 0.114486 1.3947e-05
6:141320046 T G 1.387801 2.6347e-07
6:141321615 A G 0.052058 -5.1440e-06
6:141326877 A G 0.037262 2.9979e-06
6:141327566 C T 0.128279 -7.2742e-06
6:141338767 C T 0.574376 1.1450e-07
6:141354226 A G 0.081361 3.8184e-06
6:141354371 A G 0.175305 9.7884e-07
6:141357894 T G 0.074341 1.0282e-05
6:141378728 C T 0.322823 2.3319e-06
6:141383177 T C 0.037476 1.4975e-05
6:141389153 C T 0.029803 1.3797e-06
6:141389559 T C 1.479735 1.3832e-05
6:141391074 T C 0.049569 -9.7369e-06
6:141427124 A G 0.128167 1.2202e-05
6:141440293 G T 1.268328 -1.7663e-06
6:141449641 G A 0.051688 -8.5122e-06
6:141453145 C T 0.617115 9.9964e-06
6:141454143 G A 0.048988 3.7523e-05
6:141457362 C T 0.120004 1.0042e-05
6:141479970 C T 1.339431 -8.3441e-06
6:141494388 T C 0.735861 -2.7732e-07
6:141495465 A G 0.285147 2.4429e-05
6:141501357 T G 0.047315 8.2196e-06
6:141518945 T C 0.533337 -1.1541e-05
6:141543032 A G 0.113479 1.0997e-05
6:141547588 T C 0.061156 8.1943e-06
6:141553150 G A 0.057029 5.0340e-06
6:141576305 G A 0.043195 5.4905e-06
6:141580707 T G 0.044646 1.4384e-05
6:141591793 T G 0.079311 3.2305e-05
6:141602993 T C 0.186535 -5.1501e-05
6:141612410 G A 0.022174 8.8540e-08
6:141614184 T C 0.046013 -8.9861e-06
6:141647675 T C 0.066120 1.8268e-05
6:141662952 T C 0.083775 2.4672e-05
6:141674279 T C 0.032580 -2.3241e-06
6:141675963 C T 0.134963 -6.3902e-06
6:141680888 A G 0.085682 -3.3087e-05
6:141696465 T C 0.810851 9.9595e-06
6:141705482 A G 0.746064 4.5422e-06
6:141709422 G T 1.559655 -2.6053e-05
6:141726719 G A 0.037004 8.8272e-06
6:141727767 C T 0.673025 9.7535e-06
6:141748163 T C 1.906522 -3.7163e-05
6:141749079 T C 0.392085 -4.7901e-05
6:141764804 G A 1.082177 -1.2038e-05
6:141766970 T C 0.054186 -5.4532e-06
6:141768914 C A 1.924062 -1.8026e-05
6:141793547 T C 0.049304 1.0849e-05
6:141817808 T C 0.148232 4.3887e-06
6:141820659 A G 0.269579 -2.2090e-05
6:141825220 T G 0.101774 6.7660e-05
6:141834147 C T 0.044096 -6.3610e-06
6:141847807 G A 0.100540 -1.7582e-05
6:141849049 C T 0.550985 -1.6989e-05
6:141855647 G C 1.955150 -2.7269e-05
6:141880882 C T 0.024401 1.2929e-06
6:141944180 A G 0.025536 -1.1666e-05
6:141944588 G A 0.129176 -1.5073e-06
6:141949380 T C 0.026685 -1.7579e-05
6:141968455 A C 0.042569 -9.1765e-07
6:142016195 G A 0.529873 -6.1243e-06
6:142022151 T C 0.035011 2.8972e-06
6:142025150 G A 0.030099 5.8610e-06
6:142027189 A G 0.041910 3.3933e-06
6:142027355 A C 0.553719 4.1738e-06
6:142037511 T C 0.523522 1.3847e-05
6:142042031 A G 0.086678 -5.6029e-07
6:142056254 T G 0.282144 -8.2645e-06
6:142065789 C T 0.162297 1.1836e-05
6:142074024 G A 0.101063 3.1190e-05
6:142074315 T G 0.150517 2.1341e-05
6:142074954 C T 0.107635 -2.7980e-05
6:142083423 A G 0.506495 -9.5560e-06
6:142099500 G A 0.024734 -3.1041e-06
6:142119463 T C 0.067684 2.5406e-06
6:142124062 A G 0.031411 2.2543e-05
6:142125281 T G 0.435116 -1.4660e-06
6:142126300 T C 0.025988 -2.5038e-06
6:142127809 C T 1.882234 3.7319e-06
6:142128435 G A 0.143931 -8.0092e-06
6:142131691 A C 0.035260 -8.8535e-07
6:142161916 A G 0.460125 7.3989e-06
6:142174821 A G 0.851843 1.7117e-05
6:142177136 C G 0.038367 -2.3010e-06
6:142191527 T G 0.174350 1.1046e-05
6:142195879 A C 0.192104 3.0033e-05
6:142202594 A G 0.034427 1.5645e-05
6:142234189 C A 0.151149 3.2202e-06
6:142245981 C T 0.522084 1.6961e-05
6:142247600 A C 0.343297 -9.8051e-06
6:142260262 T C 1.073358 1.9608e-05
6:142268774 C A 0.124736 -1.1225e-05
6:142274618 A C 0.083088 -1.4903e-05
6:142276494 A G 0.513237 1.0233e-05
6:142278707 C T 0.053642 1.1005e-05
6:142279673 C A 0.044748 -1.6461e-06
6:142287111 A C 0.738006 -2.8808e-05
6:142301831 G A 0.703733 5.6224e-06
6:142306361 T C 1.957363 1.3531e-06
6:142307100 G T 0.033553 1.0835e-05
6:142307735 T C 0.184148 -3.2621e-06
6:142313437 C T 0.122278 -4.5964e-05
6:142328285 G A 1.918132 -3.6575e-05
6:142330999 G A 0.613620 -1.9847e-05
6:142332081 G T 0.433154 -3.2604e-05
6:142336801 A G 0.400292 -2.7247e-05
6:142345692 C G 0.406908 -2.6643e-05
6:142355079 C T 0.176937 1.0511e-05
6:142355290 T G 0.464933 -2.9299e-05
6:142361029 T G 0.115934 -5.8957e-06
6:142361852 T C 0.115519 2.0994e-05
6:142379132 A G 0.058457 7.3958e-06
6:142391059 T G 0.093764 1.3046e-05
6:142395799 A G 0.110593 -4.7253e-06
6:142400020 T G 0.067143 -1.5582e-05
6:142410112 A G 0.879303 -3.4742e-05
6:142413993 A G 0.021269 -9.3600e-06
6:142418713 A G 0.051847 -8.1355e-06
6:142419667 A G 0.164837 4.3937e-07
6:142432422 C T 0.151088 5.1270e-06
6:142433051 C T 0.041634 1.6802e-05
6:142434511 T C 0.128877 -7.6799e-06
6:142438579 G A 0.039628 -2.0339e-06
6:142439814 A C 0.905495 3.0893e-05
6:142452712 G C 0.108417 2.6776e-06
6:142455731 A C 0.453356 2.3100e-05
6:142456041 G C 0.039299 9.0041e-07
6:142484818 A G 0.111834 -2.0836e-05
6:142520393 C T 1.028266 2.4764e-05
6:142521244 A C 0.070441 -2.2857e-06
6:142524070 T C 0.047540 -1.0218e-05
6:142541994 C A 1.897444 -2.9428e-05
6:142543600 G A 0.022466 -1.6085e-05
6:142560307 C T 0.553947 -2.0061e-05
6:142561251 T G 1.535006 4.9763e-06
6:142567840 A C 0.076734 2.6392e-05
6:142568452 T C 0.303631 -1.7645e-05
6:142570211 G A 1.797330 5.8576e-06
6:142570474 T C 0.413493 2.4817e-05
6:142581122 A G 0.070941 -2.0521e-05
6:142590441 A C 1.868937 5.8017e-06
6:142600250 C T 0.885307 -2.0021e-05
6:142606915 G T 0.310836 -2.8845e-06
6:142612594 T C 0.034580 1.2772e-05
6:142615415 C T 0.023109 -1.3746e-05
6:142624329 A G 0.090241 2.2265e-05
6:142627278 T C 0.124481 9.7005e-06
6:142634047 T G 0.157017 3.6108e-06
6:142637621 G A 0.026111 -9.2647e-06
6:142641606 C T 0.310356 -6.0708e-07
6:142644384 T A 0.025114 -1.6103e-05
6:142644587 G T 0.024904 -1.4263e-05
6:142646596 A G 0.026532 -7.5330e-06
6:142647378 T C 0.062662 -6.5899e-06
6:142651188 A C 0.031227 -1.4250e-05
6:142651678 T A 0.027862 -1.4784e-05
6:142654042 T C 0.098530 1.1998e-05
6:142666356 T C 0.065732 7.3086e-06
6:142670353 A G 0.114577 -1.6855e-06
6:142677214 G A 0.051521 -3.1218e-05
6:142677878 G A 0.060354 -1.9338e-06
6:142679572 A G 0.568297 -2.1276e-05
6:142680533 G A 0.158687 4.2092e-07
6:142682079 A G 0.025213 -1.6747e-05
6:142688969 G A 0.055346 -1.9751e-05
6:142691549 C A 0.382368 -1.1315e-05
6:142697372 C G 0.025499 -1.5762e-05
6:142697654 G A 0.025791 -1.6894e-05
6:142698253 G A 0.060836 7.6149e-06
6:142708664 A G 0.026485 -1.2140e-05
6:142709588 G A 0.026172 -1.5389e-05
6:142718063 T C 0.025815 -1.4600e-05
6:142719728 A G 0.163739 -1.5841e-05
6:142721816 A G 0.024863 -1.7367e-05
6:142725182 C G 0.058293 -2.1972e-05
6:142732972 A G 0.026250 -1.2015e-05
6:142740845 C T 0.035644 -2.0552e-05
6:142741617 A G 0.024067 1.1346e-06
6:142745978 T C 0.043307 1.5856e-06
6:142752518 T C 0.024710 -1.5779e-05
6:142753338 A G 0.383357 -1.4888e-05
6:142753975 T C 0.024944 -1.5564e-05
6:142757338 A G 0.049151 -3.2144e-05
6:142777064 G A 0.575094 -2.5736e-05
6:142778364 G C 0.072583 2.4344e-05
6:142778611 A T 0.071430 1.7793e-05
6:142778663 T C 0.054747 3.4879e-06
6:142779395 G A 0.076795 -3.5610e-05
6:142782164 G T 0.025193 1.3165e-05
6:142797289 A G 0.586102 -2.1106e-05
6:142816909 T G 0.023007 -1.1242e-05
6:142830668 T C 0.024662 -1.7126e-05
6:142842360 A C 0.373008 -3.4116e-05
6:142846769 T C 0.042845 -1.6210e-06
6:142852897 A G 0.036959 -1.0087e-05
6:142853144 G A 0.582226 -2.6805e-05
6:142854024 G A 0.205733 1.0391e-06
6:142869350 G A 0.178382 1.3310e-05
6:142869437 A G 0.054285 7.6568e-06
6:142873390 G A 0.029296 2.0934e-05
6:142875529 A G 0.062009 -3.0671e-05
6:142877015 C G 0.088038 5.3101e-06
6:142883247 T C 0.046775 1.1007e-05
6:142885219 T G 0.061812 1.6434e-06
6:142886037 T C 0.062105 -2.9614e-05
6:142891399 G A 0.063740 -3.1639e-05
6:142896371 C T 0.074929 1.2891e-05
6:142906964 T G 0.088154 6.0760e-06
6:142909049 T G 0.836656 1.0420e-05
6:142911971 G T 0.074609 1.3954e-05
6:142913335 A G 0.102382 -2.6635e-05
6:142914317 T C 0.074677 1.4971e-05
6:142915372 G T 0.023534 1.4469e-05
6:142919081 G A 0.074511 1.4624e-05
6:142919461 T C 0.066834 1.0227e-05
6:142921976 G A 0.074392 1.4270e-05
6:142927252 G A 0.395597 -7.0614e-06
6:142928331 A G 0.048345 1.9685e-05
6:142928350 G A 0.048930 2.0128e-05
6:142929965 G T 0.049835 1.8401e-05
6:142932504 T C 0.075996 1.9276e-05
6:142936702 C T 0.050487 1.8527e-05
6:142937069 G A 0.049263 2.0583e-05
6:142937358 T C 0.049046 2.1056e-05
6:142938389 A G 0.048699 1.9194e-05
6:142940262 A C 0.048774 2.1568e-05
6:142941867 G A 0.050912 1.6059e-05
6:142942217 C T 0.048981 1.2832e-05
6:142943613 C T 0.049121 1.6798e-05
6:142944380 C G 0.093835 2.1491e-05
6:142946384 T C 0.076782 5.8644e-06
6:142946986 C G 0.047778 1.7670e-05
6:142950569 G A 0.057814 1.0048e-05
6:142951546 G C 0.078539 6.4196e-06
6:142954209 A G 0.057763 8.4335e-06
6:142954284 A C 0.052405 -1.3169e-05
6:142958516 A T 0.077876 5.8891e-06
6:142962694 G A 0.027953 -4.6688e-06
6:142963633 A G 0.070444 1.5010e-06
6:142965187 C T 0.711148 8.3570e-06
6:142965507 T A 0.077972 5.3050e-06
6:142966006 G A 0.048165 1.5161e-05
6:142968249 T C 0.061649 3.2353e-07
6:142969352 T G 0.136935 -1.2778e-05
6:142975001 A G 0.297165 1.9566e-05
6:142986080 T C 0.091210 -1.3896e-05
6:142999869 T C 0.075656 5.9020e-06
6:143001607 T C 0.041447 1.9300e-05
6:143001765 G T 0.287169 1.0997e-05
6:143005980 G A 0.025060 -1.3653e-05
6:143007481 A G 0.030337 2.5082e-05
6:143008615 A C 0.104191 -8.6628e-06
6:143016691 G T 1.951053 -5.5485e-06
6:143020752 A G 0.313661 -6.6378e-06
6:143031228 A G 1.800985 -8.2213e-06
6:143031271 G A 0.244111 -1.7233e-05
6:143031464 A G 0.293279 7.1589e-06
6:143031681 T C 0.883464 -1.5148e-06
6:143033056 C T 0.430941 3.6494e-06
6:143033429 T C 1.865095 -3.5968e-06
6:143035667 C A 0.088120 6.3676e-06
6:143041741 G T 0.127830 -4.1524e-05
6:143042753 C A 0.029527 -3.4341e-07
6:143042815 T G 0.197815 9.1948e-06
6:143043853 C T 0.031598 -1.1995e-05
6:143043970 T C 0.064937 -1.0868e-05
6:143044550 A G 1.840990 -8.0989e-06
6:143052398 T C 0.579537 1.6297e-06
6:143057916 T C 0.036966 1.1673e-05
6:143059208 C T 0.020535 -1.7229e-05
6:143062584 G T 1.239504 1.0632e-05
6:143065213 T C 0.057532 -7.1792e-06
6:143066785 C A 0.025114 -4.8564e-06
6:143070505 T C 0.102603 -8.4920e-06
6:143077771 T C 0.036623 -8.5713e-06
6:143078228 A C 0.533031 2.1931e-05
6:143081847 G A 1.373382 1.7517e-07
6:143083179 G A 0.380437 -1.5722e-05
6:143088126 A G 0.155141 6.1770e-06
6:143091263 G A 1.941023 2.3367e-05
6:143091769 A G 0.351151 1.2267e-06
6:143092151 C T 0.052939 1.0607e-05
6:143092754 A G 0.034858 -2.3922e-05
6:143098876 C T 1.377452 -1.7906e-05
6:143101562 A G 1.607436 -2.5565e-06
6:143107963 G A 0.301561 -3.6086e-05
6:143109149 A G 1.247147 -8.1673e-06
6:143115851 G A 0.144288 -5.4201e-05
6:143117026 C T 0.339513 -5.0397e-05
6:143120108 A G 0.123522 -1.3769e-05
6:143122866 C T 0.185977 2.9620e-05
6:143128291 A G 0.105428 3.2834e-05
6:143136296 G A 0.312148 2.9314e-06
6:143141692 G A 0.075836 -1.2591e-05
6:143149185 C T 0.067051 -9.8592e-06
6:143161092 C T 0.581835 7.0757e-06
6:143164041 A G 0.183420 -2.2835e-05
6:143167005 T G 0.069336 -1.6483e-05
6:143172697 T C 0.058508 -2.9123e-06
6:143176781 A G 0.077693 2.6319e-05
6:143178233 A C 0.020940 5.6878e-06
6:143179264 T C 0.070512 1.3615e-05
6:143184898 C T 0.375898 -2.4557e-05
6:143188033 A G 0.603812 -4.9042e-06
6:143188247 A G 0.604777 -4.4383e-06
6:143194088 C T 0.068160 -1.1902e-05
6:143197351 C G 0.158578 -1.2344e-05
6:143205435 T C 0.302326 9.2621e-06
6:143209237 A T 0.712161 1.8543e-06
6:143213699 A G 0.124641 -1.8064e-05
6:143214829 C T 0.473602 -3.5131e-05
6:143217593 A G 0.020596 1.4785e-05
6:143220829 G A 0.030653 -1.1858e-05
6:143222368 A C 0.034471 1.2000e-05
6:143224345 C T 0.054717 -1.3920e-06
6:143228163 A G 1.114183 -2.6926e-05
6:143230608 A G 0.042151 -1.3412e-05
6:143232380 A G 0.262691 3.1746e-06
6:143234506 G A 0.188061 -3.0026e-06
6:143235478 T C 0.021252 1.2740e-05
6:143250403 T C 1.905941 -1.6532e-05
6:143252002 A C 0.104290 -5.8505e-05
6:143252487 C A 1.317710 -1.8331e-05
6:143260600 A G 0.410467 1.9237e-05
6:143270247 G A 1.819687 -1.1611e-05
6:143272285 C T 0.095464 1.6272e-05
6:143277615 T C 1.154022 -1.2944e-05
6:143281740 G A 0.150034 -1.9535e-06
6:143285023 C T 0.068088 -5.3974e-06
6:143286922 T C 0.977004 -1.6103e-05
6:143292031 T C 1.095855 -1.0610e-05
6:143295084 A C 0.271238 2.4656e-06
6:143297507 G T 0.306514 -2.1511e-05
6:143305594 A C 0.152370 2.1576e-05
6:143312083 C T 0.968905 -2.5204e-05
6:143312232 T C 0.542397 -2.1007e-05
6:143322667 T C 0.079682 -3.3055e-06
6:143332403 T G 0.120602 1.6672e-05
6:143333813 G A 0.191400 7.7054e-06
6:143340590 C T 0.312328 -1.6292e-05
6:143341968 T C 0.470178 1.1157e-05
6:143343666 A C 0.110249 3.0053e-05
6:143345696 A G 1.205366 6.9399e-06
6:143361775 C T 1.763043 1.7723e-05
6:143361908 G A 0.032907 -1.9272e-05
6:143375040 A G 0.130033 4.3864e-06
6:143375887 C T 0.202082 -8.7607e-07
6:143381469 A C 0.064994 -1.1934e-05
6:143384304 G T 0.061357 2.4426e-07
6:143392635 T C 0.356009 6.4846e-06
6:143392761 A G 0.062054 -3.8431e-06
6:143395032 C A 0.109889 5.6605e-06
6:143400624 A G 0.196704 1.0149e-05
6:143403881 A G 0.034066 4.6301e-06
6:143411259 T G 0.042008 2.5787e-05
6:143419907 T C 0.080892 1.6314e-05
6:143426755 G A 0.026685 1.8026e-05
6:143447597 A G 0.025652 1.2495e-05
6:143461992 A G 0.028994 2.2268e-05
6:143463622 T G 0.022656 1.6725e-05
6:143471523 G T 0.040774 -5.0541e-07
6:143474009 A G 0.033750 -5.5301e-06
6:143477339 G T 0.086029 -1.4342e-05
6:143477980 C T 0.040352 5.3445e-06
6:143481743 C T 0.987234 -3.0201e-06
6:143487277 G T 0.438462 1.4907e-05
6:143489182 A G 0.029405 -2.7057e-05
6:143510857 G T 0.061343 8.2342e-06
6:143514381 C T 0.354370 2.0295e-05
6:143518336 G A 0.377771 6.3366e-06
6:143528263 A G 0.663234 -1.0236e-05
6:143539806 C A 0.833691 8.4491e-06
6:143544740 A G 0.193718 2.1983e-05
6:143557508 C T 0.065141 1.9346e-05
6:143557754 T C 0.061584 -4.8235e-06
6:143560996 A G 0.081892 -8.6757e-06
6:143564590 T C 0.039156 -2.7085e-05
6:143565199 T C 0.164558 -3.6040e-06
6:143567249 A G 0.103929 9.4258e-06
6:143567731 T C 0.855657 5.6778e-06
6:143568188 A G 0.031649 -1.3106e-06
6:143579199 T C 0.055019 -3.4200e-05
6:143580001 A G 0.037833 5.6427e-06
6:143581036 G A 0.214226 7.0976e-06
6:143589803 G T 0.025138 1.6763e-05
6:143589920 C T 0.265224 1.4881e-05
6:143594567 G A 0.863796 2.3437e-07
6:143609638 A G 0.117403 7.5635e-06
6:143617470 C T 0.051388 -6.2803e-06
6:143617983 C T 0.524701 1.9200e-05
6:143644803 C T 0.023340 1.1441e-05
6:143662887 G A 0.037755 -7.6974e-06
6:143666489 G A 0.032897 1.3005e-05
6:143690019 T G 0.098595 1.7873e-06
6:143691574 T G 0.818806 6.9707e-06
6:143701797 G A 0.038707 4.5014e-07
6:143702013 G A 0.043341 -4.4370e-06
6:143703756 G A 1.675361 -2.3609e-06
6:143714240 C T 1.319699 -8.6581e-06
6:143715468 A G 0.026413 6.3707e-06
6:143716837 C T 0.041148 -8.1119e-06
6:143721486 G A 0.818691 1.0356e-05
6:143721573 C T 0.245637 -1.9626e-05
6:143721737 G A 0.756056 2.4303e-05
6:143722679 C T 0.097905 -1.6796e-05
6:143725397 C A 0.319111 -8.2381e-06
6:143725635 C A 0.517623 -2.6167e-05
6:143725775 C T 0.123060 4.9285e-06
6:143726634 C T 0.158768 7.6657e-06
6:143727174 G A 0.469312 3.4721e-05
6:143727723 G A 0.188245 -1.3975e-05
6:143727962 A G 1.821985 1.2683e-05
6:143733856 C T 0.042556 1.7345e-06
6:143733871 A C 0.061125 -1.0849e-05
6:143745045 C T 0.045656 -1.4642e-05
6:143748722 C T 1.000269 9.1298e-06
6:143762746 T C 0.577320 5.7490e-06
6:143772311 T C 0.423968 5.9707e-06
6:143785485 G A 0.237325 -7.5867e-06
6:143793879 A G 0.048087 1.1400e-05
6:143815303 T G 0.117573 -3.1136e-05
6:143816859 T C 0.681165 -2.0538e-06
6:143823112 A G 0.434983 8.5267e-06
6:143823157 C T 0.437476 8.5181e-06
6:143823527 G T 0.023561 3.4285e-06
6:143825104 T G 0.525599 2.0967e-05
6:143827102 C T 0.418957 8.2904e-06
6:143834441 C T 0.042311 9.8257e-07
6:143834669 T C 0.282461 -3.2566e-05
6:143837161 T G 0.723829 6.7108e-06
6:143838433 A G 1.630296 1.5446e-05
6:143843362 C T 0.201416 1.4587e-05
6:143844825 C T 0.824039 2.0940e-05
6:143853352 A G 0.036208 -1.2008e-05
6:143858683 G A 0.403239 3.4232e-05
6:143860599 A C 0.221723 5.6205e-07
6:143865741 A G 0.033026 1.2371e-06
6:143868683 A G 0.075214 8.3058e-06
6:143872763 A G 0.028259 4.1106e-06
6:143876563 G C 0.035729 3.3999e-06
6:143882549 A G 0.077176 5.9036e-06
6:143887165 A G 1.308581 3.5992e-06
6:143892174 A G 1.443599 9.7501e-06
6:143898543 G A 0.487443 6.6595e-06
6:143898845 A G 1.316445 1.3377e-06
6:143899056 A G 0.822767 -1.1046e-06
6:143902661 T C 0.112306 -7.6625e-06
6:143905897 A G 0.493675 6.1040e-06
6:143909411 G A 1.490761 1.3989e-05
6:143913165 A G 0.885555 5.3312e-06
6:143921181 A C 0.179007 -2.1680e-05
6:143929450 A G 0.055886 -6.6628e-06
6:143939548 C T 1.676374 1.7033e-05
6:143939639 A G 1.520798 9.1653e-06
6:143943314 C T 1.221441 1.9387e-05
6:143947136 A G 0.090343 -7.6440e-06
6:143961577 G A 0.628484 9.5242e-06
6:143981043 C A 0.020232 -3.9261e-06
6:143985106 C T 0.333234 2.3435e-05
6:144005970 G A 0.041794 1.3417e-05
6:144011765 A G 0.025577 -5.6977e-06
6:144012742 G A 0.063247 5.3062e-06
6:144012842 G A 0.949424 1.9036e-05
6:144013059 T C 1.838325 1.7805e-05
6:144019077 A G 0.462808 -6.9619e-06
6:144027987 C T 0.026937 7.2719e-06
6:144030149 C T 0.379964 1.0983e-05
6:144030748 T G 0.046924 -7.7405e-06
6:144031193 G T 1.143867 -7.7842e-06
6:144034269 T C 0.256228 -3.1788e-05
6:144034840 C T 0.054295 5.3970e-06
6:144034848 C T 1.233054 -1.4026e-05
6:144036993 G A 0.509375 -7.2863e-06
6:144038594 C T 0.035991 -1.4810e-05
6:144041537 T C 1.094841 -7.0023e-06
6:144047881 C T 0.704011 -8.3856e-06
6:144048299 A C 0.122428 4.9212e-07
6:144056863 T C 0.505649 7.0772e-06
6:144057385 C T 0.291691 4.7501e-06
6:144064310 T C 0.098632 1.4339e-05
6:144065262 C T 0.958740 -4.9598e-06
6:144065508 T C 0.074188 6.4552e-06
6:144072118 C T 0.782415 9.8672e-06
6:144072670 T G 0.032149 4.5708e-06
6:144079854 G A 1.324683 2.3679e-07
6:144081609 T C 0.292157 6.9709e-06
6:144083053 G A 0.178389 1.7121e-05
6:144083385 A G 0.139634 -4.0418e-06
6:144090172 A C 0.070774 2.2656e-06
6:144091132 G A 0.038738 4.4377e-06
6:144096896 T C 0.147960 -5.1345e-07
6:144098290 T C 0.053455 8.7745e-06
6:144100865 G A 1.371196 5.4490e-06
6:144101387 G A 0.605716 -2.2760e-06
6:144104039 T A 0.257979 1.1872e-05
6:144112350 C T 0.039836 1.0802e-05
6:144117122 G T 0.030248 9.6925e-07
6:144125035 A G 0.658495 4.1202e-06
6:144126211 T C 1.262854 1.6843e-05
6:144133213 T G 0.258441 -3.5071e-06
6:144133948 G T 0.731768 1.6883e-05
6:144136099 C T 0.580554 5.6278e-06
6:144142629 C A 1.979995 -1.0913e-05
6:144145797 C A 0.481826 -3.0986e-05
6:144146512 C G 0.060986 -7.8970e-07
6:144150831 C T 0.330847 -1.9268e-05
6:144154978 A G 0.106547 -2.4058e-05
6:144179827 T G 0.063621 1.4304e-05
6:144179993 G A 0.036582 -4.7424e-06
6:144185414 T C 1.256568 -3.0449e-05
6:144187313 T C 0.076244 -8.2071e-06
6:144188805 G A 0.513584 -9.3492e-06
6:144205695 G C 0.098020 -1.7959e-05
6:144207531 C A 0.357774 -1.1192e-05
6:144216973 A G 0.114720 5.1531e-06
6:144227228 C G 0.128235 -1.2333e-05
6:144240484 T C 0.209874 1.6565e-05
6:144243285 A G 0.172490 3.2943e-05
6:144257270 T C 1.162192 6.8099e-06
6:144257639 C A 0.079032 1.0864e-05
6:144265966 G A 0.076907 -9.7752e-06
6:144267126 C A 0.069931 2.4322e-06
6:144267183 A G 1.072569 -9.9667e-06
6:144268094 C A 0.911911 5.8226e-07
6:144268954 T G 0.872772 -1.5557e-05
6:144270001 T C 1.597556 -1.5438e-05
6:144270816 A G 0.118538 -1.4369e-05
6:144272474 C T 1.182900 -8.6520e-06
6:144274210 C T 0.343392 -2.8525e-05
6:144277758 A G 0.021528 -2.3064e-06
6:144278262 C T 1.396093 3.2997e-05
6:144281385 G A 0.361785 6.6617e-06
6:144286687 A C 0.071658 -5.7637e-06
6:144288923 A G 0.079899 2.8670e-05
6:144289690 A G 0.928628 3.4373e-05
6:144291150 T G 0.273934 -1.4181e-05
6:144292493 G A 0.092683 1.7730e-05
6:144301219 G T 0.066120 3.4727e-06
6:144323292 A C 0.046656 -7.5496e-06
6:144324214 C G 0.038585 -9.2734e-07
6:144328671 T C 0.090289 -2.5750e-05
6:144328705 A G 0.030680 2.4963e-06
6:144334264 G A 0.507118 -1.9218e-05
6:144334593 T C 0.036201 -2.0694e-05
6:144344129 C T 0.065878 5.1865e-07
6:144344161 A T 0.701989 1.4911e-05
6:144368546 A G 0.411579 -9.1414e-06
6:144372182 C T 0.092887 -3.2791e-06
6:144376152 G C 0.161719 2.5822e-05
6:144376805 A G 0.154505 2.0333e-05
6:144378113 T C 0.021878 7.2452e-06
6:144384404 T C 0.284871 -5.5459e-05
6:144398956 G A 0.167536 -1.7102e-05
6:144408770 G A 0.085366 -1.3849e-05
6:144409135 A G 0.171507 -2.1745e-05
6:144411338 A G 0.091309 -6.9548e-06
6:144411565 C G 0.240381 4.9104e-05
6:144411812 G A 0.038411 -1.4774e-05
6:144415443 A G 1.048026 -2.4995e-05
6:144417730 T G 0.441800 -5.4002e-05
6:144422766 T G 0.154073 1.5198e-05
6:144429119 A G 0.034413 2.0293e-05
6:144434871 C T 0.370468 -5.1315e-05
6:144446518 C T 0.804167 -2.0327e-04
6:144447038 T C 0.033155 6.9069e-06
6:144447391 G T 0.039866 5.1476e-07
6:144447427 A G 0.530855 1.8659e-05
6:144455052 G T 0.449123 -1.2584e-05
6:144460720 C T 0.087705 -2.1810e-05
6:144464404 C T 0.072035 2.6060e-06
6:144464500 C G 0.041247 -4.4709e-06
6:144466861 G A 0.556816 4.2785e-05
6:144467434 A G 0.051089 1.1458e-05
6:144472540 G C 0.028508 5.8724e-06
6:144475485 T C 0.103780 2.2464e-06
6:144481945 G A 0.069557 5.2990e-06
6:144481985 G A 0.077288 4.8519e-06
6:144486284 C T 0.097606 6.5965e-06
6:144493180 G A 0.090989 4.4415e-06
6:144493496 T C 0.833932 -1.8300e-06
6:144499653 A C 0.087763 -3.3724e-05
6:144499815 C A 0.071539 1.9082e-06
6:144508698 A G 0.087311 -8.2638e-06
6:144512298 G C 0.040016 2.0419e-05
6:144517191 G A 0.024169 -5.6170e-06
6:144521966 A G 0.066494 1.3804e-05
6:144523661 T G 0.745336 -1.4960e-04
6:144529712 T G 0.081528 2.2081e-05
6:144529804 T C 0.079821 -7.2347e-07
6:144533305 T C 0.144091 4.3257e-06
6:144538888 G A 0.051847 -2.0697e-05
6:144545415 G A 0.047937 -9.0736e-06
6:144554054 G T 0.307497 -5.0841e-05
6:144556920 C T 0.841238 -1.0251e-04
6:144562530 A G 0.054050 -5.1008e-06
6:144566035 A C 0.046659 -5.4405e-06
6:144577426 G A 0.027222 -2.3130e-05
6:144583206 T G 0.029266 7.4482e-06
6:144585977 C A 0.078240 -1.6154e-05
6:144588926 C T 0.774398 -5.0739e-05
6:144598943 T C 0.068081 2.3548e-05
6:144603621 G C 0.057328 -6.6539e-06
6:144607880 A G 0.823519 8.1827e-06
6:144612231 T C 0.127143 4.2802e-05
6:144620688 C T 0.179640 1.6897e-05
6:144625124 A G 0.166574 1.8461e-05
6:144632344 G C 0.098510 -2.3173e-05
6:144636711 G C 0.051154 7.0968e-06
6:144641358 G A 0.219176 1.4888e-05
6:144656275 C A 0.026423 1.3998e-05
6:144660881 A G 1.186915 1.5731e-08
6:144668135 T C 1.860230 1.8469e-06
6:144671163 T C 0.036446 -2.3146e-06
6:144671259 G A 1.244607 1.2520e-05
6:144685731 C T 0.137842 1.7744e-06
6:144686774 G A 1.421184 1.2189e-05
6:144705970 T C 0.047672 -2.9726e-06
6:144706359 G A 0.039278 -1.9510e-05
6:144707203 G T 0.145737 -1.7961e-05
6:144712746 C T 1.343389 1.6368e-05
6:144716626 C G 0.108587 -1.8734e-05
6:144728332 G T 0.032526 -2.4244e-05
6:144731033 G A 0.037680 -1.7251e-05
6:144740319 A G 0.992034 1.7291e-05
6:144743015 A G 0.028528 6.5267e-06
6:144747242 G A 0.270072 3.1879e-05
6:144749359 G A 1.882686 3.5168e-05
6:144751070 A G 0.257662 2.7823e-05
6:144758799 G A 0.484135 9.5798e-07
6:144767491 G A 0.150939 -4.3146e-05
6:144770620 A G 0.115890 8.9804e-07
6:144771494 T C 0.096766 2.5059e-05
6:144771730 C T 0.498411 -4.9924e-06
6:144771845 G A 0.622773 7.8966e-06
6:144778972 C T 0.111144 -1.3733e-05
6:144779056 A G 0.024509 -1.2541e-05
6:144780581 C T 0.040162 -1.7097e-05
6:144782903 A C 0.021150 5.9549e-06
6:144784334 A G 0.051976 -6.6272e-06
6:144787247 T C 0.149082 -3.0269e-05
6:144788759 T C 0.047033 9.7900e-06
6:144792380 G T 0.026954 5.8121e-07
6:144796083 T C 0.099839 2.7499e-05
6:144803855 G A 0.502341 9.4491e-06
6:144831355 C A 0.388389 5.6299e-05
6:144831624 C A 0.025556 -2.6331e-05
6:144854342 A G 0.030275 -9.4850e-06
6:144860448 A G 0.021589 5.6827e-06
6:144864501 A G 0.198505 -2.8146e-06
6:144870040 C T 0.458378 9.8185e-06
6:144878694 A G 0.046533 -5.1690e-06
6:144880548 A G 0.080294 -4.9732e-06
6:144886153 T C 0.130519 -4.7979e-06
6:144892127 G A 0.378567 1.4116e-05
6:144909719 T C 0.035797 3.8139e-08
6:144924136 G A 0.023071 6.9854e-06
6:144924542 C T 0.301265 2.8670e-05
6:144941564 T C 0.049756 -7.0460e-06
6:144947117 T C 0.043419 -1.4209e-05
6:144948728 A C 0.121040 -9.9779e-06
6:144956015 G A 0.119307 2.0825e-05
6:144960428 C A 0.214763 5.7288e-06
6:144965205 G A 0.912839 3.2459e-05
6:144982326 A G 0.912733 2.4760e-05
6:144988092 T C 0.100098 5.0415e-08
6:144988922 G A 0.256251 2.1143e-05
6:145007969 G A 0.563432 -3.6883e-05
6:145026310 T C 0.170369 -5.4202e-05
6:145030313 C T 0.194619 7.8190e-07
6:145031809 T C 0.033679 -5.5041e-06
6:145033615 C T 0.130710 -3.3045e-06
6:145047082 T C 0.055971 4.5159e-06
6:145055982 C T 0.204408 8.3762e-06
6:145092040 C T 0.201691 -5.1879e-06
6:145102847 G A 0.389276 1.8328e-05
6:145110280 C T 0.021592 -1.7777e-05
6:145114935 G A 0.790098 2.6409e-05
6:145115454 C G 0.074596 4.1926e-05
6:145122362 T C 0.258128 1.9518e-05
6:145125698 T C 0.348254 2.4290e-05
6:145126724 A G 0.106588 -6.9372e-06
6:145141088 A G 0.035549 -1.8558e-06
6:145149710 G A 0.117617 -5.9880e-06
6:145153215 G T 0.136241 -2.2410e-05
6:145159186 A C 0.021483 -1.4995e-05
6:145159386 A G 0.023034 2.3354e-05
6:145169607 C T 0.192025 3.6129e-06
6:145172505 G A 0.200267 7.1375e-06
6:145191775 T C 0.751055 -1.9076e-06
6:145201640 C T 0.039537 -1.8458e-05
6:145208047 A C 0.063162 1.4136e-05
6:145208740 A G 0.024921 -8.6712e-06
6:145212496 T C 0.481391 -3.1080e-06
6:145214250 A G 0.072263 9.2293e-07
6:145214952 G A 0.203564 -1.1867e-05
6:145218368 T C 0.278823 1.2487e-05
6:145219260 T C 0.023636 -2.3989e-05
6:145231739 A G 0.048332 -1.2849e-05
6:145232606 C G 0.168502 -4.9244e-06
6:145254254 G A 0.049977 -1.3625e-05
6:145266277 T C 0.191107 1.0469e-05
6:145268248 A G 0.020912 1.1150e-05
6:145274168 A G 0.414989 4.7279e-07
6:145280405 T C 0.224596 -4.4396e-06
6:145283564 A G 0.060551 -1.0400e-06
6:145285859 A G 0.043984 -1.2050e-05
6:145288572 T C 0.034957 -2.3517e-05
6:145290866 C A 0.041988 -5.7385e-06
6:145307178 A G 0.062064 3.8089e-06
6:145318496 G A 0.056464 1.0768e-06
6:145319640 A C 0.274277 -1.6285e-06
6:145319707 T C 0.047071 -1.4169e-06
6:145337401 A G 0.753982 -2.3302e-05
6:145354556 A G 0.264683 -1.0913e-06
6:145355061 T C 0.038823 1.7449e-05
6:145360645 A G 0.033906 6.7291e-08
6:145363504 T C 0.093057 3.3567e-05
6:145372593 C T 0.122434 -2.3892e-05
6:145374694 C T 0.548181 -3.1898e-05
6:145376091 A G 0.024142 -7.3164e-07
6:145386211 T C 0.082388 -2.1691e-05
6:145389949 C T 0.251760 -7.1812e-06
6:145393228 G A 0.037626 6.2797e-08
6:145396498 A G 0.092910 -2.5294e-06
6:145400304 G A 0.132763 -2.3272e-05
6:145405137 C A 0.156895 2.2341e-05
6:145407995 G A 1.142704 2.9512e-05
6:145409013 G T 0.060537 -7.0302e-06
6:145413033 T C 0.040441 3.9919e-05
6:145416819 A G 0.039700 -1.4326e-05
6:145417160 C A 0.084377 -1.6427e-05
6:145418404 A C 0.925075 1.7936e-05
6:145418687 T C 0.112837 7.0262e-05
6:145421371 C G 0.101396 -4.5400e-06
6:145422960 A G 0.055050 -3.0807e-05
6:145433197 T G 1.099907 1.2585e-05
6:145457069 C G 0.035317 1.0731e-05
6:145457335 G A 0.529244 -3.1545e-05
6:145466547 G A 0.236546 4.5310e-05
6:145470993 A C 0.094518 2.6567e-05
6:145477627 T C 0.122108 -2.1510e-05
6:145517407 A C 0.389715 3.9732e-05
6:145518128 C T 0.185012 -2.6303e-05
6:145518570 A G 0.153835 2.2198e-05
6:145519859 C T 0.063774 -2.3690e-05
6:145522187 G A 0.637140 1.2318e-05
6:145524071 G A 0.132617 -1.9887e-05
6:145544693 C T 0.203190 4.7176e-06
6:145545891 G A 0.035158 -2.2375e-05
6:145548772 C T 0.504693 6.2789e-06
6:145556863 C A 0.641156 4.3782e-06
6:145558617 T G 0.049512 -7.5688e-06
6:145565235 T C 0.079087 -3.0650e-06
6:145568730 T C 0.507981 -6.9781e-06
6:145572036 T C 0.200134 1.1310e-05
6:145580736 T C 1.434936 -5.7159e-07
6:145589264 G A 0.060541 -6.4664e-06
6:145591148 A G 0.071481 -7.3708e-06
6:145591291 G A 0.084968 -8.1150e-06
6:145595964 C A 0.477937 -3.3787e-05
6:145608465 A G 0.260763 3.1649e-05
6:145618389 T C 1.785794 3.8397e-06
6:145633756 T C 0.028851 -2.7945e-05
6:145635660 A G 0.034998 -2.0596e-05
6:145641304 G A 0.024577 2.5899e-06
6:145645215 G T 0.044925 -2.2408e-05
6:145648326 A G 0.465334 1.4450e-05
6:145656781 C T 0.891104 -4.1942e-06
6:145689914 G T 0.226200 6.8589e-06
6:145709371 G A 0.656105 -1.3114e-05
6:145713367 G A 0.856242 -1.6962e-05
6:145718770 T C 0.042722 1.7961e-05
6:145727053 T C 0.200297 -6.2061e-06
6:145737555 C T 0.032679 -5.0079e-06
6:145738310 A G 0.057467 2.2443e-05
6:145749871 A G 0.027743 2.7526e-06
6:145765254 T C 1.603176 -3.0070e-05
6:145768137 G A 1.437669 -2.2799e-05
6:145770386 A G 0.065545 -3.0557e-06
6:145772010 T C 0.104691 4.6747e-06
6:145804384 T C 0.194194 9.5085e-06
6:145807851 C T 0.080093 1.5305e-05
6:145821012 A C 0.026182 -2.8232e-05
6:145835053 A G 0.038778 1.2283e-05
6:145839793 A G 0.910952 1.3085e-05
6:145841696 T C 0.100733 -2.9386e-05
6:145855698 G A 0.098619 7.3670e-06
6:145858678 G A 0.020467 -1.6752e-05
6:145869145 A C 0.797575 4.3879e-06
6:145882827 G A 0.090384 -8.2678e-06
6:145885018 G A 0.053880 1.6239e-05
6:145910101 A G 0.097544 -2.9302e-05
6:145925567 A G 0.131883 -7.3633e-06
6:145947548 T C 0.032597 2.0054e-05
6:145949492 C T 0.032587 5.6850e-06
6:145955605 T C 0.636817 7.1324e-06
6:145955843 C A 0.184862 -2.4764e-06
6:145959750 T C 0.034376 -6.9428e-06
6:145971115 C T 1.146706 -1.1557e-05
6:145972719 A C 0.047108 1.3428e-05
6:145984149 T C 0.031125 2.4479e-05
6:146006127 T C 0.061074 7.4339e-06
6:146022033 G A 0.044565 -5.4662e-07
6:146025012 C T 0.063536 -1.1636e-05
6:146052178 A G 0.047213 7.0739e-06
6:146064889 T G 0.425280 2.3881e-07
6:146068574 A C 0.105745 2.0138e-06
6:146113761 G C 0.094971 -1.1557e-05
6:146125535 C T 0.030017 -3.7647e-05
6:146126419 T C 0.825324 3.4541e-06
6:146127029 C T 0.031782 1.9219e-05
6:146142384 T C 0.037979 1.2069e-05
6:146143497 C T 0.068721 9.5491e-06
6:146153632 C T 0.127225 3.7630e-06
6:146156637 G A 0.061268 -7.4266e-06
6:146160242 G C 0.124247 -1.3369e-05
6:146170226 T C 0.034967 -9.5173e-06
6:146179951 C A 0.077927 5.9125e-06
6:146210029 C T 0.058229 4.6478e-06
6:146214924 A G 0.030945 2.3420e-05
6:146220409 A C 0.832100 -7.1558e-07
6:146243071 C T 0.061890 1.0445e-05
6:146258738 A G 0.100397 -3.0917e-05
6:146263707 C T 0.069394 9.0260e-06
6:146275056 A G 0.216055 -8.1351e-06
6:146280969 T C 0.048138 9.8272e-06
6:146286696 G T 0.033682 1.1337e-05
6:146327153 A G 0.060017 -4.8857e-06
6:146329235 G A 0.861321 -9.0936e-07
6:146349751 G A 0.250819 -2.9209e-05
6:146356746 A G 0.344820 -1.2519e-05
6:146364453 G A 0.860447 -5.3376e-07
6:146377669 T C 0.039149 1.9856e-05
6:146394449 G A 0.022211 -2.2665e-05
6:146411623 T C 0.046336 1.3570e-05
6:146416246 G A 0.095232 -7.1658e-06
6:146416329 T C 0.058633 -1.5469e-05
6:146428071 C T 0.180452 -4.2617e-06
6:146448749 A G 0.093084 7.1598e-06
6:146463499 T C 0.118236 1.1061e-05
6:146468407 T G 0.047815 -3.8267e-07
6:146472733 G A 0.032067 -2.9234e-05
6:146488167 G A 0.188493 1.1492e-05
6:146492731 C T 0.049070 -1.8723e-05
6:146503040 G A 0.250360 -2.3571e-05
6:146511900 T C 0.283634 -7.5480e-06
6:146513046 T G 0.033104 -1.4998e-06
6:146514455 A G 0.036222 4.3922e-06
6:146515870 G T 0.113615 1.4325e-05
6:146520360 C T 0.052255 1.8991e-05
6:146533489 T C 0.038690 1.4454e-05
6:146540517 G A 0.032625 1.1466e-05
6:146542320 T G 0.521910 2.7165e-05
6:146546037 C T 0.112072 1.6656e-05
6:146550465 C G 0.050039 6.7290e-07
6:146573162 G A 0.035467 2.3487e-05
6:146577194 T C 0.065181 -8.2765e-06
6:146581001 G T 0.133215 -1.9058e-05
6:146583120 A G 0.112912 -1.0910e-05
6:146603935 C T 0.113027 1.6402e-05
6:146607023 T C 0.028477 -7.2819e-06
6:146619348 G A 0.036293 2.0809e-05
6:146622625 C A 0.091571 2.9403e-05
6:146649257 A T 0.070601 3.2911e-06
6:146659644 G T 0.064991 -1.5500e-05
6:146660144 T C 0.030479 3.4138e-06
6:146662834 C G 0.326427 -2.6074e-05
6:146665310 G A 0.026651 1.9398e-05
6:146666758 C T 0.509208 -2.8485e-05
6:146675784 G T 0.056512 -1.2019e-05
6:146676408 C T 0.472647 1.1169e-05
6:146676552 C A 0.086930 -1.1189e-07
6:146678220 A G 0.065311 -1.1694e-05
6:146680449 G A 0.139848 1.3969e-05
6:146681157 C T 0.041512 -1.6136e-05
6:146685818 A G 0.229491 2.9977e-05
6:146687748 G T 0.063951 -6.3977e-06
6:146702364 A G 0.022408 1.3253e-05
6:146712761 C T 0.832603 -3.8879e-06
6:146718041 A C 0.060898 -2.1072e-05
6:146720360 A C 0.030099 -2.4082e-06
6:146720826 A G 0.037293 2.8900e-05
6:146721714 C T 0.038183 1.2979e-05
6:146722456 C T 0.053724 -1.3694e-05
6:146722736 T C 1.956829 -2.3350e-05
6:146725969 G A 1.737309 -2.1157e-05
6:146728139 C T 0.058718 -6.9613e-06
6:146730405 G A 0.720966 -1.1891e-05
6:146740003 A G 0.990980 1.3143e-05
6:146743903 A C 0.242244 6.0052e-05
6:146746895 G A 0.116512 4.4650e-05
6:146754346 C T 0.049532 1.0591e-05
6:146755132 A G 0.034787 9.6883e-06
6:146755324 C T 1.043800 9.9305e-07
6:146759364 T C 1.041753 2.6287e-06
6:146763447 T G 0.139845 -4.1846e-06
6:146767409 C T 0.070040 -2.4462e-06
6:146784661 A G 0.029677 -4.0166e-05
6:146792973 G A 0.069734 1.1491e-05
6:146795944 C T 0.063665 -1.5369e-05
6:146808867 A C 0.756695 7.7957e-07
6:146816314 T C 0.038398 1.2088e-05
6:146823438 T G 0.278347 1.7322e-05
6:146824515 A G 1.571721 -4.6753e-05
6:146827281 A G 0.187381 -2.4509e-05
6:146828922 G A 1.572415 -4.8483e-05
6:146840876 T C 0.158364 2.8274e-05
6:146845274 T G 1.430822 -5.9063e-06
6:146853929 T C 0.022272 -1.6691e-06
6:146855017 A G 0.040526 1.2140e-06
6:146855018 G A 0.166047 3.0330e-05
6:146872178 A C 0.027545 -9.9256e-06
6:146874547 T C 0.046700 5.6128e-06
6:146876819 T C 1.385791 -5.1228e-06
6:146889187 C T 0.022024 5.2303e-07
6:146889697 C T 0.102930 -2.4069e-05
6:146906650 T G 0.587398 4.4656e-06
6:146907939 T C 0.036375 -3.3560e-06
6:146910111 G A 0.166024 1.0567e-05
6:146918527 A G 0.064267 -3.1879e-06
6:146920271 T C 0.143303 1.0994e-05
6:146925123 G T 0.158588 -8.3187e-06
6:146926239 T C 0.153584 1.1696e-05
6:146930242 G A 0.273234 -4.1301e-05
6:146932534 T C 0.040876 1.4957e-06
6:146932738 A G 0.078872 -8.9310e-06
6:146952100 C T 0.168567 -7.6594e-06
6:146952415 C T 0.039662 -3.3918e-06
6:146953938 A G 1.384952 -2.6628e-06
6:146954820 C T 1.531916 -6.1347e-06
6:146958621 C A 0.052361 4.1308e-06
6:146960925 G A 0.049372 -2.9544e-05
6:146968702 T G 0.707571 4.8538e-07
6:146970993 T C 1.221587 3.5749e-06
6:146972681 A G 0.058504 2.9243e-05
6:146973073 A G 1.547660 -1.7709e-05
6:146977900 C T 0.022650 3.0586e-05
6:146977963 C A 0.039832 1.2196e-05
6:146983441 A C 0.870151 -2.4283e-05
6:146988978 C T 1.531457 -1.3301e-05
6:146990960 T C 0.053782 3.3955e-05
6:146992143 A G 0.108407 5.4978e-07
6:146993392 G A 0.137496 -1.3643e-05
6:146993445 C T 0.414265 6.7179e-05
6:146998463 A C 0.461580 5.2732e-06
6:147013417 T C 0.564170 -1.4348e-05
6:147013776 T C 0.419565 4.8103e-05
6:147019755 G A 0.748828 -3.2604e-06
6:147030688 C T 0.031734 -1.7315e-05
6:147034088 A G 0.111902 5.7654e-06
6:147035035 C T 0.355557 1.8076e-06
6:147038790 T C 0.168040 2.5973e-05
6:147040146 G T 1.078108 -1.1691e-05
6:147042158 G A 0.085125 -2.3327e-05
6:147047296 C T 0.106316 6.4803e-06
6:147048955 C T 0.108148 -3.5001e-06
6:147052217 A G 0.318325 -4.7821e-08
6:147053549 T C 0.033760 1.1615e-05
6:147060609 G C 0.058861 2.0114e-05
6:147065550 C A 0.903404 -3.9155e-06
6:147067093 T C 0.563232 -6.2124e-06
6:147068020 T C 1.010315 -4.6920e-06
6:147070780 T C 0.514227 -9.2320e-06
6:147083152 C T 0.045408 1.0917e-05
6:147083740 T C 0.059514 -4.1323e-06
6:147091537 C T 0.053207 3.1319e-05
6:147098568 G A 1.540354 -1.3430e-06
6:147103664 T C 0.900916 1.1247e-05
6:147104187 G A 0.148572 5.2742e-06
6:147106841 G A 1.088144 6.2726e-06
6:147107666 C A 0.067918 -5.8910e-06
6:147112215 A G 0.050239 1.4546e-05
6:147115291 A G 1.169420 2.6143e-07
6:147116083 G C 0.097894 9.1873e-07
6:147121763 G T 1.358872 1.4353e-05
6:147125077 G T 0.092516 6.2082e-07
6:147125593 T C 0.666899 -1.3994e-05
6:147126052 G A 0.065657 -8.0264e-06
6:147126145 A G 0.454692 3.8034e-06
6:147126270 A G 0.668024 -1.0815e-05
6:147128331 A G 1.159237 -1.1931e-06
6:147134202 T C 1.269875 -5.5576e-06
6:147136212 T A 0.665971 -1.4382e-05
6:147136244 G A 1.154848 -4.0413e-06
6:147149591 C T 0.768261 -2.6558e-05
6:147164887 C T 0.115788 -2.5467e-06
6:147176964 A G 1.255388 -9.0392e-06
6:147177514 G C 0.023081 5.3614e-06
6:147178437 C A 0.354282 2.1662e-05
6:147180835 T C 0.031717 -8.4667e-06
6:147181372 A G 0.061285 -6.6401e-05
6:147184938 T G 0.363036 2.4770e-05
6:147190799 G T 0.737065 -2.3157e-05
6:147193533 T C 0.303927 8.8325e-06
6:147200579 T C 1.256891 1.9399e-05
6:147202498 C A 0.924286 5.8624e-06
6:147207109 A G 0.049794 -6.1232e-06
6:147219819 C T 0.319556 2.1841e-05
6:147223244 G C 0.044844 7.7098e-06
6:147229457 G A 0.076377 -2.4711e-05
6:147230949 C T 0.067208 -1.6017e-05
6:147235053 A G 0.049569 2.0719e-06
6:147238181 A C 0.040393 -1.2787e-05
6:147240459 C G 0.810946 -2.6890e-05
6:147243589 A G 0.027950 1.8443e-05
6:147244067 A G 0.997518 -2.4967e-05
6:147258321 C T 0.047343 5.5698e-06
6:147276359 T C 1.183121 -1.1903e-05
6:147281749 T C 0.941200 -3.7783e-05
6:147284560 T G 0.119582 2.5511e-05
6:147287839 G A 1.065987 -1.5335e-05
6:147291488 C T 1.960463 6.0113e-06
6:147294792 T C 0.077421 1.6276e-05
6:147296171 T C 0.069934 -1.1459e-05
6:147302766 G A 0.839726 -2.8587e-05
6:147316335 C T 0.031129 5.2060e-06
6:147323042 G A 0.133848 -8.6368e-06
6:147326831 G A 1.950182 1.0842e-05
6:147333921 T C 0.074436 2.5795e-06
6:147335796 G A 0.101328 1.4826e-05
6:147337617 C T 0.064416 -1.4722e-05
6:147344400 G A 0.047366 -2.7347e-05
6:147344448 T G 0.158860 -5.1366e-07
6:147357238 G A 1.008350 6.7762e-06
6:147366774 T C 0.023636 1.7259e-05
6:147374855 G A 0.045374 -1.5571e-05
6:147377280 C G 0.131668 1.4920e-05
6:147377595 C T 0.077499 7.8315e-06
6:147383534 G A 0.120768 1.2832e-05
6:147393466 G A 1.084492 2.2248e-05
6:147394374 T G 0.160818 2.2770e-05
6:147400658 C A 1.047363 1.8589e-05
6:147403691 T C 0.063009 -3.1667e-06
6:147407115 T C 0.054268 -1.1762e-05
6:147426785 C T 0.129441 -9.0398e-06
6:147429772 T C 0.079835 -1.7180e-06
6:147432722 C G 0.055992 2.1774e-07
6:147435953 G A 0.091785 9.0567e-06
6:147443480 C T 0.090755 8.5464e-06
6:147452840 C T 0.038778 -6.1081e-06
6:147457670 A G 0.026944 1.1603e-05
6:147461542 C T 0.056498 2.5516e-06
6:147471878 A G 0.076635 5.2642e-06
6:147473806 A G 1.932922 1.4856e-05
6:147486533 C T 1.066426 1.8608e-06
6:147490116 T C 0.109457 1.1223e-05
6:147490398 T C 0.878388 -4.5567e-06
6:147490533 C T 0.042647 5.0636e-06
6:147491324 G A 0.156565 8.6539e-06
6:147496047 G C 0.036008 -7.0799e-06
6:147501257 A C 0.101298 6.2530e-06
6:147504871 G A 1.130567 -1.0584e-05
6:147506544 G A 0.117008 -5.2562e-06
6:147513709 T C 0.073093 -2.7938e-06
6:147517702 C T 0.281162 -2.2408e-05
6:147526156 G C 0.043389 -1.9312e-05
6:147527973 G A 0.032988 1.5967e-06
6:147531081 T G 0.965509 6.6130e-06
6:147549602 T G 0.877392 -5.2812e-06
6:147551542 G A 0.043222 1.9319e-05
6:147560047 C T 0.087059 -1.0863e-05
6:147566755 T C 0.048430 1.4600e-05
6:147571454 G A 0.042171 1.7243e-06
6:147577804 C T 0.104337 3.2825e-05
6:147586573 C A 0.047193 -2.0735e-05
6:147587225 G A 0.112113 5.1966e-06
6:147602911 G A 0.049780 1.4698e-05
6:147611056 A G 0.043348 -2.1056e-05
6:147635413 G A 1.114928 7.4028e-06
6:147638767 C T 0.101872 9.4359e-07
6:147639663 T G 0.048645 -3.7349e-07
6:147640433 G A 0.043800 -1.2314e-05
6:147680176 T C 0.024870 1.1092e-05
6:147680359 G A 1.151414 7.1795e-06
6:147701133 G T 1.178154 1.9455e-07
6:147704113 G A 0.047064 -1.8311e-05
6:147704829 A G 0.070550 -1.0697e-05
6:147711954 C T 0.040386 -2.0803e-05
6:147725772 G T 0.073317 3.1946e-05
6:147730120 A G 0.171756 -4.9136e-06
6:147735166 T G 0.848772 -7.8232e-06
6:147735718 C G 1.559631 -4.6989e-05
6:147737488 G A 0.118140 3.8656e-05
6:147754059 T C 0.444568 -3.2752e-05
6:147757576 A C 1.780501 -4.0093e-05
6:147768939 G A 0.123233 -4.5927e-06
6:147780366 C T 0.445798 1.0223e-05
6:147799296 G A 1.475285 -2.0849e-06
6:147808061 G A 0.045469 -4.7766e-06
6:147816995 G T 1.605733 -1.3082e-06
6:147830073 T C 0.537505 1.1451e-05
6:147831166 C A 0.155097 1.3754e-05
6:147832444 T C 0.392292 2.8527e-05
6:147832526 G A 0.165085 -1.8810e-06
6:147835925 A G 0.145665 -3.7588e-06
6:147836839 T C 0.683364 1.0320e-05
6:147837653 C T 0.536451 9.9236e-06
6:147847523 T C 0.630415 -7.7853e-07
6:147848218 C T 0.056522 9.5239e-06
6:147851223 C T 0.041930 4.7522e-06
6:147851291 A G 1.301540 1.8381e-06
6:147851974 G T 0.282467 -5.0040e-06
6:147859406 T G 1.072083 -1.1578e-05
6:147868834 A C 0.058933 -5.2006e-06
6:147869283 A G 1.296400 -1.7012e-05
6:147872216 G A 0.610720 -1.3984e-05
6:147876038 C T 0.480021 -1.3183e-05
6:147877695 T C 0.040376 -4.1186e-06
6:147881001 C A 1.081742 -2.5985e-06
6:147884226 A C 0.069492 -5.7292e-06
6:147884235 T A 1.056287 -8.0814e-07
6:147887569 T C 0.735623 2.1401e-05
6:147892127 G A 0.031816 -1.5333e-06
6:147901810 G A 0.729238 6.7831e-06
6:147904984 A G 0.084275 -1.4200e-05
6:147906607 A G 0.103576 2.3218e-05
6:147907631 T C 0.063260 4.7982e-06
6:147912431 T G 1.312777 -1.7709e-05
6:147912801 C A 0.219023 -1.9402e-05
6:147917314 A G 0.255483 -1.2681e-05
6:147927421 A G 0.028946 5.8380e-06
6:147933349 C T 0.204119 -5.1149e-06
6:147934602 G A 0.078808 -9.2569e-06
6:147934947 A G 0.722897 -1.2759e-05
6:147940466 G A 0.176339 -2.3570e-05
6:147941723 C T 0.038309 -5.3829e-06
6:147946333 A C 0.997930 -1.0879e-05
6:147954346 C A 0.083146 1.6326e-05
6:147955932 A G 0.038248 1.3064e-05
6:147956771 T C 0.314558 -1.2373e-05
6:147957296 G A 1.267818 -1.9424e-05
6:147964790 C T 0.062536 -1.2748e-05
6:147971574 T C 1.947942 -6.9559e-06
6:147974090 A G 0.574414 9.6313e-06
6:147981063 G A 0.166190 -2.6887e-05
6:147987530 T C 1.361809 2.2975e-05
6:147987946 G A 0.315493 -6.0692e-06
6:147988841 C T 1.169243 1.0788e-05
6:147992200 C T 0.130713 1.4707e-05
6:147992273 A G 0.108043 1.4391e-06
6:147993632 A G 0.104749 1.8638e-05
6:147994037 A G 0.139631 -2.6389e-05
6:147994952 C T 0.072766 -1.5500e-05
6:147996962 A G 0.047628 5.4542e-06
6:147998864 A G 0.054180 2.3509e-05
6:148002044 C T 0.239218 1.1716e-05
6:148007144 A G 1.530090 -2.4045e-05
6:148007389 T C 0.224266 -1.1627e-05
6:148009971 C T 0.025210 -2.6604e-07
6:148015300 A G 0.144768 -2.4836e-05
6:148016706 T C 0.133599 -5.3981e-06
6:148017729 G A 1.366868 -3.5617e-06
6:148019448 T C 0.088967 -4.5583e-06
6:148024782 G A 0.147549 1.2315e-05
6:148027785 C T 0.159656 -2.4716e-05
6:148034869 A G 1.271547 2.8845e-05
6:148034887 C T 0.052558 1.1394e-05
6:148039204 G A 0.183108 -3.8877e-05
6:148040632 C T 0.216654 1.8569e-05
6:148040866 C G 0.115672 1.7635e-05
6:148041698 T C 0.939398 1.4854e-05
6:148051560 A C 0.039350 6.1460e-06
6:148053041 C T 1.453985 -1.2298e-05
6:148056480 T G 1.055026 1.8938e-06
6:148060843 G A 0.044956 1.0861e-05
6:148063471 A G 1.187079 1.6012e-05
6:148071052 A G 0.041777 1.2161e-05
6:148074336 C A 0.311519 -7.0496e-07
6:148077841 A G 0.027124 9.3444e-06
6:148081349 T G 0.069863 -2.2973e-06
6:148088928 C A 0.202810 -3.9317e-05
6:148091679 A C 0.111188 5.9412e-06
6:148092542 A G 1.936525 -5.7130e-06
6:148093411 C T 0.112606 -2.2433e-05
6:148094420 C T 0.096800 9.8033e-06
6:148107834 T C 0.042998 -6.9072e-06
6:148123163 A G 0.071372 2.2613e-05
6:148123718 G A 0.087790 -1.3885e-05
6:148126753 C T 0.283892 -3.2659e-05
6:148128592 A G 0.063420 5.6376e-06
6:148136492 G A 0.053289 -7.6457e-06
6:148139294 T C 0.093988 -3.6207e-06
6:148140742 G A 0.054037 1.5098e-06
6:148140778 G A 0.113333 1.5150e-05
6:148145002 G T 1.966413 -6.8878e-06
6:148145108 A G 1.909861 -1.3665e-06
6:148147376 G A 0.032394 9.3174e-06
6:148148527 G A 0.062536 -2.7311e-06
6:148158068 T C 0.024564 6.0017e-06
6:148168121 G A 0.164317 2.6174e-05
6:148171961 C A 0.647299 2.0418e-07
6:148179283 C T 0.319893 2.4362e-05
6:148180666 A G 1.105048 -6.9895e-06
6:148183274 A G 0.058695 -5.3030e-06
6:148185758 T C 1.587751 2.4839e-05
6:148187934 G A 0.061234 -5.7217e-06
6:148188229 G A 0.288672 3.2554e-05
6:148188389 G A 0.033852 -2.3652e-05
6:148192962 C T 0.805581 2.1510e-06
6:148196050 C G 0.106006 4.2854e-05
6:148196137 T C 0.156246 1.3952e-05
6:148200970 C T 0.061523 -8.1777e-06
6:148201063 T C 0.027559 9.3660e-06
6:148203113 C A 0.122822 -3.0107e-07
6:148205924 A G 0.804755 -3.2516e-05
6:148213946 A C 0.022874 2.1030e-06
6:148216353 T C 0.118582 -1.7541e-06
6:148223568 T G 0.398707 1.9454e-05
6:148227434 A G 0.020977 2.1310e-06
6:148229294 C T 0.065086 -8.5287e-06
6:148229727 A C 0.071111 -1.8925e-05
6:148231570 T C 0.040825 -1.5404e-05
6:148256321 T C 0.320025 1.5857e-05
6:148261064 C T 0.217677 6.7385e-06
6:148266265 T C 0.081861 -1.5870e-06
6:148269647 T C 0.258128 -1.2309e-05
6:148280803 C T 0.717961 -1.8686e-05
6:148294211 G A 1.665437 1.0898e-06
6:148297083 A G 0.208294 3.8945e-06
6:148303207 G A 0.030214 -1.3142e-05
6:148304142 A G 0.064314 -2.1680e-05
6:148306502 G T 1.215219 2.8654e-06
6:148308778 T C 0.177903 -2.2011e-06
6:148312897 A G 0.302203 -1.1297e-05
6:148314627 A G 0.113064 3.5657e-06
6:148315090 T C 1.602343 -3.2221e-05
6:148318555 T G 0.029674 1.3241e-05
6:148323884 T C 1.390694 -2.7559e-05
6:148328330 T G 0.452244 1.5129e-05
6:148350399 G A 0.076632 1.1795e-05
6:148353816 G A 0.097728 -1.7410e-05
6:148365181 A C 0.036738 -2.7134e-05
6:148373443 T C 0.041335 7.5737e-06
6:148387205 C T 1.118569 6.4540e-06
6:148391737 A C 0.033723 -6.5572e-06
6:148423371 T C 1.607456 -2.5909e-05
6:148423410 A G 0.024016 -1.7206e-05
6:148425326 A G 0.300143 2.6787e-05
6:148427002 G T 0.192270 -7.8142e-06
6:148427201 T G 0.199066 -3.0063e-05
6:148429047 C T 0.026070 -8.5820e-06
6:148432869 A G 0.177386 1.2569e-05
6:148439281 T C 0.623014 6.1005e-06
6:148441353 C T 0.192501 1.3422e-06
6:148446176 G A 0.181911 -1.0909e-05
6:148452276 T C 1.799733 -4.4013e-07
6:148454363 C G 0.140222 6.7533e-06
6:148455453 C G 0.025077 3.0283e-05
6:148456395 G A 1.234258 1.1766e-04
6:148462748 C T 0.645351 1.1880e-05
6:148469235 T G 1.852601 -8.4853e-06
6:148470854 A G 0.471515 1.6752e-05
6:148473026 A C 0.894283 -7.4493e-06
6:148473897 G A 0.200658 -3.7731e-06
6:148477181 T C 0.041393 1.7705e-05
6:148485029 C A 0.072120 8.2116e-06
6:148485687 C A 1.850636 -2.9293e-05
6:148486349 A G 0.667657 1.6817e-05
6:148486576 G C 0.139488 6.3616e-06
6:148487752 A G 0.057498 1.5969e-05
6:148497707 T C 0.021300 -7.2261e-07
6:148501054 C T 0.134667 -1.0192e-05
6:148501941 A T 0.194296 -7.9786e-06
6:148510676 A G 1.086440 1.4398e-05
6:148511045 T C 0.031217 -1.6526e-05
6:148518859 T C 0.067983 -3.1638e-05
6:148519573 T C 0.183271 8.3955e-06
6:148522455 A G 0.166364 -2.1485e-05
6:148523141 G A 1.236852 -2.8160e-06
6:148525460 A G 0.197023 -1.1077e-05
6:148526244 C T 0.031244 -1.5258e-05
6:148528576 T C 0.081881 -1.0134e-05
6:148534129 A C 0.086590 2.0760e-05
6:148538505 A G 0.022922 -1.4138e-05
6:148544666 G T 0.259053 2.0536e-07
6:148552958 C T 0.080202 2.5381e-05
6:148553262 C T 0.026906 3.8296e-06
6:148553550 C T 0.328535 -2.6161e-05
6:148554536 T C 0.066327 9.3308e-06
6:148554638 A G 0.134160 -3.3063e-05
6:148556660 C T 0.022745 1.0750e-05
6:148562917 A G 0.139253 -1.6915e-05
6:148563402 A G 0.169957 -1.0740e-05
6:148567462 A G 0.369017 -3.6846e-05
6:148569582 T C 0.031982 -5.5916e-06
6:148571787 T C 0.141110 -2.2279e-05
6:148579683 G A 0.610601 4.3586e-05
6:148579721 T C 1.574216 8.5098e-07
6:148584115 G A 0.091741 -8.6041e-06
6:148601256 A G 1.010611 -2.5129e-06
6:148609630 T C 1.351582 -2.0400e-05
6:148610696 G A 0.035341 1.4258e-05
6:148613107 A G 0.064539 7.4586e-06
6:148621930 C A 1.415839 -5.6716e-06
6:148623663 A G 0.593432 4.1758e-05
6:148627358 T C 0.282651 -7.0002e-05
6:148630902 C T 0.073912 1.1525e-05
6:148631613 T G 0.503068 7.6717e-06
6:148633069 A C 0.117870 -7.2449e-06
6:148638158 C A 0.179504 3.1808e-06
6:148639539 C T 0.815158 2.6836e-05
6:148645673 G A 1.107309 -4.3924e-05
6:148653287 A G 0.027430 -2.3427e-05
6:148653772 T G 0.156341 -1.0249e-06
6:148659644 C T 1.777760 -1.2089e-05
6:148663081 T C 0.092387 -1.7997e-05
6:148666927 T C 0.581757 9.4756e-06
6:148670849 G A 0.533378 -3.2147e-06
6:148679737 G A 1.438995 -3.5701e-05
6:148681821 A G 0.467523 1.0991e-05
6:148695333 T C 0.030194 2.1682e-05
6:148696850 G A 0.080443 -8.3205e-06
6:148702679 C T 0.032876 -6.5391e-07
6:148704954 A G 0.785522 -1.9859e-06
6:148705785 G A 0.060367 -1.6296e-05
6:148707206 C T 1.392146 -6.4741e-06
6:148712650 A C 0.298549 -1.4730e-05
6:148714624 A C 0.100404 -1.1340e-05
6:148714679 C T 0.380236 -4.3967e-06
6:148718044 C T 0.050712 -6.2555e-06
6:148719359 T C 0.040200 2.6435e-05
6:148720259 T C 0.097538 1.0934e-05
6:148726845 T C 0.289848 -5.2804e-06
6:148728722 G A 0.187626 7.8565e-06
6:148730018 G A 0.157215 -1.4337e-05
6:148743678 A G 0.498696 4.3234e-05
6:148754383 A G 0.799373 -2.5214e-06
6:148755086 G A 0.020651 -3.5393e-06
6:148755716 G T 1.756631 2.9067e-05
6:148769037 T C 0.045456 2.7390e-05
6:148769456 T C 0.124631 -5.4374e-06
6:148770108 C A 0.503150 2.2634e-05
6:148773040 G A 1.164099 7.0260e-06
6:148773318 G T 0.669401 -4.1362e-06
6:148773594 G A 1.139447 1.6435e-05
6:148773827 G C 0.913311 2.6092e-06
6:148774018 T C 0.048624 -1.5788e-05
6:148775706 T C 0.051878 1.1817e-05
6:148776295 G A 0.599351 -5.0639e-05
6:148776447 G C 0.367283 3.3815e-06
6:148776758 C A 0.033505 2.1048e-05
6:148777678 G A 0.063930 -8.7731e-06
6:148780913 C A 1.746373 2.5222e-06
6:148782063 A T 0.266006 2.1097e-05
6:148782161 G A 0.219918 7.2144e-06
6:148786062 G A 0.055856 -1.1876e-05
6:148788006 T C 0.123539 3.6175e-05
6:148789364 G A 0.065215 2.2695e-05
6:148789370 A G 0.249346 1.5795e-06
6:148790441 T C 0.198662 1.4805e-06
6:148791349 C T 0.178453 4.9908e-06
6:148792046 T C 0.100716 1.6118e-05
6:148803550 T G 1.321338 -1.3864e-06
6:148804467 T C 0.050838 -1.4825e-05
6:148805311 C T 0.022714 -3.4145e-05
6:148806337 G A 0.281121 6.2751e-06
6:148808488 C A 0.099832 6.4433e-06
6:148809931 C T 0.234319 -2.4272e-05
6:148815004 A G 0.073154 2.2678e-05
6:148825620 G C 0.282702 1.3575e-05
6:148828240 C T 0.166540 2.8741e-06
6:148828300 G T 0.651641 6.9398e-06
6:148829910 G A 0.380947 2.7034e-06
6:148830398 T C 0.155613 2.2710e-07
6:148834018 G A 0.944413 2.4390e-06
6:148834532 T C 0.186728 -1.1786e-05
6:148835416 T C 0.450476 1.1907e-05
6:148836637 T C 0.096596 -2.6729e-05
6:148837787 G A 0.210289 -2.9638e-05
6:148840980 T C 0.023823 2.4058e-05
6:148844802 T C 0.145706 -1.8508e-06
6:148845542 A G 0.377564 -5.3628e-06
6:148848919 T C 1.740777 -2.1871e-05
6:148850400 T C 0.050664 -1.3615e-05
6:148851309 T C 1.809627 -8.2276e-06
6:148852325 G A 0.200352 -4.1030e-05
6:148854362 A G 0.848902 -2.4702e-05
6:148857296 G T 0.050651 9.6917e-06
6:148858121 G A 0.076020 3.1167e-06
6:148859288 G A 0.368055 -2.0191e-06
6:148860133 T C 0.744847 4.6745e-05
6:148865257 G A 1.198563 7.1872e-05
6:148866091 G A 1.969109 5.0612e-06
6:148866693 A G 0.193328 -3.2107e-05
6:148868983 T C 0.091204 -4.3996e-06
6:148874451 T C 1.609313 1.3892e-06
6:148883868 C T 0.288271 9.4437e-06
6:148884058 A G 0.978554 -7.2872e-07
6:148885964 T C 0.505305 -2.0654e-05
6:148894447 A C 0.079444 7.8114e-06
6:148895648 C T 0.353949 -1.6132e-05
6:148895943 G T 0.090772 5.0126e-06
6:148896296 A G 0.220390 -7.0015e-06
6:148897510 G A 0.635651 1.1961e-05
6:148897782 A G 1.350005 -6.7863e-06
6:148899671 T C 0.240401 -5.5740e-07
6:148901519 G A 0.367633 1.1344e-05
6:148908532 C A 0.164045 5.1167e-05
6:148909271 T C 0.129271 -1.5878e-05
6:148913179 G A 0.058572 -1.3834e-05
6:148913266 A G 0.046479 7.9517e-06
6:148913690 T C 0.094661 3.7653e-05
6:148914749 A G 0.188275 -1.4961e-05
6:148917217 A G 1.361833 1.2582e-05
6:148920091 T C 1.769689 9.9392e-07
6:148929075 A G 0.852336 3.5311e-05
6:148930495 C T 0.073096 4.6040e-07
6:148934447 A G 0.047064 4.7667e-06
6:148935389 A G 0.066980 -1.0043e-05
6:148935711 A C 0.075527 2.0518e-05
6:148939283 G C 0.033464 -7.0562e-06
6:148940272 T C 0.049090 1.7719e-05
6:148941726 A G 0.311672 1.4131e-05
6:148941986 A G 0.076431 7.2232e-07
6:148943174 G T 0.534809 -1.2849e-05
6:148946393 C A 0.364917 5.0468e-06
6:148952945 G A 0.258410 -2.1609e-05
6:148955566 G A 0.083690 -8.7961e-07
6:148955927 T C 0.074439 2.0134e-05
6:148960319 T C 0.064957 -8.7762e-06
6:148979163 G A 1.381365 -1.3578e-06
6:148997058 C T 0.029667 -2.1689e-06
6:149005283 A G 0.971968 -4.5627e-06
6:149010564 A C 0.034580 1.5040e-05
6:149015490 T C 0.046952 2.3426e-05
6:149015843 A G 0.256425 1.2658e-05
6:149015877 A G 0.099979 -2.2611e-05
6:149021234 T C 0.406755 5.3742e-06
6:149023396 A C 0.074103 6.6360e-06
6:149024940 C T 0.060884 1.7538e-05
6:149037773 T C 0.076078 1.9310e-05
6:149038080 T C 1.033634 2.5458e-06
6:149038234 A G 1.367806 1.4737e-05
6:149042800 C T 1.286268 1.2942e-05
6:149049842 A G 0.067500 2.2450e-06
6:149053030 C T 0.296210 -3.2981e-06
6:149065131 T G 0.327056 2.4544e-05
6:149066223 A G 0.122234 1.4774e-05
6:149067372 G T 0.099139 6.0183e-06
6:149076600 C T 0.862134 3.3115e-05
6:149087254 T G 0.983711 -1.9924e-05
6:149087712 C T 0.322446 2.0805e-05
6:149091771 A G 0.026675 1.1739e-06
6:149092757 T C 0.636243 7.2361e-06
6:149109768 C A 0.274808 2.1967e-06
6:149110229 C A 0.315279 9.8976e-06
6:149112450 A C 0.297818 5.6058e-06
6:149113078 C T 0.230603 -5.9362e-06
6:149113186 A G 0.191291 1.7660e-05
6:149114488 G A 0.527890 -3.0000e-05
6:149117179 T G 0.321239 -4.7981e-07
6:149118579 T C 0.042450 2.1353e-06
6:149118754 C T 0.754689 2.0565e-05
6:149120342 A G 0.210786 -1.2689e-05
6:149121685 T C 1.444908 -6.1050e-06
6:149122863 C T 0.355812 1.3581e-05
6:149125325 T C 0.067735 3.2983e-06
6:149128570 G A 0.118433 -8.5418e-07
6:149130158 G A 0.265513 9.6855e-07
6:149130830 G C 0.059837 2.6295e-05
6:149135396 A G 0.638381 -2.8911e-05
6:149140574 T C 0.065759 4.2740e-06
6:149141278 A G 1.346880 -9.2861e-06
6:149148117 C T 1.979700 5.0098e-06
6:149148901 A G 0.034376 -1.4224e-05
6:149150426 A G 0.105129 -3.7767e-05
6:149157825 G A 0.192097 1.2126e-05
6:149158137 C T 0.225837 2.4943e-06
6:149158475 T A 0.044011 8.9732e-06
6:149159293 C G 0.073895 -6.1789e-06
6:149165984 G A 0.028093 -5.5374e-06
6:149168205 G T 0.603992 -2.8108e-05
6:149175496 G A 0.153876 1.6447e-05
6:149175895 C T 0.042481 -1.8012e-05
6:149176559 C G 0.035848 -1.6752e-05
6:149178217 G T 0.339482 -1.2144e-05
6:149186032 C T 0.069125 2.3029e-05
6:149187499 A C 0.528271 -3.9862e-05
6:149188232 T C 0.069285 1.4410e-05
6:149199998 G A 0.096569 -4.2457e-06
6:149200719 A G 0.365100 -1.8061e-05
6:149201697 G T 0.047387 -9.3271e-06
6:149202876 G A 0.313702 -1.7528e-05
6:149204027 G A 0.121697 -2.8274e-05
6:149204418 T G 0.089449 2.2456e-05
6:149205520 A G 0.250428 -1.3218e-05
6:149207844 C T 0.219982 -2.6806e-05
6:149211090 G A 0.303720 -3.2979e-05
6:149217078 G A 1.771478 1.7580e-05
6:149228093 C T 1.622895 -3.8055e-06
6:149231680 C T 0.279754 4.9401e-06
6:149232607 T G 0.156113 1.5827e-05
6:149236291 T C 0.074568 9.0205e-06
6:149236874 A G 1.612352 -1.0342e-05
6:149237173 C T 0.698684 -7.1327e-06
6:149238125 C T 0.192994 -2.8056e-05
6:149242165 A G 0.385081 1.8804e-05
6:149244342 T C 0.064974 7.2988e-06
6:149247295 G A 0.454719 -1.0110e-05
6:149252323 T C 0.703032 1.7432e-05
6:149255689 A G 0.094940 -1.4911e-05
6:149257098 C T 0.042641 -4.4693e-06
6:149264325 C T 0.812670 2.0578e-06
6:149268621 G A 0.122853 -1.8562e-05
6:149268845 T C 0.047241 -1.2168e-05
6:149270829 A G 0.332985 -6.3959e-06
6:149276467 A G 0.020878 4.7719e-07
6:149278507 T C 0.747046 5.1084e-05
6:149279188 C T 0.411079 1.5939e-05
6:149283811 A G 0.331993 2.8431e-05
6:149285719 G A 0.742739 4.9548e-07
6:149300452 C T 0.739750 -1.4736e-05
6:149300485 C A 0.855695 8.4066e-06
6:149306088 C T 0.130070 -1.8767e-05
6:149308433 C T 0.423023 -2.0258e-06
6:149319511 A G 0.035338 -1.8045e-05
6:149329267 G A 1.906508 8.6019e-07
6:149329872 A C 0.491546 -4.2247e-06
6:149335978 A G 0.077890 8.4346e-06
6:149336354 T C 1.855266 1.7948e-05
6:149345952 G T 0.257693 3.3477e-07
6:149361111 A G 1.310013 7.2341e-06
6:149374417 G A 0.088565 -7.1924e-06
6:149383257 T G 0.738217 2.4571e-05
6:149385168 A G 1.250071 6.6502e-06
6:149385511 A G 0.510347 -1.7806e-05
6:149398516 G A 1.252913 8.2187e-06
6:149399100 T G 0.180204 4.4199e-06
6:149403263 T C 0.412150 2.2701e-04
6:149403297 G A 0.040760 4.7876e-06
6:149409133 T C 0.184434 -2.3011e-05
6:149409157 G A 1.909623 1.1476e-05
6:149411304 T C 0.033648 -1.4968e-05
6:149429274 A C 0.052755 -3.8534e-06
6:149429579 A G 0.417376 4.2675e-06
6:149435111 C T 0.845934 -2.6073e-06
6:149437341 T C 0.738431 2.2175e-05
6:149438305 G A 0.102440 1.0728e-05
6:149448694 A G 0.106231 -1.0996e-05
6:149453174 A G 0.742586 1.7525e-05
6:149470256 G A 0.370288 -4.6164e-06
6:149473017 G A 0.047642 1.4354e-05
6:149476152 A G 0.365362 1.9895e-05
6:149478965 C T 0.033094 -7.9592e-06
6:149488513 G A 0.386825 -6.5715e-06
6:149492684 C G 0.241581 2.6392e-05
6:149498449 T C 0.074949 9.9754e-06
6:149503533 G C 0.665087 1.5170e-05
6:149515993 C T 0.695437 -9.9126e-06
6:149525606 T C 0.469733 3.3438e-06
6:149531285 C T 0.052786 1.3863e-06
6:149531807 A G 0.212346 -4.5900e-06
6:149533388 A G 1.093468 1.4962e-05
6:149533668 A C 0.560148 6.9584e-06
6:149533882 G A 0.096229 -1.0042e-05
6:149546234 G A 0.033138 -5.6472e-06
6:149560966 G T 0.687482 1.1804e-05
6:149561245 A G 0.060286 -7.2369e-06
6:149577959 T C 0.085101 -2.1653e-05
6:149585030 C T 0.041488 4.2886e-06
6:149587303 G A 0.815968 -2.6625e-05
6:149590263 C T 0.060751 -9.2585e-06
6:149593920 T C 0.329249 -3.5963e-06
6:149594714 G T 0.066103 1.0512e-05
6:149605981 A G 0.083646 2.1607e-05
6:149606801 T G 0.359541 5.2872e-06
6:149609910 T C 0.118208 2.1224e-06
6:149616259 G A 0.158561 7.3086e-06
6:149625651 C T 0.217793 1.6863e-05
6:149625841 C T 0.608323 2.4527e-05
6:149627213 A G 0.162226 -2.6843e-06
6:149629450 T C 0.036630 -3.7210e-06
6:149630335 G A 0.772684 -4.6715e-06
6:149631926 T C 1.744051 -9.3440e-06
6:149635684 G A 0.096701 3.0596e-05
6:149637918 A G 0.181122 6.4874e-06
6:149637979 C T 0.759157 1.5838e-05
6:149664131 G A 0.155396 -3.0725e-05
6:149692244 G A 0.055947 -7.2868e-06
6:149697760 T C 0.195374 1.4952e-05
6:149702037 A G 0.053146 1.0719e-07
6:149712555 C T 0.041083 -7.0891e-06
6:149720134 G A 0.048719 2.0486e-05
6:149721690 A G 0.966270 2.6463e-05
6:149735263 T C 0.022915 8.7303e-06
6:149739488 G A 0.525368 3.9080e-06
6:149742747 A G 0.230229 1.2497e-05
6:149747116 T C 0.022303 -1.3044e-05
6:149748411 A C 0.195350 1.5165e-05
6:149751432 T C 0.174951 -1.3682e-05
6:149754620 T C 0.079682 1.0736e-05
6:149757796 A G 0.091061 -5.2783e-06
6:149762537 G A 0.737214 1.7133e-05
6:149773329 T C 0.044891 2.0296e-06
6:149778415 G C 0.072641 2.6195e-06
6:149783095 C T 0.137618 -2.1696e-05
6:149784284 C T 0.737642 -1.8068e-06
6:149793025 A G 0.248231 3.2289e-05
6:149795342 T C 0.537818 -2.0263e-05
6:149802179 G A 1.001686 -1.3062e-05
6:149805952 T C 0.078315 1.1513e-05
6:149806552 G A 0.206243 -3.6404e-05
6:149815782 A G 0.289430 -6.0367e-05
6:149863744 A G 0.125912 4.7327e-06
6:149896318 C T 0.683902 -1.8418e-05
6:149909491 T C 0.620029 -1.2005e-05
6:149915053 T C 0.654826 -1.7343e-05
6:149927185 C T 1.764545 4.5506e-06
6:149929268 C T 0.091176 -1.8430e-05
6:149953835 G A 1.710145 -3.8001e-06
6:149954169 G T 0.031561 2.3224e-05
6:149973661 A G 0.078114 4.5183e-05
6:149980727 G A 0.697501 -2.5729e-05
6:149984770 C T 0.048974 -7.3859e-07
6:150005250 G A 0.042185 -2.8191e-06
6:150013299 G T 0.106340 -1.0774e-05
6:150031846 A G 0.085614 -3.4964e-05
6:150032851 T G 0.039105 -1.1476e-06
6:150049595 T C 0.127565 1.0101e-06
6:150062222 T C 0.038292 -1.3815e-05
6:150067675 G A 0.694971 -2.4514e-05
6:150082537 A C 0.044351 -3.1813e-05
6:150082712 G A 0.172827 -6.4197e-05
6:150099880 A G 0.154869 -1.2163e-05
6:150114745 A G 0.704600 -2.6025e-05
6:150118810 T C 0.040699 5.7918e-06
6:150124416 G C 0.116121 1.9410e-05
6:150153226 C T 0.672451 -2.5406e-05
6:150157345 A G 0.039557 -2.0439e-05
6:150158194 T G 0.697888 -2.8387e-05
6:150166041 A T 0.675164 -1.4625e-05
6:150167398 T C 0.663486 -1.2030e-05
6:150172897 G C 0.041950 -1.2257e-06
6:150184148 C A 0.784145 -1.2087e-05
6:150188432 T G 0.088412 -1.5217e-05
6:150201874 T C 0.110668 -9.4871e-06
6:150209717 G C 0.775513 -1.1324e-05
6:150210681 A G 0.787222 -1.3741e-05
6:150210685 T C 0.774687 -1.1965e-05
6:150210723 T C 0.505744 2.3239e-05
6:150211071 T C 0.033179 -9.2959e-07
6:150212003 T C 0.269674 -6.3828e-05
6:150222584 G C 0.240735 -4.5354e-06
6:150223269 A G 0.095345 -1.1813e-05
6:150224475 T C 0.041029 2.2609e-05
6:150228019 C G 0.505560 2.1261e-05
6:150231769 A G 0.059086 -4.1477e-06
6:150239330 T C 0.252498 -5.4986e-05
6:150240829 C G 0.256581 -5.3053e-05
6:150242202 T C 0.040318 -7.2219e-06
6:150246386 C T 0.692489 8.8567e-06
6:150250366 T C 0.213247 -6.0739e-05
6:150254883 C T 0.056573 7.0304e-06
6:150257420 T C 0.072080 -3.3670e-06
6:150263186 C A 1.934669 1.0642e-05
6:150264626 T C 0.035025 7.0102e-06
6:150268065 G A 0.260658 -1.3323e-05
6:150277051 A C 0.081773 3.1263e-06
6:150281552 G A 0.062003 8.5390e-06
6:150281625 T C 0.060775 8.9418e-06
6:150297996 T C 0.116747 1.5273e-05
6:150298171 C T 0.041046 5.1093e-06
6:150298263 T G 0.930290 -1.6275e-05
6:150298388 C T 0.061625 1.0308e-05
6:150298842 T C 0.298487 -2.7160e-05
6:150303576 C G 0.130665 -2.6904e-05
6:150303972 G A 0.846984 -1.9073e-05
6:150306081 A G 0.042005 1.8046e-05
6:150310305 A C 0.054350 2.2474e-05
6:150311823 G A 0.832569 1.7628e-05
6:150318085 T C 0.041631 1.3972e-05
6:150318281 A G 0.845580 4.1785e-05
6:150325427 T G 0.070448 -1.0722e-05
6:150342155 T C 0.020838 -2.5451e-05
6:150342232 A G 0.909871 6.2391e-06
6:150346532 C T 0.923147 5.9323e-06
6:150346740 G A 1.915851 1.0938e-05
6:150352403 C G 0.101950 -7.5150e-06
6:150358012 C T 0.906437 4.4912e-06
6:150360817 A C 0.025621 6.5601e-06
6:150368762 A C 0.539943 2.2450e-06
6:150369752 T C 1.762352 5.8576e-05
6:150371769 G A 0.459819 4.2772e-05
6:150373959 C T 0.577011 -1.8368e-05
6:150376825 A T 0.233156 2.2394e-05
6:150392942 A G 0.104375 9.6141e-06
6:150393837 C G 0.037136 -3.3896e-07
6:150398093 G A 0.098904 -5.2480e-06
6:150402567 A G 0.726324 5.6123e-06
6:150404420 T C 0.530209 -3.1193e-05
6:150405987 A C 0.038180 1.1282e-05
6:150407607 A G 0.218507 1.3203e-05
6:150408111 T C 0.726199 8.6356e-06
6:150409997 T G 0.029861 5.2568e-06
6:150410154 A G 0.075558 8.3570e-06
6:150412948 T C 0.540001 4.8580e-05
6:150419984 A G 0.057443 -1.6135e-05
6:150434027 T C 0.474517 -3.4597e-05
6:150434719 A G 0.483145 4.7537e-05
6:150436070 G A 0.070108 -2.5019e-05
6:150436211 T C 0.203041 2.7706e-05
6:150447142 G A 0.829621 -1.9149e-05
6:150448358 C T 0.934397 -1.4761e-05
6:150455443 G A 0.501450 1.3839e-05
6:150463883 A G 0.266495 -2.3679e-06
6:150476015 T C 1.439543 -4.5687e-05
6:150476086 C A 0.517871 -1.8531e-05
6:150476319 A G 0.141395 -1.5259e-06
6:150479324 G A 0.054628 2.9834e-05
6:150482531 C A 0.152781 7.4367e-06
6:150484024 T C 1.419939 -8.0539e-05
6:150484684 T C 0.030377 1.6470e-05
6:150486597 T G 0.055985 -4.0936e-06
6:150494507 A C 0.031778 -9.6342e-07
6:150494821 A G 0.355751 2.1437e-05
6:150495245 T C 0.158537 -3.5865e-07
6:150496965 G A 0.680301 4.3933e-07
6:150498051 A G 0.250519 5.0383e-06
6:150499049 G A 0.317931 1.4631e-05
6:150501505 A G 0.158887 -3.6189e-05
6:150502047 A G 1.073712 -8.4698e-06
6:150505400 C T 0.059167 1.8948e-05
6:150507523 A G 0.250917 -3.1823e-05
6:150513642 C T 0.311237 2.6444e-05
6:150514125 G A 0.022303 -1.1315e-06
6:150523292 A G 0.587020 1.6532e-05
6:150524592 C G 0.133871 -2.3768e-05
6:150525376 T C 0.256513 -6.5367e-06
6:150525451 G T 0.396093 1.1332e-05
6:150525560 T C 0.057991 -1.2121e-05
6:150526573 A C 0.034131 -1.4087e-05
6:150529193 T C 0.062785 -1.9030e-05
6:150533378 A G 0.118892 6.5827e-06
6:150536595 G T 0.265009 -1.2909e-05
6:150541385 C T 0.041321 -1.2219e-05
6:150545682 C T 0.065593 1.7012e-05
6:150549678 C T 0.095848 3.1392e-05
6:150550969 C A 0.222291 6.1628e-07
6:150556516 G A 1.909051 -5.4782e-06
6:150559591 A G 0.871653 -2.1576e-06
6:150570867 G A 0.079719 -6.4209e-07
6:150572489 T C 0.043406 1.3851e-05
6:150575442 A G 0.201375 4.1750e-06
6:150583244 T C 0.758422 7.7876e-06
6:150588650 C T 0.030088 1.3403e-05
6:150589093 C T 0.597546 2.8386e-06
6:150589959 T C 0.949278 -5.2728e-06
6:150592428 C A 0.119643 -2.4753e-05
6:150593318 A G 0.026801 1.3654e-05
6:150593995 T C 0.067616 -1.1458e-05
6:150594360 T C 0.044653 2.7185e-05
6:150596551 G A 0.335654 1.9163e-05
6:150599791 G A 0.536288 -9.9420e-06
6:150602943 T C 1.197941 2.8092e-05
6:150603402 G A 0.077628 3.6362e-05
6:150608138 A G 0.957121 -2.2602e-05
6:150609709 C A 0.066715 1.5673e-05
6:150610448 C T 0.044898 -3.2452e-06
6:150613315 G A 0.239616 1.6214e-05
6:150617107 T C 0.549724 -4.7662e-06
6:150619734 G A 0.038585 -5.3779e-06
6:150624947 C T 0.027124 -3.3174e-06
6:150625399 A G 0.376204 3.0825e-05
6:150625467 G C 0.218099 -2.8296e-05
6:150629632 G C 0.449970 -1.9873e-05
6:150633010 C T 1.672641 -8.9505e-06
6:150634434 G A 0.284052 -8.7590e-06
6:150634670 T C 0.464783 -8.7750e-06
6:150637477 T G 0.999738 -1.2969e-05
6:150638096 G A 0.854301 -6.5201e-06
6:150639594 T C 0.114285 -3.6736e-05
6:150643730 T G 0.033539 1.1317e-05
6:150645627 A C 0.069384 2.6302e-05
6:150649629 T C 0.044650 -9.4213e-06
6:150651900 A G 0.660222 9.0611e-06
6:150656054 C T 0.305964 2.1809e-06
6:150667597 C T 0.031754 8.0587e-06
6:150672660 T C 0.032791 1.5310e-05
6:150676502 T C 1.394679 -5.3441e-06
6:150677790 A G 1.241850 -7.4325e-05
6:150681656 T C 1.647585 -4.7747e-05
6:150683395 T C 0.405823 2.1488e-05
6:150684596 A G 0.036966 -3.5017e-07
6:150685999 G A 1.583042 -7.3500e-05
6:150700504 C T 0.143221 5.0735e-06
6:150704497 A G 0.122822 8.8006e-06
6:150714555 A G 0.065980 1.5484e-05
6:150714962 T C 0.064631 7.8235e-06
6:150716696 C T 1.848868 6.7752e-06
6:150716697 A G 0.066014 1.4386e-05
6:150720439 T C 1.875787 4.0881e-05
6:150730270 A G 1.838311 1.3481e-05
6:150730975 C T 1.343980 -1.8139e-05
6:150739841 A G 0.582114 6.3854e-06
6:150741930 T C 0.037803 -1.0006e-05
6:150744321 C T 0.113200 3.3019e-05
6:150744999 C T 0.422404 -3.5915e-05
6:150748071 G A 0.369394 -1.1533e-05
6:150748147 G A 0.237172 1.9177e-05
6:150751874 C T 0.595700 2.0270e-05
6:150754768 T C 1.939293 6.5474e-06
6:150757328 C A 0.053557 4.0260e-06
6:150760780 C T 1.546338 6.1227e-06
6:150761836 G A 0.178141 1.3170e-05
6:150765473 A G 1.073997 1.6752e-05
6:150767727 C A 0.473269 -1.0388e-05
6:150769141 C T 0.039778 5.1859e-06
6:150770037 A G 0.027814 6.6940e-06
6:150771106 G A 0.624422 8.1657e-06
6:150774071 T C 0.042817 1.1205e-05
6:150774093 G C 0.046465 -7.5316e-06
6:150774385 G A 0.375850 4.7419e-05
6:150783855 T C 0.707088 -4.3840e-06
6:150789711 T C 0.059558 6.2028e-06
6:150791057 T C 1.830505 1.4301e-05
6:150791493 G A 0.197502 2.5635e-05
6:150801022 A G 0.031316 -9.5770e-06
6:150813097 T C 0.283389 -5.5357e-06
6:150815520 T C 0.040448 4.6731e-06
6:150816245 A G 0.031649 -1.1387e-05
6:150832532 C T 0.688467 1.8145e-05
6:150841372 A G 0.051555 3.5800e-05
6:150852113 G A 0.105452 5.4678e-06
6:150863180 T C 0.193396 2.6577e-05
6:150869099 A G 1.432889 1.4775e-05
6:150871192 C T 0.133960 -1.3316e-05
6:150873623 G A 0.235485 -3.5011e-05
6:150890623 C T 0.310985 -6.6278e-06
6:150892649 C T 0.373515 -2.0086e-05
6:150894838 C T 0.212978 3.0676e-05
6:150900125 A G 0.342791 -2.5860e-06
6:150906164 A G 0.475543 8.2684e-06
6:150908030 G A 0.027603 1.8730e-05
6:150909058 A G 1.441929 1.8584e-05
6:150909715 A G 0.264244 -7.4478e-06
6:150912910 T C 0.049352 7.7626e-06
6:150914050 C T 1.449072 2.0395e-05
6:150918494 A G 0.037728 -5.3039e-06
6:150918916 A G 0.034212 -9.5862e-06
6:150920061 G A 0.045646 2.7000e-06
6:150922234 G A 0.051806 -7.8732e-06
6:150922641 G A 0.228764 -1.7152e-06
6:150923038 G A 0.051205 1.7782e-05
6:150926564 G A 1.603764 -3.0040e-06
6:150928648 A G 0.141718 -1.6165e-05
6:150928735 T C 0.083666 -2.0209e-05
6:150928770 G A 0.265377 -1.6219e-08
6:150929923 T C 0.472878 -2.4203e-05
6:150935549 C T 0.040638 -4.0230e-06
6:150936062 G A 1.958407 -5.0973e-06
6:150936510 A G 0.047951 3.1089e-06
6:150939689 G A 0.032281 -1.3316e-06
6:150942218 G A 0.089123 1.0811e-06
6:150943294 A G 0.028633 -5.4139e-06
6:150945215 G A 0.264867 -1.0189e-05
6:150950215 A G 1.237393 -4.3575e-05
6:150953942 A G 0.215345 1.8504e-05
6:150956225 A G 0.108502 -1.7122e-05
6:150956468 G T 0.038727 2.0739e-07
6:150957745 A C 0.070417 1.0641e-06
6:150961088 T C 0.538185 1.3303e-05
6:150962712 C T 0.035287 1.6630e-05
6:150964232 T C 0.041617 1.2549e-05
6:150969829 T G 0.322908 1.3848e-06
6:150971305 T C 0.355659 1.7931e-05
6:150979221 T C 0.269810 -6.8832e-06
6:150980770 T G 1.790350 8.1329e-06
6:150986356 T C 0.809335 -2.4488e-06
6:150988903 G T 1.448569 2.2944e-05
6:150990255 C T 0.103324 2.0915e-06
6:150990608 T C 0.024360 5.4050e-06
6:150991166 A G 0.070108 3.8539e-06
6:150994384 T C 0.053795 -1.1608e-05
6:150998511 G A 0.143500 1.2399e-05
6:151005165 C T 0.267937 -6.6450e-06
6:151006643 C T 0.353561 2.8020e-05
6:151015996 C T 0.981342 -1.1729e-06
6:151016738 G A 0.119772 2.9910e-05
6:151023191 A C 0.369455 -6.5356e-06
6:151025050 C A 0.169464 2.1089e-05
6:151029109 G A 1.020848 -1.8119e-05
6:151031607 A G 1.827656 -1.7178e-05
6:151034730 T G 0.940037 -2.6325e-05
6:151035512 G A 0.043331 5.9039e-06
6:151039403 T C 0.090622 5.7456e-07
6:151041895 A G 0.085954 -2.8334e-05
6:151045016 C T 0.220614 1.9021e-06
6:151048254 A G 0.044578 -4.8885e-06
6:151050924 T C 0.047584 1.7650e-05
6:151058043 G A 1.860607 -3.0011e-05
6:151062360 C T 0.518742 -2.6907e-05
6:151069060 A G 1.911788 -7.4144e-06
6:151070741 G C 0.150191 -8.0544e-06
6:151072093 C A 0.026736 -7.0351e-06
6:151075238 G A 0.157442 -1.3309e-05
6:151077619 C T 0.170878 1.5080e-05
6:151081620 G A 0.482081 -2.1498e-05
6:151093961 T C 0.070866 -3.7639e-06
6:151108413 A G 0.069074 5.5912e-07
6:151110369 A G 1.186997 -2.2386e-05
6:151120757 T C 0.060996 -4.7646e-06
6:151121760 C T 0.891529 -1.2484e-05
6:151122094 G A 0.349747 -1.9612e-05
6:151123175 T C 0.567094 -4.0689e-06
6:151125143 C T 0.171137 7.4320e-06
6:151125251 T G 0.105745 1.9905e-06
6:151125896 A G 1.017693 -7.7467e-06
6:151128492 A G 0.044544 1.7990e-05
6:151129499 C T 0.080423 7.2229e-06
6:151131081 C T 0.631262 8.7823e-06
6:151132738 A G 0.026420 8.0920e-07
6:151134948 T C 0.023020 -1.3228e-05
6:151135385 G A 0.085886 2.7144e-05
6:151135576 C T 0.181714 2.3726e-05
6:151145278 A G 1.614498 7.4940e-06
6:151152035 C A 0.067021 -4.9205e-06
6:151153505 A G 1.428643 3.2513e-05
6:151156327 C T 1.655040 2.6413e-05
6:151158991 G A 0.583413 -8.7325e-09
6:151161018 G A 0.330810 -6.7368e-07
6:151161825 T C 0.041913 -4.0708e-07
6:151161836 C T 0.088953 -1.2762e-05
6:151163115 A G 0.369102 1.0829e-06
6:151163542 G A 0.514502 2.6806e-05
6:151167045 T C 0.025101 3.6615e-06
6:151180608 C G 0.202677 -6.6362e-07
6:151188245 G A 1.763111 -1.2728e-05
6:151189396 G A 0.036218 2.3978e-05
6:151189764 C T 0.255561 6.2744e-06
6:151190846 A G 0.039122 -3.4244e-06
6:151196754 A G 0.171909 -3.8442e-06
6:151196971 G A 0.247089 1.3550e-05
6:151197644 G A 0.118783 2.5402e-06
6:151197663 G A 0.045031 -4.7452e-06
6:151198012 A G 0.176084 4.5895e-06
6:151202722 T C 0.083316 9.1341e-06
6:151204543 G A 1.049467 9.9490e-06
6:151205678 G A 0.139808 -3.7472e-06
6:151206166 T C 0.046962 9.8100e-06
6:151213211 C T 0.649145 8.4224e-06
6:151216868 G A 0.130166 -1.2838e-05
6:151225521 T G 1.130999 9.6099e-06
6:151225565 A G 0.362217 -2.4323e-05
6:151227709 C T 0.276185 6.3859e-05
6:151229997 G A 0.367089 2.3562e-06
6:151230837 A G 0.765324 4.7619e-05
6:151233641 A G 0.053901 -1.4916e-05
6:151236180 T C 0.332622 -2.0184e-06
6:151236287 G T 0.956462 -2.4745e-06
6:151236699 G A 0.032179 -1.0749e-06
6:151243150 A G 0.094138 -2.5461e-05
6:151243448 A G 0.026444 -9.3585e-06
6:151245314 G A 1.318387 3.5368e-05
6:151247079 G A 0.125984 -1.7966e-05
6:151247439 G A 1.864748 1.9870e-05
6:151252985 A G 0.553586 -1.2603e-05
6:151254376 T C 0.023000 1.8893e-05
6:151255129 G T 0.127106 -3.4757e-06
6:151257061 A G 0.069125 -8.2075e-06
6:151264778 G A 1.144193 -3.3063e-05
6:151265926 A G 0.382191 -1.3672e-05
6:151266870 A G 0.063362 -2.0121e-05
6:151270231 A G 0.043018 1.8929e-06
6:151271130 C T 0.705395 -4.1794e-06
6:151274882 G A 0.385030 -8.2865e-06
6:151278949 T C 0.581288 1.3278e-05
6:151280919 C T 0.079838 1.8018e-05
6:151281668 C T 0.371165 -1.1203e-05
6:151295133 G A 0.585494 1.6153e-05
6:151296753 T C 0.555538 1.6440e-05
6:151296944 T C 0.424084 -1.9710e-08
6:151297701 A G 0.042627 3.0182e-06
6:151299606 C T 0.050861 -1.0248e-05
6:151301359 G A 0.816828 9.5234e-06
6:151313367 G A 0.249153 -8.1813e-06
6:151315581 C G 0.152492 8.3908e-06
6:151322448 G A 0.456368 -1.2874e-06
6:151322571 T C 0.030564 -5.2473e-06
6:151326343 A G 0.069081 1.1566e-05
6:151327848 A G 0.632336 3.4827e-06
6:151328122 A G 0.121285 -1.0654e-05
6:151329457 A G 0.073827 6.4093e-07
6:151330686 G A 0.821812 -1.4203e-05
6:151336739 G C 0.858785 -1.9020e-05
6:151338476 T G 0.217361 -1.5862e-05
6:151339442 A C 1.420432 7.6583e-06
6:151341298 C T 0.281267 -1.5758e-05
6:151343713 A G 0.546365 3.9204e-07
6:151344484 T C 0.020712 8.3118e-06
6:151360058 T G 1.444897 2.5597e-05
6:151369307 T G 0.057460 3.0597e-06
6:151377282 T G 0.040512 9.9180e-06
6:151377317 A G 0.070166 -1.9288e-05
6:151378351 G C 0.865289 -2.7902e-05
6:151385882 A G 0.137417 6.7392e-06
6:151386450 C T 0.184780 -1.8523e-05
6:151391569 C T 0.119793 1.6168e-05
6:151391661 C A 1.663458 -2.4604e-06
6:151392273 G A 0.301666 -8.4389e-06
6:151394253 A G 0.118042 -1.9031e-05
6:151394562 T G 0.537845 4.3058e-05
6:151398029 G A 0.072069 -9.0579e-06
6:151403272 C G 0.020753 1.9664e-05
6:151418439 G A 0.127976 5.1814e-06
6:151423606 T C 0.749634 -1.9609e-05
6:151424745 C A 0.249765 -1.3842e-05
6:151432371 C A 1.194582 1.4914e-05
6:151433505 C A 1.650855 3.4627e-05
6:151437682 G T 0.518082 -6.8612e-07
6:151437732 G C 1.499655 1.5800e-05
6:151441909 T C 0.075394 -1.2838e-05
6:151443419 A T 0.829778 2.0663e-05
6:151448455 T C 0.043861 1.3889e-05
6:151453913 G A 0.086186 -1.0089e-05
6:151457413 T G 0.029463 -4.7604e-06
6:151457936 T C 0.070774 1.8063e-05
6:151459028 T C 0.027736 -1.2075e-05
6:151466575 T G 1.521988 -7.1645e-07
6:151467182 C T 1.046221 2.3901e-07
6:151470503 A C 1.094348 -5.1622e-06
6:151472169 G A 0.058066 1.4750e-05
6:151472251 A G 1.118372 -7.4479e-07
6:151472937 G A 0.564748 -2.9874e-05
6:151473330 G A 0.617336 -1.0759e-05
6:151474619 T C 0.067133 2.1151e-05
6:151476147 A G 0.130251 8.3985e-06
6:151479993 C T 0.051140 -6.6519e-06
6:151481007 C T 1.634954 7.8227e-06
6:151482049 T C 0.132205 1.1286e-05
6:151482800 A G 0.037966 2.4420e-05
6:151492298 C T 0.919482 -3.7454e-06
6:151492441 G C 0.120242 2.2662e-05
6:151500466 A G 0.712576 -1.0521e-06
6:151501128 C A 0.052276 -8.5941e-06
6:151503261 C T 0.430033 -5.8657e-06
6:151514183 A G 0.924204 2.5989e-06
6:151515172 G A 1.773235 -4.6836e-06
6:151519686 C T 0.400237 -8.1183e-06
6:151524015 A G 0.310825 4.8508e-06
6:151527056 T G 0.507002 5.3231e-06
6:151528821 G A 0.048794 5.3670e-07
6:151536785 T G 0.165976 2.0434e-05
6:151537436 G A 0.054346 -3.7560e-06
6:151546061 A C 1.514859 -6.8081e-06
6:151546940 C T 0.066096 -1.5526e-06
6:151554656 T C 0.345558 2.8845e-05
6:151557935 A G 0.024513 1.6320e-05
6:151558180 C T 1.946378 -5.1272e-06
6:151560735 T C 1.499791 2.3147e-05
6:151562595 G A 0.099849 3.0557e-05
6:151563031 T C 0.058647 2.9709e-06
6:151565924 T C 0.826255 1.3460e-05
6:151566441 A G 0.183040 -3.3253e-06
6:151568942 C T 1.277667 3.0813e-05
6:151575870 C T 1.315544 1.8767e-05
6:151576181 A C 0.143520 2.8405e-06
6:151577277 G A 0.034474 4.4951e-06
6:151579432 T C 0.876661 8.8397e-06
6:151584651 G T 0.100421 -1.8153e-06
6:151587323 G A 0.032587 7.4971e-06
6:151588197 A G 0.366225 -2.4738e-05
6:151591640 C T 0.026410 -8.5411e-06
6:151591845 G A 0.024679 -5.3034e-07
6:151594564 G A 1.110807 -5.2445e-06
6:151596486 G A 0.978105 -1.1636e-05
6:151596886 G C 0.057566 -1.5111e-07
6:151597753 A G 0.047462 1.1764e-05
6:151597937 G A 0.390524 -4.8746e-06
6:151600722 G A 0.073443 7.6686e-07
6:151602119 G A 0.217612 4.2410e-05
6:151606123 G A 0.902473 3.7297e-06
6:151606695 T C 0.074055 8.6168e-07
6:151609811 C T 0.266519 -5.3037e-05
6:151612514 A G 1.898101 1.0527e-06
6:151613902 T G 0.796752 -8.3080e-09
6:151614761 C T 0.117263 2.7318e-07
6:151622137 T C 0.381508 -8.1791e-06
6:151623480 A G 0.054078 7.0606e-06
6:151624843 A G 1.756675 -2.6735e-05
6:151626774 G T 1.411351 4.2491e-06
6:151629708 G A 1.685523 5.5524e-06
6:151631197 C G 0.574199 -1.5032e-05
6:151632774 T C 0.059701 2.7486e-06
6:151632899 C T 0.397205 -1.6883e-05
6:151634078 T C 0.685428 -4.7614e-06
6:151634126 C T 0.051276 -7.2335e-06
6:151634652 C T 0.058786 5.7242e-06
6:151635626 T C 0.085526 1.0666e-05
6:151638269 G A 0.667854 1.1973e-05
6:151639599 C T 0.455039 2.2684e-05
6:151640467 T C 0.034984 9.2265e-06
6:151641001 A G 0.124090 -1.2502e-05
6:151642956 G C 0.684432 2.4230e-05
6:151643443 C T 0.023183 -1.0460e-05
6:151644197 T C 0.086964 7.8672e-06
6:151646797 C T 0.231055 3.5673e-05
6:151651568 C T 0.686890 2.2250e-05
6:151652551 G A 0.192535 -1.1461e-06
6:151654269 C T 0.126851 2.3993e-06
6:151655001 G T 0.196143 -4.8646e-06
6:151655101 G T 0.390949 3.2005e-05
6:151668163 G A 1.472038 -2.8472e-05
6:151669875 G A 1.561586 -2.3764e-05
6:151670172 C A 1.515043 -2.2998e-05
6:151670897 C T 1.560400 -3.2672e-05
6:151671182 T C 0.038778 -8.8968e-06
6:151672185 T A 0.067000 2.0411e-05
6:151672812 A G 0.038517 -1.2484e-05
6:151673074 G C 0.113585 3.4035e-06
6:151673589 A G 0.166986 -9.5244e-06
6:151674270 A G 0.167254 -1.1236e-05
6:151674326 C A 1.346744 -1.4046e-05
6:151674593 T G 0.040546 -1.0365e-05
6:151678440 T C 0.103970 -4.3980e-05
6:151684739 T C 0.042290 5.8661e-06
6:151686905 T C 1.279391 -3.5002e-05
6:151690281 T C 0.058552 -2.3981e-05
6:151692096 C A 0.047445 -7.6846e-06
6:151693837 T C 0.085383 2.5782e-05
6:151699396 G A 0.022979 2.2239e-06
6:151706109 A G 0.037721 -2.3547e-06
6:151707110 C A 0.056651 1.3566e-06
6:151710081 C T 0.201089 -2.0596e-05
6:151713405 A G 0.169519 -2.5865e-06
6:151716010 C G 0.088797 -8.5551e-06
6:151716860 C T 0.465745 2.9890e-06
6:151722758 A C 0.034797 3.7505e-06
6:151734061 T C 0.214886 -2.2755e-05
6:151738370 T C 0.037867 9.9747e-06
6:151742541 C T 1.944342 -1.4544e-05
6:151744085 T C 0.059521 1.8176e-05
6:151750960 T C 0.126446 -2.6558e-05
6:151753440 T C 0.269606 -2.0237e-05
6:151753702 C T 0.105303 2.3493e-05
6:151756879 C T 0.100189 -3.6835e-06
6:151761621 G A 0.580683 -2.4269e-05
6:151761683 C T 0.044157 -3.6881e-05
6:151766552 A G 0.202079 -1.7721e-05
6:151766822 A C 0.229879 -1.7380e-05
6:151773164 A G 0.245749 -2.3092e-05
6:151773504 C T 0.797462 -4.8298e-05
6:151779193 T G 0.231664 -2.3147e-05
6:151781022 C G 0.680933 -7.3586e-05
6:151786266 A C 0.206645 3.9773e-05
6:151786817 G C 0.150374 -1.0807e-05
6:151789709 G A 0.085618 1.9311e-06
6:151789868 A G 0.229168 -1.6460e-05
6:151794704 C T 0.605984 -1.1796e-05
6:151794885 T G 0.056583 1.0199e-05
6:151803659 A G 0.240007 -2.2412e-05
6:151816054 A C 0.042318 -7.0817e-07
6:151825678 A G 0.136622 -2.8536e-05
6:151825900 G A 0.031975 2.5949e-05
6:151828771 G A 0.109094 1.1859e-05
6:151835770 C G 0.053942 2.0084e-05
6:151836921 G A 1.938643 -2.0448e-05
6:151839175 A G 0.049692 -1.4983e-05
6:151839383 T G 0.192988 -8.1043e-06
6:151842809 G A 0.078465 2.1235e-05
6:151847804 T G 1.957050 -1.0996e-05
6:151849040 A G 0.226347 1.2538e-05
6:151849670 C T 1.213743 -5.4882e-06
6:151857594 G A 1.200474 -5.5978e-06
6:151868232 C A 1.403063 -2.0007e-05
6:151873833 T C 1.767517 -3.8203e-05
6:151873896 T C 0.201681 -2.1984e-05
6:151885129 G A 0.136421 -2.1044e-05
6:151891388 A C 0.125943 -5.1381e-05
6:151894340 T C 0.225296 1.1910e-05
6:151894505 C T 1.778797 -4.8039e-05
6:151894567 A G 0.022588 -1.4753e-05
6:151900811 T C 0.227353 1.4511e-05
6:151900930 A G 0.156127 -2.3880e-05
6:151902524 T C 0.075459 -1.4652e-05
6:151907027 A G 0.075207 3.8644e-06
6:151907748 T C 0.575049 -1.6542e-05
6:151910590 C A 0.034267 -3.3544e-07
6:151912507 A G 0.578847 -1.5472e-05
6:151914113 A G 0.150010 -8.5136e-06
6:151917660 A G 0.119874 -1.8205e-05
6:151920851 A C 0.392333 1.0049e-05
6:151922064 A G 1.197485 -7.4210e-05
6:151927010 T G 0.125797 2.2697e-05
6:151933175 G A 1.021725 4.0546e-05
6:151936677 A G 0.666226 1.4822e-05
6:151939181 A G 1.039455 4.6960e-05
6:151939350 C A 0.155198 -1.2452e-05
6:151944418 A G 0.372301 2.5682e-05
6:151948366 A G 0.712457 1.9727e-05
6:151948668 T G 0.058491 1.0362e-05
6:151958815 C T 0.190903 -6.4630e-06
6:151959133 A G 0.042137 -1.9516e-05
6:151963697 T C 1.162529 1.3615e-04
6:151981156 T C 0.590281 6.1049e-05
6:151988829 T C 0.168148 8.1312e-06
6:151990197 A C 0.066181 1.2617e-05
6:151999091 C T 1.024999 1.1153e-04
6:152002296 A G 0.049403 1.2233e-05
6:152005229 C A 0.045670 6.2880e-06
6:152005534 T C 1.050232 7.0450e-04
6:152008098 T G 0.037922 5.3218e-06
6:152009638 G A 0.843207 -9.8553e-06
6:152010377 A G 0.051144 -3.2740e-06
6:152021049 G A 0.091227 -6.0613e-06
6:152031496 T C 0.055845 2.5679e-05
6:152040125 G A 0.494283 1.3273e-05
6:152042502 C A 0.557870 2.3347e-05
6:152044107 C T 0.025798 -1.3145e-05
6:152070145 C T 1.118042 3.9489e-06
6:152070928 A G 0.130084 1.8672e-05
6:152080039 T C 0.101009 -4.7726e-06
6:152082003 A C 0.048529 -2.0175e-06
6:152085517 T C 1.415639 1.9577e-05
6:152090535 T C 0.280751 7.0373e-06
6:152090707 G A 1.154321 3.3242e-06
6:152092846 A G 0.074803 -9.4162e-06
6:152097327 T C 0.268838 -2.8541e-07
6:152097697 G C 1.146379 1.1256e-05
6:152101823 A C 0.169522 1.7261e-05
6:152103792 C T 1.246776 2.5086e-06
6:152106206 A G 0.052337 -1.2341e-05
6:152110354 T G 0.086923 4.9975e-06
6:152115403 T C 0.036803 -9.4397e-06
6:152115788 A G 0.103103 -1.3113e-05
6:152116243 G T 0.035664 1.7307e-05
6:152116655 G A 0.140073 1.7783e-05
6:152120869 T C 1.951148 -4.7437e-06
6:152123716 G T 0.055699 -5.3742e-06
6:152129077 C T 0.956781 -6.7273e-06
6:152129746 T G 0.030704 8.0879e-06
6:152132175 A G 0.069710 1.5647e-05
6:152132431 A G 0.052463 -1.8493e-05
6:152140209 G A 0.021055 -1.9032e-05
6:152143888 C G 0.115329 4.3003e-06
6:152147285 A G 0.038173 3.1340e-05
6:152149435 C T 0.197479 9.7977e-07
6:152149586 A G 0.107540 -1.3427e-05
6:152151965 A G 0.089711 -7.9860e-06
6:152157122 A G 0.998212 -1.1370e-07
6:152157881 T C 0.926091 -7.1971e-06
6:152163284 G A 0.083962 2.8157e-06
6:152163335 C T 0.913869 -6.5466e-06
6:152163381 G A 0.703009 -1.0277e-05
6:152171980 C T 0.045609 2.7521e-05
6:152173872 T C 0.033349 2.3313e-05
6:152177055 A G 0.022191 1.8339e-05
6:152180596 G A 0.044963 3.0461e-06
6:152182917 C T 0.813904 -2.0947e-05
6:152193824 T C 0.106601 1.0716e-05
6:152196952 T C 1.510337 -1.0345e-04
6:152199931 A G 0.689270 -6.0277e-05
6:152200639 A C 0.073229 1.6154e-05
6:152202498 C T 1.500484 -2.0936e-04
6:152203178 C T 0.121017 -1.3235e-05
6:152204210 G A 0.599297 -7.4648e-05
6:152207415 A G 0.045425 -7.6300e-06
6:152212459 C T 0.062132 2.6903e-05
6:152224736 C T 0.060031 6.0665e-06
6:152233808 G A 0.051895 2.3669e-05
6:152235339 T C 1.263510 -2.0706e-04
6:152260206 A G 1.532365 -3.6788e-05
6:152270034 T C 0.063923 -5.3007e-05
6:152270364 G A 0.261576 2.0626e-05
6:152274190 A G 0.117831 1.8776e-05
6:152275658 C T 0.064199 -1.7388e-06
6:152282546 A G 1.340696 -6.9290e-05
6:152289770 C T 1.256659 -4.3582e-05
6:152291366 C G 1.684877 -7.1627e-05
6:152298397 T C 0.035280 -1.6103e-05
6:152298435 T C 0.568178 -1.7145e-05
6:152300040 C A 0.025471 -6.6472e-07
6:152306334 T C 0.052401 8.4062e-06
6:152306346 G A 0.040886 1.7763e-05
6:152307261 A G 1.362081 -2.2956e-05
6:152307706 C T 1.717213 -2.5063e-05
6:152310007 T C 0.377700 -2.3109e-05
6:152313683 G A 0.042369 -7.5511e-06
6:152322885 G A 0.538324 1.2505e-05
6:152324888 A G 1.900045 -6.0131e-06
6:152331839 A G 0.039384 -6.3175e-06
6:152342604 C T 0.151391 -5.2263e-07
6:152355920 A G 0.547671 -1.3598e-05
6:152356187 G A 0.661435 2.5230e-06
6:152356862 G A 0.079688 8.2823e-07
6:152357678 C T 0.047207 -1.0478e-05
6:152367853 A G 0.054248 -1.0714e-05
6:152370868 T C 0.212628 2.5717e-06
6:152381725 T C 0.034090 -2.2365e-05
6:152382688 C A 0.110821 -4.9912e-07
6:152388444 A G 0.213764 1.4591e-06
6:152389088 A G 0.145829 -2.5412e-05
6:152389425 G A 0.020678 -9.0380e-06
6:152392561 A C 0.157181 -1.5404e-05
6:152393629 C G 0.043412 -4.9296e-06
6:152396197 G A 0.069666 -1.6655e-05
6:152396352 C T 0.062530 4.5545e-07
6:152406183 C T 0.054591 1.5281e-05
6:152408126 A G 0.670098 -1.2092e-06
6:152418575 C T 0.196751 7.0702e-06
6:152419079 G A 0.057117 -1.0517e-05
6:152419190 G C 0.497435 3.5370e-06
6:152422335 T C 1.938987 -3.5840e-06
6:152424534 A C 0.057763 -1.1372e-05
6:152426433 T G 0.071230 -1.9052e-05
6:152434117 C T 0.025227 1.5086e-05
6:152434828 G A 0.547749 -8.2460e-06
6:152441239 T C 1.515090 3.8224e-06
6:152441919 T C 0.429707 4.1527e-05
6:152443468 T G 0.462488 -1.7747e-05
6:152443744 T G 0.292392 8.4882e-06
6:152443761 T C 0.050783 2.9799e-06
6:152444815 C T 0.174652 -1.0156e-05
6:152450470 T C 0.511626 -1.2546e-05
6:152453094 A G 1.072362 -3.8951e-05
6:152453291 A G 0.166843 2.0342e-05
6:152456475 G A 0.768346 -2.4600e-06
6:152458174 A G 0.280747 5.8069e-06
6:152459143 G A 0.335515 1.1557e-05
6:152463488 T C 0.191335 -3.0935e-05
6:152464839 G A 1.112589 -9.1569e-06
6:152466582 G A 0.640812 -2.1401e-06
6:152469188 G C 0.647401 -4.6202e-06
6:152470752 A C 0.092649 -2.3238e-05
6:152473181 C T 0.082017 -2.8294e-05
6:152474790 C T 0.451500 -1.9731e-05
6:152475555 C T 0.572455 7.7590e-06
6:152476784 C T 0.069523 -7.4066e-05
6:152476952 C G 1.552223 1.1237e-05
6:152479587 A C 0.358940 -2.7581e-05
6:152480032 G A 0.038350 -1.7976e-06
6:152480496 T C 0.690684 -3.2200e-05
6:152481668 C T 0.026471 -1.1511e-06
6:152482932 T C 0.028695 -1.2033e-05
6:152486008 G A 0.061727 1.8519e-05
6:152486279 C T 0.260610 4.2996e-06
6:152486372 T C 0.275596 -4.1112e-06
6:152487153 G C 0.164429 -1.3315e-05
6:152487585 C G 0.414010 -2.3303e-05
6:152488577 C T 0.255847 1.9220e-06
6:152489037 G T 0.688104 4.6398e-07
6:152489038 C T 1.271540 1.9014e-05
6:152489294 C T 1.638300 1.3527e-05
6:152491388 C T 0.691881 -2.4618e-06
6:152492736 G C 0.747369 -5.3188e-06
6:152494701 C T 0.127864 -1.0080e-06
6:152497815 G A 0.117919 -4.3532e-06
6:152502079 T C 0.027154 1.4058e-06
6:152508089 C T 0.031122 -1.6129e-05
6:152508097 C T 0.037378 -3.6006e-06
6:152510957 G A 0.739115 4.0307e-06
6:152517115 T C 0.658039 -2.0701e-05
6:152517463 C T 0.144802 3.5876e-05
6:152517608 C T 1.262789 -1.1666e-08
6:152517955 A C 0.225262 4.1861e-06
6:152520456 T C 0.327427 -1.6774e-05
6:152520494 C T 1.001088 -2.1063e-05
6:152521431 G A 0.119942 -8.2154e-06
6:152522812 G T 1.147195 -9.8443e-07
6:152523550 T G 0.890339 -1.2853e-05
6:152527786 A G 0.037806 -5.4804e-06
6:152528289 C A 0.074850 1.5586e-05
6:152528757 G A 1.686115 1.7391e-08
6:152529260 A G 0.262867 -1.4116e-05
6:152530607 A G 0.048583 -8.2347e-06
6:152532702 C T 0.038472 -3.9236e-06
6:152534768 T C 0.063451 -1.1220e-05
6:152534789 C T 0.065154 -1.7722e-05
6:152534978 C T 0.178280 -9.1502e-06
6:152539857 C T 1.906491 -1.3753e-05
6:152540278 C A 1.974617 -4.0812e-06
6:152541204 C A 0.125817 1.9539e-05
6:152541635 A G 0.448868 -6.9753e-06
6:152547151 C T 0.837400 -1.5111e-05
6:152548027 G T 0.169223 -1.2225e-05
6:152548175 A C 0.198971 -1.4763e-06
6:152558197 A G 0.381440 1.0181e-06
6:152566624 G A 0.046931 -3.5962e-05
6:152570274 G A 0.148905 -3.7348e-06
6:152570415 A G 1.230763 -1.1437e-05
6:152581705 C T 0.068642 1.3410e-05
6:152605463 A T 0.031051 6.9050e-06
6:152606194 A C 0.145026 1.1911e-05
6:152606237 A G 0.217704 2.1401e-07
6:152606574 A G 0.213560 7.4058e-06
6:152607366 T C 0.032733 -3.1640e-05
6:152608067 T C 0.123383 1.7563e-05
6:152613258 A G 0.110929 -4.5096e-06
6:152620782 C T 0.382426 4.2967e-06
6:152621481 T C 0.068731 5.3806e-06
6:152623888 G A 1.579068 8.8208e-07
6:152626012 G T 0.149171 -2.0837e-05
6:152627953 G A 0.432505 -7.4382e-07
6:152629617 T C 0.631231 1.0528e-05
6:152630946 T C 0.171919 -6.2548e-06
6:152632750 A G 1.618438 -4.1715e-06
6:152637514 A G 0.048070 9.4727e-06
6:152640110 A G 0.062258 -1.5575e-05
6:152641656 T C 0.043987 1.4475e-05
6:152641945 T C 0.046316 -3.5290e-05
6:152643870 C T 1.390874 -9.5304e-07
6:152644165 T C 1.135850 -2.5757e-05
6:152648145 T C 1.187660 9.5472e-05
6:152648927 G A 0.911040 7.4960e-05
6:152650812 A G 0.055709 7.4287e-07
6:152652034 T A 1.510732 8.5064e-05
6:152656305 T G 1.499825 5.9098e-05
6:152658062 G C 0.071559 -3.4236e-06
6:152658374 G A 0.281264 -1.3784e-05
6:152659845 A G 0.049525 6.6330e-06
6:152660310 G A 0.703026 4.3039e-05
6:152661100 G A 1.239358 5.7568e-05
6:152665628 T C 1.245165 7.0056e-05
6:152668211 G A 0.029286 -2.8587e-05
6:152672245 C T 0.031221 -2.5061e-05
6:152674464 A C 0.021109 -9.1891e-06
6:152677815 A G 0.106737 1.0874e-05
6:152678330 A G 0.041012 2.2347e-05
6:152679518 T C 0.042872 -3.5070e-05
6:152680001 A G 0.070438 4.6254e-06
6:152680057 A G 0.096633 1.7149e-05
6:152680710 A G 0.144656 2.2450e-07
6:152681807 C A 0.142228 -2.4812e-05
6:152682715 A G 0.036259 4.0274e-06
6:152693635 T C 0.165031 -2.4591e-05
6:152695308 T A 1.121812 7.0976e-05
6:152700914 G A 0.206641 -1.2414e-05
6:152701536 C T 1.977456 1.2996e-05
6:152701996 T C 0.862926 -1.5238e-06
6:152702821 A G 1.010233 -2.1085e-06
6:152706579 T C 0.041342 1.6664e-05
6:152708310 A G 0.432005 -3.4161e-05
6:152714291 A C 0.078951 2.3801e-05
6:152717159 C T 0.057817 -2.0605e-06
6:152723028 C T 0.062139 -1.6530e-05
6:152727439 C T 0.031136 -3.8269e-06
6:152728593 A G 0.760466 -7.5318e-06
6:152730568 C T 0.050379 -2.2599e-06
6:152734882 T C 0.026304 7.1906e-06
6:152740412 A G 0.066351 3.2773e-05
6:152744750 C T 0.283379 6.9558e-06
6:152753254 A G 0.257292 3.9744e-06
6:152761079 C T 0.122084 2.1109e-05
6:152762727 C A 0.042464 -2.2844e-06
6:152771849 A G 0.119582 1.6696e-05
6:152772264 G A 0.807366 -4.9064e-06
6:152776750 A G 0.444632 4.3837e-06
6:152777095 C A 0.119738 1.4431e-05
6:152779933 A G 0.054309 2.2980e-05
6:152790573 T G 0.687533 -1.1937e-05
6:152791474 A C 0.243403 -2.4609e-05
6:152817143 C T 0.028181 5.0590e-06
6:152829175 T C 0.067408 1.2511e-06
6:152831248 A G 0.119290 1.1199e-05
6:152832514 G A 0.198631 -2.5556e-05
6:152857850 C T 0.668310 -6.8307e-06
6:152863736 T G 0.067782 2.2820e-05
6:152865556 G A 0.416274 2.5693e-06
6:152867246 A G 0.031550 -2.7622e-05
6:152872097 G A 0.073572 -1.4998e-05
6:152872399 G C 0.294829 5.8260e-06
6:152872709 G A 0.073232 1.9397e-05
6:152875167 C G 0.319940 3.3591e-06
6:152880603 G A 0.111817 -8.1897e-06
6:152888284 G T 1.530209 -5.2223e-06
6:152897662 C G 0.147046 -1.9391e-06
6:152900487 T C 1.126130 1.0775e-05
6:152917191 T C 0.326730 3.8706e-06
6:152927664 A G 0.155722 -2.8333e-05
6:152929264 T C 1.479229 1.1886e-05
6:152938890 T C 0.048043 -1.8236e-05
6:152941476 A G 1.508413 1.3982e-05
6:152947906 G T 0.052735 -3.7098e-06
6:152947953 A C 1.453445 2.5706e-05
6:152952771 G C 0.040050 -6.1002e-06
6:152966001 A G 1.447964 3.2779e-05
6:152968048 T C 0.033498 -2.1362e-05
6:152982936 G A 0.091234 2.0068e-05
6:153003011 T C 0.953004 2.9973e-05
6:153004049 T C 1.450497 9.3873e-06
6:153011434 T C 0.142504 -1.0131e-05
6:153012164 T C 0.052860 -1.8157e-05
6:153018095 A G 0.086491 6.5710e-06
6:153020401 A G 0.353493 9.6188e-06
6:153034268 C T 0.038425 1.3049e-05
6:153043035 A G 0.370621 1.9807e-05
6:153046842 T G 0.038976 -3.8259e-05
6:153048624 T C 0.053364 -3.6799e-06
6:153052102 T C 1.400169 7.2796e-06
6:153064110 G A 0.055053 1.5531e-05
6:153065487 G A 0.289787 -4.0701e-05
6:153065996 A G 1.464871 2.6548e-05
6:153066369 G T 0.240221 1.8381e-05
6:153069356 G A 0.301306 1.5227e-05
6:153070451 T G 0.079053 -2.6194e-05
6:153074322 T C 0.347095 8.1557e-06
6:153076789 G A 0.233163 -2.3531e-05
6:153090854 T C 0.040291 -6.3915e-06
6:153094557 T C 1.657057 -1.6899e-05
6:153096392 G A 0.091353 -1.9893e-05
6:153101343 C T 0.208130 -9.0799e-07
6:153106538 A G 1.298759 1.5681e-05
6:153120256 C T 0.067051 7.6550e-06
6:153135378 G A 0.652973 1.8659e-05
6:153136141 C T 0.020800 1.4071e-05
6:153137302 A C 0.197044 4.9587e-06
6:153137831 G A 0.097745 -3.5788e-05
6:153138983 C T 0.429112 1.7826e-05
6:153139013 C T 0.023768 -8.5009e-06
6:153140668 T C 0.034059 3.2374e-05
6:153141032 A G 0.350698 -2.4317e-06
6:153141778 T C 1.951451 1.7233e-05
6:153143554 C T 0.160914 2.3628e-05
6:153143932 G A 0.364403 -1.1997e-05
6:153155296 C G 0.283895 3.3868e-06
6:153167770 T C 0.365576 8.7021e-06
6:153168427 T C 0.063818 -9.1301e-06
6:153173466 A G 0.079855 -3.5563e-05
6:153174339 G T 1.588720 -1.1238e-06
6:153180096 C T 0.306484 -2.9358e-05
6:153185670 C T 0.627733 -1.9563e-05
6:153190243 G A 0.109229 -6.9528e-06
6:153200095 A C 0.084390 2.2517e-05
6:153209916 C T 0.310281 -2.5338e-05
6:153212278 G A 0.162369 -3.9749e-05
6:153216375 T C 0.962796 1.7161e-05
6:153218261 T C 0.685156 4.8801e-05
6:153243958 T C 1.800410 1.1003e-05
6:153246884 A G 0.154556 1.7874e-05
6:153263793 G A 0.508868 -2.0693e-05
6:153271085 T C 0.141388 1.6064e-05
6:153275064 A T 0.028813 -1.2898e-05
6:153296370 A G 0.137584 2.1418e-05
6:153296472 C T 0.020725 -1.0554e-05
6:153296541 C G 1.372508 5.6879e-06
6:153297150 C T 0.348917 3.7695e-05
6:153308198 G T 1.395845 -4.1986e-06
6:153323806 G A 0.387954 2.5970e-05
6:153333440 T G 1.392921 -9.9749e-07
6:153334225 A G 0.124233 1.2493e-05
6:153344531 A T 0.813275 2.9548e-06
6:153345309 T C 1.390351 6.6803e-06
6:153349813 G A 0.798323 -1.7455e-05
6:153350046 A G 0.029932 5.9260e-06
6:153350074 T C 0.634859 -2.2469e-05
6:153353459 T G 0.996529 4.9227e-05
6:153354211 T C 0.752680 -3.3235e-05
6:153367258 G T 0.042103 -2.1070e-06
6:153369530 A C 0.050304 -9.8492e-06
6:153371475 G A 0.054057 -3.1786e-06
6:153380228 G A 0.567791 1.5828e-05
6:153383590 A G 0.493331 -3.6060e-06
6:153394186 T G 0.177889 1.1301e-05
6:153396074 G A 0.185137 4.3323e-05
6:153407553 C T 1.171127 -8.8358e-06
6:153416912 A G 0.780606 -9.9008e-06
6:153419377 A G 0.208457 -5.7324e-06
6:153420193 G A 0.116872 -6.0389e-06
6:153423252 G A 1.926445 1.8084e-05
6:153430417 T C 0.089194 1.9545e-05
6:153433362 T C 0.045262 -4.5729e-06
6:153454443 C T 0.207892 -2.2805e-05
6:153457680 A C 0.846002 1.4397e-05
6:153461445 A G 0.063250 -9.5359e-06
6:153478891 G T 0.207002 -8.4047e-06
6:153481328 C T 0.937243 -6.8832e-06
6:153488829 T C 0.113928 6.9121e-06
6:153490874 T G 0.045374 -2.0772e-05
6:153505338 G A 0.171208 -5.5850e-08
6:153508325 A G 1.931449 3.0364e-05
6:153515792 A G 0.070179 1.4957e-05
6:153520113 T C 0.257982 -1.1053e-05
6:153521205 T C 0.713694 2.5012e-05
6:153522782 T C 1.839471 -6.8433e-06
6:153528789 C T 0.845838 -1.1471e-05
6:153529372 G A 0.767721 4.7231e-06
6:153529759 A C 1.825334 -5.7698e-06
6:153541850 C T 0.196850 -2.5412e-05
6:153544035 G A 0.063679 7.4199e-07
6:153544473 G A 0.153067 4.6695e-07
6:153549396 T G 0.047672 7.5695e-06
6:153549673 A G 0.283963 -1.0676e-05
6:153557913 T G 0.752931 2.5859e-05
6:153559877 T C 0.346445 7.9929e-07
6:153559941 T G 0.079831 3.4838e-06
6:153572513 A G 1.151489 -1.9292e-06
6:153574103 G A 0.027848 5.3555e-06
6:153575151 T C 0.057875 -2.5685e-05
6:153577129 A G 0.090061 4.3502e-05
6:153579133 T C 0.147991 -2.1746e-05
6:153580398 G A 1.949815 -1.8854e-05
6:153588508 G A 0.074164 1.4422e-05
6:153588595 G C 0.131655 1.9855e-05
6:153609789 G A 0.666627 2.4043e-05
6:153615121 C T 0.079906 -2.2329e-05
6:153619023 A G 0.088300 6.0160e-06
6:153625417 C T 0.077506 -1.8471e-05
6:153625452 G A 1.576086 7.9320e-06
6:153632118 C T 1.172058 4.1442e-06
6:153633278 G A 0.267450 -3.0467e-05
6:153635596 A G 0.072569 -1.8446e-05
6:153642868 C A 0.586095 2.1048e-05
6:153645785 A G 0.862562 5.9219e-05
6:153649227 G A 0.092315 -2.6181e-06
6:153651777 A G 0.273118 4.4183e-05
6:153667028 A G 0.136646 5.6220e-06
6:153667054 A C 0.047965 1.0570e-05
6:153681383 C T 0.093675 -4.1161e-07
6:153688995 C T 0.447321 5.1992e-05
6:153693713 A G 0.030581 -1.2331e-05
6:153693962 A C 0.504214 2.8948e-05
6:153694667 A G 0.092635 -5.6509e-06
6:153700256 G A 0.459578 -3.6215e-05
6:153702999 T C 0.571085 3.8572e-05
6:153705190 T C 0.031221 -5.7471e-08
6:153705635 G A 0.034369 -4.0319e-06
6:153705710 C T 0.345623 6.7429e-06
6:153710119 C T 0.088399 -1.9702e-05
6:153711703 A G 0.063818 -1.2748e-05
6:153713192 A G 0.027668 -1.0924e-06
6:153715969 T A 0.640982 3.4239e-05
6:153719985 T C 0.237386 -4.6446e-06
6:153723001 C T 0.035260 -4.3519e-06
6:153723400 G A 0.057960 4.5746e-05
6:153724545 C A 0.679030 4.6963e-05
6:153726202 T C 1.521618 -2.8547e-06
6:153728032 A G 0.155229 1.6905e-07
6:153738941 G A 0.432046 -4.5138e-05
6:153745399 G T 0.022643 -5.8992e-06
6:153746500 T C 0.102896 1.3334e-05
6:153747146 T C 1.525596 -2.9041e-06
6:153747772 A G 0.207325 -1.4576e-06
6:153748051 T C 0.453230 -5.2627e-05
6:153753395 C T 0.100132 4.7470e-06
6:153754668 G A 1.271472 -1.0649e-05
6:153756209 T C 0.046183 -1.5339e-05
6:153757736 T C 1.588652 -1.2626e-05
6:153758188 A C 0.144972 1.2602e-05
6:153759253 G A 0.113755 1.9868e-05
6:153761825 A G 0.033311 7.2206e-06
6:153764097 A G 0.073419 -2.9242e-06
6:153778462 T C 0.466201 2.0401e-05
6:153789403 G A 0.031703 1.0702e-05
6:153802852 G T 0.038986 -6.9891e-06
6:153812348 T G 0.330293 -2.1976e-07
6:153817556 A G 1.034155 -1.3897e-05
6:153825052 G A 0.168859 -1.7667e-05
6:153830570 A G 1.783683 -7.4255e-06
6:153836148 G T 0.335977 -2.2055e-06
6:153847267 G A 0.337908 -2.4500e-06
6:153848930 C A 1.707275 -2.6856e-06
6:153857343 C T 0.034671 -1.4026e-05
6:153861971 T C 1.151027 -6.5677e-06
6:153865197 C T 0.314252 8.1425e-08
6:153867750 G A 0.344657 -7.9668e-06
6:153869625 C A 0.042763 -1.2129e-05
6:153878518 A C 0.030993 2.0530e-05
6:153880741 C T 1.043423 -1.2800e-06
6:153898077 A C 0.340679 -1.9444e-05
6:153901571 T C 0.613869 9.5016e-06
6:153902167 G A 0.054118 1.0044e-05
6:153923555 T C 0.186494 -4.7916e-06
6:153925602 A G 0.333540 4.4380e-08
6:153927391 T C 0.031064 -1.5583e-05
6:153937583 G A 0.319050 -7.6431e-06
6:153939326 T C 0.193321 -7.4054e-06
6:153978167 G A 0.513132 -1.3353e-05
6:153987576 A G 0.333040 -1.4473e-06
6:153993028 T C 0.047982 1.0667e-05
6:153996311 A G 0.036500 6.8559e-06
6:154008644 A C 0.088756 1.0831e-05
6:154016517 C T 0.297563 2.2942e-06
6:154018114 A G 0.274226 9.3313e-06
6:154023391 T C 1.227843 -2.0792e-06
6:154024232 C T 0.082996 -7.2449e-06
6:154039814 C T 0.023122 -1.4812e-05
6:154041308 C T 0.297039 1.7105e-05
6:154063102 C G 0.072715 6.6939e-06
6:154076889 C T 0.032822 -6.0357e-06
6:154078602 C T 1.383174 -1.0052e-05
6:154079109 C T 0.352834 7.6753e-06
6:154110012 C T 1.029487 -1.5365e-05
6:154111766 C T 0.084928 -4.3657e-05
6:154117009 G A 0.538641 1.1432e-05
6:154118324 T C 0.211177 3.2256e-06
6:154121293 C T 1.477471 1.6767e-05
6:154121791 T C 0.623415 -1.4119e-06
6:154148759 A G 0.371298 4.6752e-06
6:154149057 T C 0.039662 6.9889e-06
6:154151081 T C 0.025951 -1.6446e-06
6:154151957 A G 0.050668 1.4536e-05
6:154155582 G T 0.151126 -1.0626e-05
6:154156850 A G 0.088470 9.7283e-06
6:154156869 A C 0.056485 4.0272e-06
6:154157377 C T 0.056702 5.6226e-06
6:154157525 G C 0.046360 -3.4130e-06
6:154164671 T C 0.281604 -2.7796e-05
6:154168547 T C 0.797996 -1.3042e-05
6:154179029 G A 0.028861 -3.5466e-06
6:154213973 C T 0.496374 -1.1589e-05
6:154214809 C T 0.027539 1.0183e-05
6:154216154 C T 1.503079 1.0088e-05
6:154219177 A G 0.359181 -1.0911e-05
6:154219530 T C 0.041876 2.2036e-05
6:154222459 C T 0.056814 6.6678e-06
6:154234424 C T 0.047322 -4.0874e-06
6:154237937 T G 0.272414 1.6301e-07
6:154248350 T C 0.145271 1.4585e-05
6:154248680 A G 0.067347 -9.2658e-06
6:154252356 G A 1.895404 -1.6216e-05
6:154255177 G A 0.060833 -6.7958e-06
6:154261060 A C 0.190108 -1.1119e-05
6:154261523 A G 1.809403 -1.7801e-05
6:154268195 C T 0.028412 4.1949e-06
6:154273950 G A 1.517113 -3.4784e-05
6:154279821 A C 0.344307 -1.9255e-06
6:154288040 C T 0.035355 -3.7628e-06
6:154293111 A G 0.347231 -5.6322e-06
6:154293788 C T 1.519296 -4.5350e-05
6:154299041 C T 0.754397 -1.4836e-05
6:154304242 T C 0.253753 -1.3834e-05
6:154306533 T C 0.215913 -6.9463e-06
6:154330255 T G 0.833874 -1.7877e-05
6:154331184 C T 0.361180 -2.1780e-05
6:154339726 G C 0.038945 1.7975e-05
6:154358638 A C 0.055978 1.4819e-06
6:154360508 T G 0.101509 8.6299e-06
6:154360797 G A 0.252797 -8.8916e-07
6:154362019 T C 0.521162 -2.3690e-05
6:154382367 T C 0.338697 -3.2817e-05
6:154394684 T C 0.065035 -3.0102e-05
6:154397738 C T 0.134116 1.3557e-05
6:154404313 G A 0.342471 -3.5823e-05
6:154410767 G A 0.028990 -3.6826e-07
6:154411344 A G 0.179891 -3.8710e-05
6:154414446 T A 1.488656 8.0955e-06
6:154428666 T C 0.507203 -2.2616e-06
6:154430594 G C 0.084210 4.4693e-06
6:154442130 G A 0.278408 4.2563e-06
6:154445215 G A 0.296138 1.1513e-05
6:154448411 G A 0.061003 -3.2172e-05
6:154457493 T G 1.787769 7.0243e-05
6:154460799 C T 1.309479 3.2958e-05
6:154461822 C T 0.415666 -3.1742e-07
6:154462086 T C 0.777560 3.6392e-05
6:154462169 T C 0.061044 -1.9612e-06
6:154463215 G C 0.036297 8.2326e-06
6:154463406 A C 0.020239 -6.0372e-06
6:154464836 A G 0.143874 1.0383e-05
6:154466232 T C 1.451017 6.5834e-06
6:154470217 G A 0.152615 -1.1637e-05
6:154470612 C A 0.037806 -7.4133e-06
6:154477913 C T 0.314144 5.6926e-05
6:154482965 A G 0.077751 -4.3934e-06
6:154487421 T C 0.264159 -1.9680e-05
6:154488454 C T 0.263014 -2.3333e-05
6:154493220 T C 0.089596 -1.5352e-05
6:154501325 C T 0.145319 -8.4749e-06
6:154503512 C T 0.121095 -9.9677e-06
6:154512497 C T 1.256085 -1.1107e-06
6:154513413 A G 0.119320 -1.5070e-05
6:154541446 T G 0.927043 -2.5394e-05
6:154544810 T C 0.061122 -9.3197e-06
6:154560106 G T 0.025454 -5.5302e-06
6:154564634 C T 0.844302 3.1962e-05
6:154565335 A G 1.729486 9.3127e-06
6:154567863 T C 0.150058 -3.8718e-05
6:154569105 A G 0.055356 2.3052e-05
6:154578699 T C 0.327060 -5.3499e-05
6:154579861 C T 0.155402 -1.3856e-05
6:154581527 C A 0.144679 -4.1038e-05
6:154582687 T C 1.894031 -6.5109e-06
6:154586360 G A 0.457936 6.8855e-06
6:154588815 T C 0.461186 2.4290e-05
6:154597660 A C 0.330198 3.4373e-06
6:154598067 A G 0.062132 -1.3011e-05
6:154600367 G A 0.376792 1.8432e-06
6:154601954 G C 0.113530 9.0386e-08
6:154606323 C A 0.053880 1.9313e-05
6:154610778 G T 0.059024 -3.9732e-05
6:154613266 A G 1.334237 1.3392e-05
6:154613448 C T 0.305814 1.3429e-05
6:154618934 A G 0.168961 -2.5851e-05
6:154619235 A G 0.045819 -1.4466e-05
6:154622476 C G 0.079780 -2.0357e-05
6:154622750 C T 0.493413 -1.0534e-05
6:154622788 T C 1.292188 7.0213e-06
6:154627669 A C 0.089861 -1.1758e-05
6:154630064 T G 0.081052 -3.6728e-06
6:154637393 C T 1.474574 -3.5134e-05
6:154637444 T C 0.148001 -6.6812e-07
6:154640026 C T 0.249224 8.8052e-06
6:154641219 G A 0.045357 -8.6282e-06
6:154643266 G A 0.065028 -2.2586e-05
6:154645163 C A 0.063162 1.0273e-05
6:154645632 C T 0.085118 3.5212e-06
6:154651083 A G 0.133344 -2.4871e-05
6:154655496 T C 0.161577 1.0945e-05
6:154658031 T C 0.553413 -3.5226e-07
6:154660122 T C 0.065702 3.7011e-05
6:154662647 G A 0.879476 2.8096e-07
6:154664312 T C 0.065521 -2.5656e-05
6:154669255 A G 0.855382 -7.5960e-06
6:154669917 T C 0.434718 1.7269e-06
6:154671100 C T 0.108329 -3.5377e-06
6:154672352 G A 0.056141 -1.6615e-05
6:154675308 G A 0.546270 -2.2066e-05
6:154678347 C G 0.710549 -1.0170e-07
6:154679741 A T 0.131254 1.4570e-05
6:154680530 T C 0.107217 -6.4545e-06
6:154681326 T C 0.689702 -2.2272e-05
6:154684079 A G 0.136510 -1.3999e-06
6:154689531 C T 0.084258 6.4056e-07
6:154690885 T G 0.034467 -3.0722e-05
6:154691448 T C 0.218612 -2.1080e-05
6:154692918 A G 1.008826 -4.3096e-05
6:154695113 G A 0.030337 9.1791e-06
6:154696108 T C 0.047608 -1.8709e-06
6:154699068 C T 0.686292 -1.6315e-05
6:154703970 T C 0.032873 -3.4750e-05
6:154705243 A G 0.124787 -2.3318e-05
6:154715474 C G 0.560022 -3.5716e-06
6:154716313 G A 0.175217 -4.4008e-05
6:154716571 G A 0.311176 8.1264e-06
6:154720994 T C 0.445496 4.1366e-07
6:154721557 T C 0.422506 -4.6806e-06
6:154724305 A C 1.935016 3.2949e-06
6:154726988 A G 0.085968 -9.1531e-07
6:154733748 A G 0.955391 -1.7657e-06
6:154737008 C A 0.078546 -3.2761e-05
6:154739755 T C 0.134667 1.1853e-05
6:154740824 A G 0.095232 -9.3327e-06
6:154746358 T C 0.779899 -3.7961e-05
6:154751750 G A 0.090017 3.6190e-06
6:154751960 A G 1.026716 -1.5892e-05
6:154754385 A G 1.116916 -1.4736e-05
6:154756689 T C 0.074422 4.1524e-06
6:154760161 C T 0.151285 1.7024e-05
6:154761284 A C 1.268168 -1.8176e-05
6:154765608 G A 0.440590 -6.0342e-06
6:154767318 T C 0.101165 6.5936e-06
6:154768242 G A 0.035287 1.5877e-05
6:154771679 C T 1.900038 -9.1225e-06
6:154774470 T C 1.286119 -1.0699e-05
6:154781119 C A 0.036324 1.2645e-05
6:154781336 A C 0.117525 -3.5328e-06
6:154784600 A G 0.772361 1.8171e-05
6:154784647 A G 0.029320 6.2988e-06
6:154787709 G A 0.221386 7.4281e-06
6:154788633 A C 0.557564 1.6742e-05
6:154795687 A G 0.065963 -5.4721e-07
6:154797088 A G 0.035542 2.7015e-07
6:154797178 C T 0.516229 -7.3260e-06
6:154798879 T C 0.116852 -1.4313e-05
6:154800018 C T 1.021456 2.0156e-05
6:154801644 C T 0.259104 -4.9182e-05
6:154801962 T C 0.676371 -5.9864e-06
6:154803211 A G 0.372128 2.3875e-05
6:154805346 C T 0.119956 8.2414e-06
6:154806742 C T 0.540395 3.3662e-05
6:154811792 T C 0.027896 8.3189e-07
6:154812387 C T 0.520785 -2.6105e-05
6:154813942 T C 0.189741 -1.9146e-05
6:154817666 C T 0.288543 -7.6506e-06
6:154819397 T C 0.024214 1.6746e-05
6:154820203 A G 0.751738 -6.2654e-06
6:154820318 G T 0.219353 -1.0311e-05
6:154825116 T C 0.721609 2.1868e-05
6:154826460 G T 0.353690 1.0595e-05
6:154828374 T C 0.137288 7.0943e-06
6:154829835 G A 0.582322 1.8868e-05
6:154837346 T C 0.295322 5.0873e-06
6:154842329 T A 1.621688 8.4758e-05
6:154865542 C T 0.062594 2.4490e-06
6:154867438 C T 0.044531 -1.3738e-06
6:154870603 A G 0.044626 -7.1296e-06
6:154876716 G T 0.366266 -1.2183e-06
6:154888012 C G 1.232198 3.8034e-06
6:154893590 A C 0.060870 1.4755e-05
6:154896788 T G 0.435657 5.6318e-06
6:154899702 G T 0.348485 -7.9014e-06
6:154901030 C T 0.253980 2.5491e-05
6:154904383 T C 0.049501 3.5802e-05
6:154911025 A G 0.047577 -7.2037e-06
6:154916269 T C 0.313742 2.7486e-05
6:154924891 A G 0.057243 -3.6258e-05
6:154931740 A G 0.170008 -8.0551e-06
6:154933725 G A 0.035035 3.7955e-06
6:154935113 T G 0.493637 4.6480e-06
6:154954420 T C 0.612186 6.3710e-07
6:154957836 C T 0.284212 1.0404e-05
6:154967415 T C 0.061894 -1.0061e-05
6:154975467 C T 0.402073 -5.4301e-06
6:154979576 C T 0.049967 -9.3778e-06
6:154981953 C A 0.319509 1.8465e-05
6:154983486 G T 0.079981 5.0889e-06
6:154984319 G A 0.098972 2.0868e-06
6:154986664 A G 1.716040 -9.7743e-06
6:154995697 C T 0.157776 2.9782e-06
6:154997553 C T 0.246440 -5.0154e-06
6:155001410 T C 1.439951 1.8088e-05
6:155002613 A C 0.054598 -9.0917e-08
6:155012182 T C 0.449110 -1.8228e-05
6:155012313 A G 0.582070 -9.6092e-06
6:155013909 C T 0.028004 -9.6604e-06
6:155019223 T G 0.473860 3.0679e-05
6:155020711 A G 1.079974 -6.8123e-06
6:155025319 A G 0.115778 4.6963e-06
6:155028882 A G 0.227458 -4.2756e-06
6:155033024 A G 0.983739 9.2332e-08
6:155040301 C A 0.052323 -5.6785e-06
6:155045044 C T 0.160410 3.0800e-06
6:155051600 T C 0.022711 -8.9140e-07
6:155077448 T C 0.041780 7.1018e-06
6:155080617 A G 0.071158 1.3477e-05
6:155087077 G A 0.037021 1.4761e-05
6:155096271 G A 0.075071 1.1368e-05
6:155096462 C T 0.911496 1.4426e-05
6:155102802 C T 0.697467 1.3897e-05
6:155109926 G T 0.071553 -1.0015e-05
6:155113232 T C 0.406449 1.3406e-05
6:155129280 T A 0.045173 -2.8010e-06
6:155131089 A G 0.041325 7.7974e-06
6:155138849 G A 0.207804 1.3367e-05
6:155141313 T C 0.079699 -1.4052e-05
6:155151903 G A 0.040267 9.5218e-06
6:155153307 A G 0.054904 3.9290e-06
6:155167434 C T 0.077424 -1.5580e-05
6:155174082 C A 1.852268 3.5810e-06
6:155189034 G A 0.504734 1.9190e-06
6:155190611 A G 1.266658 1.0677e-06
6:155194880 G T 0.381192 6.8823e-06
6:155209784 G A 0.384411 5.5576e-06
6:155214086 G T 0.142544 1.8348e-05
6:155217757 G A 1.139757 -1.0784e-05
6:155218416 A G 0.037799 8.6046e-06
6:155219158 C T 0.733294 -1.9883e-05
6:155225683 C T 1.084241 1.1084e-05
6:155228511 A G 1.842840 -2.1751e-05
6:155229566 T C 0.642080 -7.8526e-06
6:155230909 G A 0.313351 3.4744e-06
6:155232282 C T 0.107567 3.3321e-05
6:155234468 G A 0.560692 1.8014e-05
6:155236094 T C 0.816712 1.1855e-05
6:155241709 C T 0.024506 -1.1138e-05
6:155242611 A G 0.023163 -1.2084e-05
6:155248159 C T 0.739465 1.9585e-05
6:155248596 A C 1.637531 -3.1596e-06
6:155249485 A G 0.195490 -1.6886e-05
6:155252014 T C 0.720399 8.8164e-06
6:155252087 A G 0.076302 -4.8426e-05
6:155254616 T C 0.022031 1.1461e-05
6:155256289 C T 1.468975 9.3318e-06
6:155258978 T C 1.361690 4.6099e-06
6:155259157 T C 0.172051 -1.3388e-05
6:155260537 T C 0.143969 -1.0485e-05
6:155262645 C T 0.058630 1.5367e-05
6:155263971 T C 0.636549 9.0704e-06
6:155266786 G T 1.426073 1.3132e-06
6:155267682 C T 1.446526 1.7298e-06
6:155269107 C T 0.206481 -1.0294e-05
6:155271430 G A 0.841279 -1.9981e-05
6:155271653 G A 0.143150 -5.0784e-06
6:155271853 C G 0.082048 2.3186e-05
6:155271952 T C 0.468876 5.7788e-06
6:155271960 G A 0.441164 -4.6143e-07
6:155272013 G A 1.359875 1.0667e-05
6:155272960 C T 0.169886 1.3958e-05
6:155277901 A G 0.728919 -1.5572e-05
6:155279648 A G 0.289332 -2.9902e-05
6:155279939 A C 0.548952 1.3812e-05
6:155281524 C T 0.028460 -1.9905e-06
6:155284096 T G 0.075044 -3.0908e-05
6:155285571 T C 0.035392 -8.9715e-06
6:155289167 G A 0.527292 2.9356e-05
6:155289205 A G 0.974178 -2.3942e-05
6:155289914 G A 0.139134 8.0628e-06
6:155295590 A G 0.265013 2.8394e-05
6:155296383 G A 1.251437 -5.6616e-05
6:155297693 G A 0.410144 -2.1569e-06
6:155304603 C T 0.271615 3.5344e-05
6:155305401 C A 0.056236 7.0250e-06
6:155307128 G A 0.028518 -5.2045e-06
6:155308711 T C 0.038540 6.8769e-06
6:155310510 G A 0.417369 -1.5759e-05
6:155311642 C T 1.419966 -9.2876e-06
6:155311817 A G 0.033158 4.5262e-06
6:155315430 T C 0.061085 -7.3013e-06
6:155316238 T C 0.457541 -9.4159e-05
6:155317769 G A 0.240537 3.2099e-05
6:155321347 T C 1.952623 1.0425e-05
6:155321690 G A 0.030891 2.3215e-05
6:155324416 G T 0.481340 -1.3301e-04
6:155325444 A G 0.281026 -1.6038e-06
6:155330737 G C 0.294295 -2.2477e-06
6:155331331 T C 0.027212 -8.6066e-06
6:155334087 T G 0.176237 -4.5546e-05
6:155334171 C T 0.074048 -1.4834e-05
6:155337220 T C 0.340676 -2.8007e-05
6:155337380 G A 0.123886 -2.4690e-06
6:155340887 G A 1.424985 1.3280e-05
6:155341260 T C 1.311057 1.8560e-06
6:155346865 T G 1.348077 1.8802e-05
6:155353147 A C 0.436415 -4.9423e-05
6:155354695 T C 0.052157 2.0468e-05
6:155354754 A G 0.084159 2.0005e-05
6:155359624 A C 1.039322 5.6355e-05
6:155359777 A G 0.274410 -1.4642e-05
6:155361006 C A 1.789129 -2.1059e-05
6:155361246 T G 0.477389 -5.0559e-05
6:155364799 C T 1.257645 5.0771e-06
6:155365412 G A 1.021664 2.1198e-05
6:155371728 A G 0.278279 -1.8022e-05
6:155374329 C T 0.902690 1.0982e-05
6:155375896 T C 0.561440 -9.5779e-05
6:155376049 T C 0.716890 1.8016e-05
6:155376328 T C 0.441164 2.2170e-05
6:155376694 T C 0.028497 1.6989e-06
6:155383093 C T 0.894765 -3.9002e-05
6:155392692 G A 0.223130 -1.1973e-05
6:155393225 G A 1.138692 -2.3161e-05
6:155397373 C T 0.726202 -2.9399e-05
6:155408552 C T 0.457014 2.8887e-06
6:155411606 A G 0.347027 1.2652e-05
6:155414413 G A 0.030112 2.2345e-05
6:155419501 T C 1.061928 1.3027e-05
6:155424124 A G 0.032458 2.5764e-05
6:155428222 T C 0.169760 -1.4074e-05
6:155428932 G A 0.503412 -2.3079e-05
6:155430517 C G 0.133157 -1.6903e-05
6:155433769 T C 0.058100 1.3468e-05
6:155438499 G A 0.089092 -2.2985e-05
6:155441136 G A 0.572897 -1.0381e-04
6:155451352 A G 0.373117 -4.2776e-05
6:155451730 C T 0.126011 -6.9489e-05
6:155464549 C T 0.050365 8.1050e-07
6:155468425 G A 1.334478 -1.9834e-05
6:155469860 C T 0.240276 1.7273e-06
6:155471454 T C 1.021735 -2.5270e-05
6:155474146 T G 0.086814 9.8669e-07
6:155477879 A C 0.054261 -6.7378e-06
6:155480609 C T 0.102110 2.3687e-05
6:155486182 A G 1.227231 -1.2526e-05
6:155495122 T G 0.043596 -2.1819e-05
6:155496740 A G 0.649856 4.5776e-05
6:155501072 A G 0.303087 -4.3610e-06
6:155501609 G A 0.040862 6.5425e-06
6:155503151 C T 1.401553 4.7111e-06
6:155506243 G A 0.076459 -4.3192e-06
6:155506935 C A 0.137288 9.9168e-06
6:155509388 G A 0.814659 -3.9713e-06
6:155511780 C T 0.087647 6.6659e-06
6:155512114 G A 1.106357 -3.2372e-06
6:155514044 A G 0.048444 -1.1251e-05
6:155515255 C T 0.351293 -2.3322e-05
6:155517048 G A 0.142228 -1.4071e-05
6:155518656 C T 0.265414 2.8158e-06
6:155519888 A G 0.102624 -2.2170e-05
6:155526993 A G 0.068075 -4.4277e-06
6:155527734 T C 0.483917 3.8708e-06
6:155530081 T C 0.071488 -5.2859e-06
6:155532689 G A 0.563000 -1.0701e-05
6:155536225 T C 0.350379 -1.2430e-05
6:155536606 T C 0.598025 -4.0662e-06
6:155537624 C T 0.071811 -1.8458e-05
6:155540230 A G 1.260392 -3.7189e-06
6:155542602 C T 0.172051 3.0995e-06
6:155544257 G A 1.283508 1.1847e-05
6:155545023 T C 1.752537 -8.0408e-06
6:155545654 A G 0.156847 -2.1305e-05
6:155548462 T C 0.093832 -2.5318e-05
6:155548501 T C 0.614950 -5.1132e-05
6:155548721 C T 0.037806 -9.1231e-06
6:155552558 T C 0.041264 1.9528e-05
6:155552826 G A 1.972914 -1.3013e-05
6:155557172 G A 1.007306 9.9122e-05
6:155561224 A G 0.385288 2.6391e-05
6:155561796 T C 0.557693 6.7855e-05
6:155571135 A G 0.046503 -2.9013e-05
6:155572026 T C 0.045714 -1.0587e-05
6:155572947 T C 0.091520 3.9207e-05
6:155580773 G T 0.203479 1.6695e-05
6:155594637 T C 1.251770 -7.1128e-05
6:155596901 C T 1.232085 -6.5943e-05
6:155597134 A G 0.029765 2.9632e-06
6:155597147 T C 0.502507 -4.6551e-05
6:155600911 T C 0.090231 1.9083e-05
6:155604844 C T 0.397436 -1.8294e-05
6:155608291 A G 0.148096 -5.2002e-06
6:155608455 T C 0.678581 -4.9168e-05
6:155616787 T C 0.052286 9.9277e-06
6:155624352 C G 1.175125 -4.4346e-05
6:155632133 C T 0.060731 -1.1193e-05
6:155633908 G A 0.041910 7.3417e-06
6:155633969 A G 0.087848 1.1529e-05
6:155635637 C A 1.204244 -4.4666e-05
6:155636768 T G 0.048937 -3.4604e-06
6:155636964 C T 0.086950 -2.2798e-05
6:155648642 A G 0.341866 -6.6106e-05
6:155649545 G T 0.025131 1.2404e-05
6:155649889 A G 0.390463 -2.9567e-05
6:155651340 G A 1.932296 6.6192e-06
6:155651706 A G 0.034025 1.1131e-05
6:155662063 A G 0.087970 -1.3006e-05
6:155662518 T C 0.057872 1.2659e-05
6:155663883 T C 0.029667 1.6834e-05
6:155674666 G A 0.066341 2.6048e-05
6:155680861 G A 0.161611 6.8167e-06
6:155694194 T C 0.056410 1.3230e-05
6:155694575 C A 0.397409 -2.2704e-05
6:155695650 G T 1.408696 -1.4043e-05
6:155697873 T C 0.071083 -1.4716e-05
6:155700189 T C 0.083639 -6.0955e-06
6:155703331 A G 0.059517 -1.3662e-05
6:155705018 G A 0.272282 -1.5237e-05
6:155722759 G A 0.342546 4.5462e-06
6:155733727 G A 0.316979 -1.5982e-06
6:155734754 C T 1.264680 -3.5899e-06
6:155738580 C T 0.175278 -1.5238e-05
6:155738646 C T 0.150085 4.8419e-05
6:155738706 C G 0.164691 -1.5735e-05
6:155740285 A C 0.097504 2.4968e-05
6:155741520 G A 0.970292 6.9442e-06
6:155742113 A G 0.941265 2.7527e-07
6:155742646 G A 0.546226 -2.0553e-08
6:155743012 T C 0.079403 -3.0742e-05
6:155745528 T A 0.073266 8.1529e-06
6:155746743 T C 0.041202 2.0118e-06
6:155749494 C T 1.615847 -2.3895e-05
6:155751814 C T 0.983341 -2.7396e-05
6:155753417 C T 0.061799 1.4747e-05
6:155755404 G A 0.679931 -2.2166e-05
6:155756947 A G 0.106408 -3.1088e-06
6:155757144 C A 0.050929 -1.2723e-05
6:155757828 T C 0.032506 1.1785e-06
6:155759778 C T 0.300803 1.1235e-05
6:155760195 T C 0.218289 4.4223e-06
6:155761166 T C 0.040723 2.7963e-05
6:155761246 T G 0.088698 -1.6747e-05
6:155766362 A G 1.213522 3.2339e-06
6:155768531 G T 0.035929 -4.2663e-06
6:155768633 A G 0.057148 -1.6215e-05
6:155769389 G A 0.758939 2.7623e-05
6:155772039 A G 0.409713 4.2808e-05
6:155775980 T G 0.217245 -1.7853e-06
6:155778550 C A 0.165034 -6.9415e-06
6:155783118 A G 0.095487 -2.9076e-05
6:155791783 A G 0.083843 -3.0970e-05
6:155798386 G A 0.039639 -1.2943e-05
6:155804519 T G 0.070961 5.8000e-06
6:155808780 A G 0.877266 5.3189e-05
6:155810346 G A 0.482965 4.5876e-06
6:155810819 T C 0.077135 1.1572e-05
6:155817018 G A 0.060374 -1.4760e-05
6:155832225 T C 0.216555 -5.9846e-07
6:155840770 C T 0.383843 4.8242e-05
6:155841015 T C 0.071080 -2.7517e-05
6:155842705 G A 0.329232 -6.6249e-05
6:155859522 T C 1.674022 9.4436e-06
6:155863106 G A 0.512584 1.1507e-05
6:155868073 T C 0.049008 1.0480e-05
6:155871680 T C 0.344307 2.2957e-05
6:155878027 G A 0.384007 2.2589e-05
6:155894739 A G 0.527816 1.0672e-05
6:155899723 C T 0.483499 -2.1169e-05
6:155903431 A G 0.772178 -1.2963e-05
6:155906859 G A 1.097898 -9.2996e-06
6:155922140 A G 0.088239 -8.7047e-06
6:155924292 G A 1.972087 -9.1481e-06
6:155929801 T C 0.029888 4.8345e-06
6:155944892 T C 0.117287 -1.3108e-05
6:155956559 G A 0.029068 1.3336e-05
6:155960688 A C 1.025910 -8.1416e-06
6:155983718 A G 1.474670 -2.9030e-05
6:155993192 T G 0.825949 -1.6187e-05
6:156006651 C T 0.526653 -7.4427e-06
6:156007516 G T 1.498649 -1.4548e-05
6:156008906 T C 0.847362 -8.1754e-06
6:156013436 G T 0.042916 -1.3666e-05
6:156015625 C T 1.338602 -5.4405e-06
6:156019544 C T 0.553253 1.2592e-05
6:156022308 C A 0.040033 -1.2202e-06
6:156027720 G A 1.977891 -5.6081e-06
6:156031374 A G 0.029932 1.7784e-05
6:156031809 T C 0.045490 -1.7962e-05
6:156033082 A G 0.101709 3.1391e-06
6:156034407 G A 0.042773 -1.3289e-05
6:156056473 T C 0.033369 -9.4670e-06
6:156058190 T C 0.113418 -3.7052e-06
6:156065530 C A 1.792862 7.6799e-06
6:156067873 A G 0.859366 1.4410e-05
6:156083823 G A 1.800536 -3.3339e-05
6:156087214 T C 0.050991 -9.5982e-06
6:156088458 A G 0.040281 1.1675e-06
6:156099947 T G 0.040155 3.9794e-06
6:156100037 A G 0.038884 8.9469e-06
6:156100674 G A 0.094824 1.4800e-06
6:156104364 A C 1.754696 -4.0470e-05
6:156104727 G A 0.081348 8.2005e-06
6:156107894 A G 0.022286 -1.1122e-05
6:156109467 G A 0.065508 2.5473e-05
6:156118550 T C 1.872554 1.5457e-05
6:156118613 A G 0.267940 1.5917e-05
6:156118979 G T 1.338109 6.2118e-06
6:156119308 G A 1.549649 3.7844e-05
6:156131953 A G 0.675691 -1.4129e-05
6:156132535 A G 1.278884 -2.6561e-06
6:156135408 C T 0.087042 -1.6222e-05
6:156137175 C T 0.137859 -3.9252e-05
6:156140201 A G 0.523712 -1.0884e-05
6:156145334 T C 0.172840 4.3037e-05
6:156145399 T C 0.041957 1.9863e-06
6:156147975 T C 0.075466 -2.4457e-05
6:156148031 A G 0.247184 1.0891e-04
6:156150363 C A 0.049236 3.0696e-06
6:156157228 A G 0.086005 1.9564e-05
6:156162032 G A 0.117511 5.8852e-05
6:156162203 A G 0.433403 3.2422e-08
6:156188840 C T 0.204714 -1.1839e-05
6:156191267 G A 1.400448 -6.8696e-06
6:156199725 C A 0.348478 -5.3485e-06
6:156200632 A G 0.678543 -2.3093e-07
6:156200836 A C 0.056760 -1.3601e-05
6:156221756 C T 0.093658 3.4738e-05
6:156224117 A G 0.031646 4.3754e-06
6:156224378 C T 0.078988 4.6672e-06
6:156229897 G T 0.022864 -1.2913e-05
6:156233947 G C 0.031819 2.2322e-05
6:156240505 C T 0.089388 2.7439e-05
6:156241042 C T 0.056026 2.3859e-05
6:156257380 A G 0.184066 -2.1944e-05
6:156267316 C T 0.040692 5.3854e-06
6:156268995 C T 0.074466 -1.6369e-05
6:156276320 T G 0.186779 -1.5005e-05
6:156284136 G A 1.013049 -7.0331e-05
6:156285173 C T 0.873085 1.1627e-05
6:156285880 C T 1.069703 -6.1564e-07
6:156286386 A G 0.344456 -2.5658e-05
6:156287627 C T 0.734117 1.7698e-05
6:156298940 A G 0.077166 -5.5624e-06
6:156300191 T C 0.848905 2.2662e-05
6:156303142 A C 0.443160 -2.0848e-05
6:156306367 A C 0.058049 -1.3783e-05
6:156308324 T C 0.230804 -1.3676e-05
6:156328069 A C 0.037306 -1.4393e-05
6:156335391 T C 0.066167 3.0732e-05
6:156335489 A G 1.130696 -1.9754e-05
6:156339561 A G 0.701023 -2.6453e-06
6:156341702 T C 0.042151 -1.1223e-05
6:156342622 C T 0.127687 -1.5991e-06
6:156349643 T C 0.092730 -4.7017e-06
6:156350424 T G 1.725260 -3.1090e-06
6:156351816 T C 1.473293 -4.7980e-05
6:156352061 A C 0.320658 -1.6305e-05
6:156353867 T C 0.970653 -1.2972e-05
6:156363210 A G 0.033209 5.1778e-06
6:156368267 T C 0.023476 -2.4264e-05
6:156368509 T C 0.098058 -7.7450e-06
6:156370537 A C 0.248418 2.8737e-05
6:156371884 C T 0.496704 -2.8037e-05
6:156382801 T C 0.699343 1.8229e-05
6:156383801 G C 0.026247 -2.5475e-05
6:156389148 C A 1.017329 1.9735e-05
6:156395631 C G 0.358165 -3.0622e-05
6:156414337 T C 0.718060 -5.3418e-06
6:156414829 A G 0.046533 6.0072e-06
6:156424791 C T 0.029354 -9.9872e-08
6:156426161 A G 0.028834 -1.0749e-05
6:156426343 T G 1.914001 -1.5152e-06
6:156428567 T C 0.227887 1.9475e-05
6:156434006 G T 0.099639 1.8293e-05
6:156434636 T C 0.069503 2.2085e-05
6:156434917 T C 0.128649 -5.9571e-07
6:156434933 C T 1.458316 1.3412e-05
6:156441161 C T 0.052089 9.5907e-06
6:156446171 A G 0.059891 8.3928e-07
6:156446855 G A 0.236696 2.9713e-06
6:156452092 A G 0.042324 -2.6735e-05
6:156452551 G A 0.078250 2.2479e-05
6:156454443 C T 0.090054 -6.0952e-06
6:156464824 T C 0.131903 1.0259e-05
6:156469089 C A 0.456491 -1.9979e-05
6:156475714 G A 0.745282 -1.3168e-05
6:156476113 T G 0.836669 -2.9452e-06
6:156479329 C T 0.202004 -8.7465e-05
6:156480974 T C 0.091625 7.5566e-06
6:156486364 T C 0.080821 -2.3101e-05
6:156495821 C T 0.445591 -4.2400e-07
6:156496175 C A 0.033855 2.5185e-06
6:156496610 A C 1.927193 1.2489e-05
6:156501136 A C 0.451014 2.5669e-06
6:156503349 T C 0.260297 1.4561e-05
6:156504546 G T 0.075677 -2.2663e-06
6:156509132 G A 0.067075 -2.0218e-05
6:156524151 T C 0.266057 1.4367e-05
6:156524753 C T 0.071291 2.2734e-05
6:156527318 C T 0.043732 1.5166e-06
6:156536552 C G 0.102505 3.0270e-05
6:156536739 T C 1.090989 1.1626e-05
6:156537772 G A 0.063271 1.5252e-05
6:156539127 T G 0.184695 -2.5417e-05
6:156555308 G A 0.028321 7.6566e-06
6:156564523 C T 0.192318 2.1034e-05
6:156566295 C T 1.111368 -3.7178e-06
6:156568408 C T 0.166136 -2.0422e-05
6:156568672 T G 0.074143 7.0532e-07
6:156575815 T G 0.074640 -2.9442e-05
6:156576135 C T 0.211472 5.6287e-06
6:156578620 C T 0.359416 2.0219e-05
6:156581409 G A 0.104616 3.0459e-05
6:156581806 A G 0.219217 -5.3790e-05
6:156582128 T C 0.356193 -1.9209e-05
6:156588492 G A 0.921960 2.9462e-06
6:156589160 G T 0.022442 9.0221e-06
6:156589422 G A 0.038109 2.7885e-06
6:156589526 T C 0.242438 -4.9545e-07
6:156590382 G A 0.348087 -6.9406e-06
6:156591654 G A 1.955680 3.1094e-06
6:156592566 T C 0.042515 -4.9767e-07
6:156600316 C G 0.096847 -1.1709e-05
6:156603232 A G 0.042977 3.0118e-06
6:156603989 C T 0.300177 -2.2402e-05
6:156604759 A G 0.043888 -1.0682e-06
6:156626204 G A 0.196013 -2.1432e-05
6:156628691 A C 0.062336 -8.8272e-06
6:156629397 A G 0.143982 1.6566e-06
6:156629769 T C 0.809209 8.9194e-06
6:156630747 C T 1.289532 -2.2645e-06
6:156631278 A C 0.713888 2.3290e-05
6:156636064 T C 0.058266 1.0169e-05
6:156639041 C T 0.060156 -4.2697e-06
6:156640516 C T 0.102175 -1.2523e-05
6:156641429 T C 0.834915 3.1889e-05
6:156657842 A G 0.606902 2.7183e-07
6:156664016 C T 0.072015 -3.1160e-06
6:156670531 C T 0.808801 6.7860e-05
6:156675495 T C 0.137781 -7.8662e-06
6:156678273 A G 0.327896 6.9290e-06
6:156689671 C T 1.800849 1.3114e-05
6:156697681 G T 0.311070 -3.1307e-07
6:156700918 A G 0.388688 -2.6411e-05
6:156704761 T G 0.082765 1.3920e-05
6:156706749 C T 1.167356 -3.5885e-05
6:156713891 A G 0.050865 -3.5375e-06
6:156714709 T C 0.069945 -4.3092e-05
6:156714740 T C 0.031707 -1.9352e-05
6:156718811 A G 1.006891 1.9111e-05
6:156719785 A G 0.791163 -3.2898e-05
6:156721837 A G 0.056216 -4.1411e-06
6:156723787 T C 0.082561 -1.4197e-05
6:156726548 G A 1.010356 1.2608e-05
6:156730106 A G 0.113673 -1.8378e-06
6:156732058 A G 0.039727 -7.1636e-06
6:156734768 C T 0.088137 7.2237e-06
6:156735886 T C 1.137220 1.8281e-05
6:156744349 T G 0.695736 1.1332e-05
6:156744954 G C 0.091183 1.0613e-05
6:156747488 T C 1.636821 4.1097e-06
6:156748060 G T 1.076778 -7.7658e-07
6:156749135 G A 0.114475 1.7137e-05
6:156751058 G A 0.041923 -5.0595e-06
6:156752850 A G 0.060435 -2.6272e-06
6:156753224 A G 0.021524 -3.8719e-07
6:156753469 C T 0.066484 -6.6794e-06
6:156758382 A G 0.070652 1.7423e-06
6:156761260 T C 0.056066 -5.5557e-05
6:156768673 C G 0.213781 9.8716e-06
6:156771003 G A 0.082429 -3.0487e-06
6:156772471 A G 0.627322 9.3451e-06
6:156776661 T C 0.141331 3.2666e-05
6:156781716 T C 0.066616 5.0910e-06
6:156785563 C T 0.046615 1.0924e-06
6:156786259 T C 0.081929 1.4456e-05
6:156787460 T C 0.536363 2.7581e-05
6:156795580 A G 0.079583 -4.0757e-05
6:156799238 T A 0.043599 -2.8018e-06
6:156801876 A G 1.364471 -4.6285e-07
6:156808798 G A 0.180541 1.3489e-05
6:156814248 C T 0.057267 -2.0699e-05
6:156821108 C T 1.699717 1.9325e-05
6:156823930 A G 0.036810 -6.4947e-06
6:156830040 A G 1.816342 8.9514e-07
6:156836257 T C 0.044772 -9.5319e-06
6:156837455 C T 0.031224 -1.7339e-05
6:156839572 T C 1.465160 1.6093e-05
6:156844879 C A 0.079981 -9.7153e-06
6:156846256 T C 0.271693 -8.9190e-06
6:156848835 G A 0.025182 4.3606e-06
6:156849322 A G 0.031676 -2.9960e-06
6:156854130 T C 0.044765 2.3504e-05
6:156854570 A G 0.037310 -7.3014e-06
6:156859195 T G 0.413167 -9.8933e-06
6:156864146 C A 0.600997 4.3009e-06
6:156865636 G C 0.040267 2.8333e-05
6:156865708 G T 0.065569 -3.0999e-07
6:156868655 A C 0.204295 -8.9632e-06
6:156868948 A G 0.234091 3.0716e-05
6:156871935 T C 1.755906 -1.7458e-05
6:156872393 A G 0.027593 8.5567e-06
6:156878678 C T 0.346085 4.0058e-05
6:156878988 A G 0.029106 -2.5591e-06
6:156884941 T C 0.265176 -1.1167e-05
6:156890935 T C 1.694230 -3.2790e-06
6:156893548 T C 1.158476 1.6530e-05
6:156897213 A G 0.444948 3.4301e-05
6:156898968 G A 0.056767 1.0877e-05
6:156902535 T C 0.039346 -6.6197e-06
6:156907168 T C 0.299337 -1.9457e-05
6:156913066 A G 0.032530 -1.6976e-06
6:156915443 C T 0.582821 -8.8841e-06
6:156919569 A G 0.133987 -3.2509e-05
6:156920654 G T 0.548551 1.6012e-05
6:156922133 T C 0.058331 -8.7189e-06
6:156922277 C T 1.068918 3.1081e-06
6:156923068 A G 0.565336 -1.5138e-05
6:156932391 A C 0.055543 3.9070e-07
6:156933147 T C 0.102114 1.9132e-05
6:156939196 C G 1.142912 5.9912e-06
6:156939692 C A 0.023608 -8.1992e-06
6:156943281 T G 0.994968 1.6809e-05
6:156952540 A C 0.048141 -1.2950e-05
6:156960439 G A 1.530345 8.2199e-07
6:156961391 G A 1.413201 1.3521e-05
6:156964527 C T 0.118851 -8.0920e-06
6:156970409 G A 1.471678 2.7199e-05
6:156970821 T C 0.058045 -1.8173e-05
6:156971688 G A 0.327685 1.0007e-05
6:156972218 G A 1.945474 6.3297e-06
6:156973867 A G 0.189136 2.5836e-05
6:157005821 G A 0.061493 1.2692e-05
6:157015837 A C 0.062431 9.4123e-06
6:157021730 C G 0.030483 -1.9053e-05
6:157029156 C A 0.079386 -1.0576e-06
6:157031061 G A 0.430193 1.8169e-05
6:157042018 C A 0.836744 2.0934e-05
6:157052747 C A 0.062305 -8.8510e-06
6:157054166 A G 0.076557 1.0617e-05
6:157056929 G A 0.034858 9.5877e-06
6:157059428 A G 1.242333 -9.6327e-06
6:157074522 G T 0.114071 1.9087e-05
6:157074929 T C 0.143748 -9.4787e-06
6:157075575 A G 0.144424 -8.3324e-06
6:157075954 A C 0.041117 -6.0339e-06
6:157081273 G A 0.069962 -1.9988e-06
6:157091804 C T 0.566954 -2.7077e-05
6:157101061 T G 0.088956 -2.1092e-05
6:157101165 G T 0.144948 -7.1289e-06
6:157113617 C T 0.138363 4.8587e-05
6:157116196 A G 1.970921 6.7690e-06
6:157125034 T C 0.027637 1.9208e-05
6:157131665 A G 0.154944 -1.1837e-05
6:157132241 T C 0.035263 4.1692e-05
6:157132426 T C 0.092836 -2.7020e-05
6:157133535 C A 0.398259 3.1577e-06
6:157135220 T C 0.100540 3.8757e-05
6:157142604 G A 0.035603 -4.1608e-06
6:157144362 G A 0.449236 -1.4135e-06
6:157147305 A G 0.083646 1.1422e-05
6:157150496 G A 0.039275 -1.0392e-05
6:157151225 T C 0.151122 -9.3784e-06
6:157159661 G A 0.377642 2.4998e-06
6:157166053 T C 0.047948 -1.8584e-05
6:157170348 T C 1.327257 -2.1755e-05
6:157177312 T C 0.033189 -6.2578e-06
6:157181248 G A 0.074116 1.7319e-05
6:157196595 A G 0.063386 -8.2718e-06
6:157199844 G A 0.669792 -2.8591e-05
6:157210313 C T 0.200902 9.0624e-06
6:157213965 C T 0.097395 8.3589e-06
6:157216200 A G 0.210684 1.4941e-05
6:157219164 G A 0.486045 -1.0339e-05
6:157219214 A G 1.914692 7.0678e-06
6:157220452 G A 0.055101 -6.7471e-06
6:157226804 T C 0.146281 -2.8651e-06
6:157231677 G A 0.422843 2.9704e-06
6:157232767 G T 0.447260 -2.3698e-05
6:157235937 G C 0.029245 7.0536e-06
6:157238956 A G 0.066154 -1.7915e-06
6:157248593 A G 0.101559 -5.2668e-05
6:157249642 C T 0.308211 -1.8566e-05
6:157250189 A C 0.786053 -5.0314e-06
6:157251775 T C 0.041043 1.5316e-07
6:157255076 C G 0.038381 -2.4028e-05
6:157261556 T C 0.063383 -1.7267e-05
6:157266662 T C 0.098425 -2.3315e-05
6:157267148 T C 0.065855 2.1806e-05
6:157274799 G A 0.642896 -1.6074e-05
6:157276186 C T 0.038370 5.0348e-06
6:157276462 A G 1.668001 -2.8981e-06
6:157278066 G A 0.105017 -2.8735e-06
6:157280413 C A 0.057025 -9.0372e-08
6:157285155 C T 0.254810 3.5481e-05
6:157286830 A G 0.051959 3.2270e-06
6:157294723 G A 0.047781 -5.0627e-06
6:157306903 G T 0.049287 1.0021e-05
6:157310712 A G 1.913305 1.1589e-05
6:157311021 G A 0.358046 2.4728e-05
6:157314607 G T 0.159581 1.0203e-05
6:157322763 G A 0.669112 -1.8052e-05
6:157331884 C T 0.040492 -1.8732e-06
6:157334519 C T 0.429510 2.0111e-05
6:157336182 C T 0.038030 1.6644e-05
6:157340330 C T 1.011757 5.3455e-06
6:157342695 A G 0.146699 -4.5553e-07
6:157365557 A G 0.118083 -8.7451e-06
6:157374765 G C 0.060279 3.2215e-06
6:157378621 T C 0.040985 4.9522e-06
6:157381360 C T 0.070417 1.0936e-05
6:157389824 G A 0.437435 1.4472e-05
6:157390781 T G 0.251774 2.1129e-05
6:157394217 C T 1.471892 1.5743e-05
6:157398175 C T 0.361690 2.9637e-05
6:157402041 G A 0.384982 -1.6742e-05
6:157403542 G A 0.157534 -1.0854e-05
6:157404463 C T 0.455178 -2.3000e-07
6:157405496 T C 0.386097 -1.2087e-05
6:157406462 G A 1.855310 1.4815e-06
6:157408683 T G 0.068486 -6.0749e-07
6:157411143 G A 0.513768 -9.4774e-06
6:157417240 A C 0.420184 -2.9012e-05
6:157417484 A G 1.075711 9.2377e-06
6:157418960 A G 1.077944 -1.3675e-05
6:157419056 T C 0.075819 6.7847e-06
6:157421297 C T 0.270014 -9.6132e-06
6:157427837 C G 0.206696 -7.0886e-06
6:157431564 G A 0.031510 -8.8620e-06
6:157435841 A G 0.424060 1.3219e-05
6:157437235 A G 0.192423 -2.8860e-06
6:157437279 T C 0.543866 1.1674e-06
6:157438151 C T 0.058232 -2.4581e-05
6:157441050 G A 0.430455 -1.3849e-05
6:157442183 A G 0.047288 2.8043e-05
6:157443699 T C 0.400312 2.1747e-05
6:157444430 A G 0.152397 5.7754e-06
6:157444698 A G 0.077271 -1.4963e-06
6:157444914 G A 0.665080 -1.2780e-05
6:157445108 T C 0.039207 1.2267e-05
6:157445999 A G 0.181122 -5.1635e-06
6:157446225 A G 0.078448 -9.4017e-06
6:157455422 T C 0.069809 -1.8228e-06
6:157455906 G A 0.183849 -1.2541e-05
6:157456434 G A 0.105972 1.4224e-05
6:157461929 T G 0.138604 3.0157e-05
6:157466508 A G 0.130247 9.1269e-06
6:157467160 C T 0.029711 7.4609e-06
6:157482222 G A 0.212520 2.5221e-06
6:157491123 T C 0.124580 4.7413e-06
6:157491381 G T 0.030167 4.4823e-06
6:157502888 G A 0.081793 -8.1397e-07
6:157505052 A G 0.539933 2.5271e-05
6:157519832 G A 0.097609 -1.6583e-05
6:157554604 G A 0.106894 -2.2785e-05
6:157712634 G A 0.106499 -1.3092e-05
6:157713777 T C 0.505771 2.1032e-05
6:157716529 G A 0.042729 1.6634e-05
6:157719164 G A 0.454393 -7.6613e-06
6:157724008 T C 1.107241 9.9026e-06
6:157739931 C T 0.106108 -1.2804e-05
6:157743741 C T 0.026675 -2.4040e-05
6:157752044 G A 0.092139 2.5276e-05
6:157759741 A G 0.060462 -4.9967e-06
6:157768581 C T 0.464178 -7.6001e-06
6:157775271 A G 0.640567 -1.3974e-05
6:157777952 T C 0.057107 -2.3122e-05
6:157790986 G C 0.046591 -1.3906e-05
6:157796068 A G 1.302594 3.8527e-06
6:157804127 C T 0.348427 -4.8423e-05
6:157805600 G T 1.734923 -4.1689e-07
6:157810233 C T 1.579408 1.1754e-06
6:157833863 G T 1.750198 -5.9779e-06
6:157839177 T C 0.094090 7.4405e-06
6:157839746 G A 0.022333 1.8541e-05
6:157840187 T C 1.624214 4.5345e-06
6:157847933 G A 1.929188 -1.4441e-06
6:157850881 T C 0.428412 -6.8123e-07
6:157853659 C T 0.078475 2.4874e-06
6:157854806 A G 0.875991 -5.4958e-06
6:157862266 C T 1.412215 1.5006e-05
6:157864969 T C 0.583855 2.1105e-05
6:157870067 A G 0.448056 -1.4230e-06
6:157876779 G A 0.455484 -7.7130e-06
6:157880169 G A 0.135354 3.0912e-05
6:157885270 A G 0.089990 -6.8735e-06
6:157887368 G A 0.048872 -9.8942e-06
6:157894267 A G 0.584671 7.2443e-06
6:157897335 C A 1.608102 3.6867e-05
6:157910318 G T 0.626849 -2.5326e-07
6:157910732 T C 0.641060 1.2053e-05
6:157912586 G T 0.516579 2.4195e-05
6:157912802 T C 0.120503 -1.7022e-05
6:157913440 C A 0.062519 5.2540e-06
6:157920773 A G 0.339183 -5.2453e-06
6:157941391 C T 1.383296 -6.3696e-06
6:157946665 T C 0.829373 -3.7663e-06
6:157949062 C T 1.079478 3.3713e-06
6:157963550 C T 0.806727 -5.4808e-06
6:157976674 C T 0.421493 -2.6612e-06
6:157984543 T C 0.110916 -9.9173e-07
6:157986518 C T 0.264894 5.0353e-06
6:157987407 A G 0.807431 1.1665e-05
6:157996633 A G 0.919567 1.9154e-05
6:158005609 T C 1.076693 1.8260e-05
6:158006921 G C 0.161458 2.0217e-05
6:158009638 A C 0.686220 7.2066e-08
6:158011840 A C 0.150398 -1.7336e-05
6:158012804 T C 0.646707 1.2264e-06
6:158019569 C T 1.221991 -3.4470e-05
6:158024868 T C 0.472902 -3.7465e-06
6:158029942 A G 1.158265 1.9092e-05
6:158031132 G A 0.371886 1.0195e-05
6:158033385 T A 0.132916 2.1628e-06
6:158033649 C T 1.275171 2.2327e-06
6:158053584 C A 0.136615 2.1836e-05
6:158061018 A G 1.122428 -7.0044e-05
6:158066315 G A 0.054044 3.2563e-05
6:158070192 T C 0.285969 5.5643e-06
6:158071835 C T 0.311709 -1.1250e-05
6:158074504 G A 1.869773 -9.9475e-06
6:158078478 G A 1.424390 -6.7472e-05
6:158078716 A G 0.797299 -8.1396e-05
6:158085219 A G 0.033199 -5.0534e-06
6:158085919 C T 0.029439 2.4324e-05
6:158092255 G A 0.215022 -3.2136e-05
6:158092638 C T 1.436758 -2.6588e-05
6:158095901 C T 0.030136 -7.8065e-06
6:158100618 T C 0.965570 6.4225e-06
6:158101153 G C 0.333312 -6.6298e-06
6:158101911 A G 1.320885 -3.1514e-05
6:158103454 T C 1.415132 -1.7256e-05
6:158109026 G T 0.043361 3.0194e-05
6:158111824 T C 0.047863 -4.9480e-06
6:158116643 G C 0.062329 2.3067e-05
6:158118531 C T 0.583950 1.1803e-05
6:158121682 A G 0.048549 -3.2100e-06
6:158140371 C T 0.352684 -1.0997e-05
6:158149339 A G 0.063481 -5.6689e-06
6:158155535 C T 0.481340 1.2987e-05
6:158161974 A G 0.900657 1.1291e-05
6:158163242 T C 0.050950 1.9360e-05
6:158164504 A C 0.084611 -1.3165e-06
6:158179374 G A 1.480412 2.3835e-05
6:158182953 G T 1.616289 -1.2124e-05
6:158183012 G A 0.592779 6.6081e-06
6:158183836 A G 0.553783 9.9673e-06
6:158185383 C T 0.090439 -7.9805e-06
6:158189705 A G 0.046414 -5.4482e-06
6:158190438 A G 0.443609 -5.6849e-05
6:158192079 A G 0.226775 -5.7099e-05
6:158193275 A G 0.068513 2.2724e-06
6:158193605 T C 0.081637 3.9749e-05
6:158194819 A G 0.991494 1.7933e-05
6:158197415 T C 0.564639 -1.1504e-05
6:158201642 T G 0.361762 9.0861e-06
6:158202360 G C 0.101526 -1.5499e-05
6:158206901 A G 0.128547 8.0414e-06
6:158210279 G A 1.183295 -1.4058e-05
6:158216126 T C 1.439736 -3.1899e-07
6:158216580 C T 0.040223 1.8559e-05
6:158222837 A G 0.220407 -1.5343e-05
6:158233235 T G 0.237359 -1.4594e-05
6:158237522 T G 0.352035 -2.1140e-05
6:158239649 A G 0.114710 -4.8558e-06
6:158251474 C T 0.039268 1.2008e-05
6:158255016 A G 0.045955 -1.6109e-05
6:158266517 T G 0.677248 1.8047e-05
6:158277673 A G 0.095423 -1.2159e-06
6:158280705 G T 0.038013 -2.6003e-05
6:158280771 C T 0.244607 3.2147e-05
6:158287686 A C 0.086451 8.8011e-06
6:158294184 C G 0.116743 -4.8455e-06
6:158305737 C T 0.133667 -5.0379e-06
6:158306375 T C 0.227414 -2.3244e-05
6:158312033 T C 0.090738 -6.5663e-06
6:158319801 C T 0.040152 -9.1631e-06
6:158320266 G A 0.114717 -1.1933e-05
6:158326198 G A 0.155263 -1.8815e-05
6:158344260 G A 0.031880 -1.7034e-05
6:158355018 C T 0.094229 1.1503e-05
6:158355898 T C 0.482489 -2.6281e-05
6:158360507 A G 0.034525 -1.4794e-05
6:158366083 G A 0.049104 -8.7024e-06
6:158366299 A G 0.117233 -5.5422e-06
6:158369963 A G 0.026872 -2.0708e-05
6:158373880 T G 0.709444 1.2656e-05
6:158374691 C T 1.223562 -2.5806e-06
6:158381884 A T 0.036473 1.9312e-05
6:158382293 G A 0.384282 3.5487e-05
6:158392095 A G 0.918180 1.1123e-05
6:158392830 T C 0.022626 -8.4145e-06
6:158398815 T G 0.414364 4.2756e-05
6:158401049 A G 0.026386 1.0505e-05
6:158406017 A G 0.059470 5.6192e-06
6:158407701 A G 0.057097 2.2362e-05
6:158411645 G A 0.873989 6.8254e-05
6:158415225 G A 0.045976 -8.2646e-06
6:158418597 A G 0.026865 -8.6102e-06
6:158418773 G T 0.050984 -2.0278e-06
6:158424693 C T 0.887503 1.2326e-05
6:158431736 G A 1.402141 1.6636e-05
6:158431821 A G 0.044612 5.2670e-06
6:158435748 A G 0.046190 -1.2319e-06
6:158438892 T C 0.041702 -7.1608e-06
6:158440031 A G 0.027195 -1.7789e-05
6:158445839 T G 0.161784 3.1768e-05
6:158445997 T C 0.178317 -1.9272e-05
6:158448947 T C 0.204265 -1.4650e-05
6:158450937 T C 0.733413 -3.6855e-05
6:158452344 A C 0.551237 2.5633e-05
6:158462506 G A 0.968463 -2.2898e-05
6:158463237 G T 0.030452 6.5233e-06
6:158467506 C T 0.120452 2.2622e-06
6:158467599 G A 0.073497 2.3980e-05
6:158467989 C T 0.373671 -1.5266e-05
6:158471383 A G 0.053758 1.5555e-05
6:158472445 G A 0.916681 1.2566e-05
6:158473071 G A 0.056002 -5.5173e-06
6:158474168 A C 0.755179 1.5719e-05
6:158478259 A G 0.043616 7.9227e-06
6:158482344 A G 0.031336 3.0862e-06
6:158487570 T C 0.054265 -1.3787e-05
6:158490397 G A 0.268899 3.1933e-05
6:158494224 G A 1.411600 -1.8297e-05
6:158494568 A G 0.294812 -4.0243e-06
6:158501708 T C 1.028253 -6.4646e-06
6:158503927 T G 0.471647 7.1146e-06
6:158504847 G A 0.220451 1.4570e-05
6:158509750 G A 1.757769 1.3887e-05
6:158519008 C T 1.926611 1.2109e-05
6:158537561 T C 0.028698 -4.3975e-06
6:158538747 T C 0.070584 1.5368e-06
6:158541175 A G 1.023292 -1.3760e-05
6:158542274 G T 0.458296 -1.6599e-05
6:158545782 A C 0.033799 1.5491e-05
6:158555630 C T 0.570368 -5.4666e-06
6:158559176 G A 0.161906 -1.5432e-05
6:158571611 T A 0.052388 4.0137e-06
6:158577694 G A 0.023370 1.1568e-05
6:158579859 C T 0.104589 3.1642e-06
6:158584691 A C 0.258927 -9.1460e-06
6:158586682 C T 1.731472 -1.2903e-05
6:158589039 T G 0.277918 -7.6090e-06
6:158589655 G C 0.874397 -3.2470e-06
6:158591298 C A 0.074038 2.9527e-06
6:158592568 A G 0.129652 -1.5681e-05
6:158605696 A G 0.122618 -2.0274e-05
6:158611969 A G 0.274770 1.1435e-05
6:158614402 A G 0.063065 1.7721e-05
6:158614525 G A 0.042083 8.6825e-06
6:158620245 A G 0.101437 -4.9878e-06
6:158622270 C G 1.123131 1.0034e-05
6:158622570 C T 0.082327 -2.7329e-06
6:158627337 A G 0.149014 3.8325e-06
6:158628205 C A 0.173146 -7.7341e-07
6:158635064 T C 0.161563 4.3119e-06
6:158641540 T C 0.148130 -4.7381e-06
6:158644859 A G 0.294319 5.9842e-06
6:158647758 G C 0.166748 -1.1810e-05
6:158647999 T C 0.519663 1.2452e-06
6:158653937 T C 0.022000 -5.6390e-06
6:158653995 C T 0.800794 -6.7764e-06
6:158656959 A G 1.295761 -1.4637e-05
6:158658327 T C 0.102498 1.7260e-05
6:158668711 G A 0.040407 6.4059e-06
6:158669064 A G 0.042916 -2.4392e-06
6:158674230 C T 0.775568 7.8216e-07
6:158677673 G A 0.035702 6.3355e-06
6:158692806 C T 0.079964 1.0012e-05
6:158702242 T C 0.109549 1.7133e-05
6:158709032 A G 0.101787 3.0406e-06
6:158713263 T G 0.041100 -2.1630e-05
6:158717786 C T 0.048706 9.6813e-06
6:158726292 T C 0.487987 -4.3256e-06
6:158731103 G C 0.098136 -8.8228e-06
6:158750330 C A 1.482717 -9.9963e-06
6:158761835 C T 0.287265 2.1671e-06
6:158764401 T C 1.816308 -2.1046e-06
6:158765885 A C 0.078631 1.0573e-05
6:158778045 C T 0.037330 -8.5224e-06
6:158789192 C T 0.020260 7.3394e-06
6:158792261 A C 0.531776 -3.1328e-06
6:158800904 G C 1.917391 -1.1263e-05
6:158803453 G A 0.049359 -3.7696e-06
6:158811727 T C 1.434123 -9.4996e-06
6:158816875 G T 0.480925 -1.9474e-05
6:158826941 A G 1.470865 -1.7880e-05
6:158828679 A G 0.063400 -2.4153e-05
6:158856385 G A 0.049930 -8.9067e-06
6:158856783 T C 0.696511 -8.2297e-06
6:158863601 T C 0.939840 -2.1224e-05
6:158872334 T C 0.042573 5.3679e-06
6:158872516 T C 0.065158 2.3022e-05
6:158873908 T C 0.464154 -7.4858e-06
6:158877174 G A 0.050385 1.3221e-06
6:158878265 A G 0.036783 -1.5861e-06
6:158879477 G A 1.132379 -1.4961e-05
6:158879944 A G 0.667644 -7.4803e-06
6:158893367 T C 0.047125 -2.6197e-05
6:158897412 G A 0.055196 -1.0060e-05
6:158899547 A G 0.050280 -1.9706e-07
6:158902343 T C 0.048390 1.5882e-05
6:158910492 A G 0.094954 -1.8597e-05
6:158910698 A G 0.116322 -8.6478e-06
6:158911622 G A 0.054710 -1.3533e-05
6:158917164 T G 0.242084 5.5022e-06
6:158931875 G T 0.114805 -1.2523e-05
6:158936342 G A 0.866057 -3.0773e-05
6:158944233 G T 1.247922 2.1675e-06
6:158950000 T C 0.056563 3.2549e-06
6:158955158 G A 0.059769 4.3062e-05
6:158959878 G A 0.420813 1.8176e-05
6:158960344 C G 1.853352 -1.3075e-06
6:158965902 C T 0.625904 -7.5414e-06
6:158969238 T C 1.412844 -7.6694e-06
6:158976194 A G 0.074103 -3.0334e-05
6:158976719 A G 0.050817 -4.7192e-06
6:158977680 A G 1.077468 -9.7489e-06
6:158984711 T C 0.219153 4.2179e-06
6:158984761 G A 1.050430 -4.6129e-05
6:158995059 C T 0.817045 -1.1395e-04
6:158998351 T C 0.039547 -2.4361e-05
6:159003382 G A 0.090510 2.4766e-05
6:159005685 A G 0.545624 -5.7532e-05
6:159016515 C T 0.540252 5.4114e-06
6:159026008 C T 1.122356 -1.1677e-05
6:159029043 A G 0.041702 6.9739e-07
6:159029342 C G 0.823236 -1.1296e-05
6:159032234 G A 0.156317 2.2961e-05
6:159041716 A G 1.130849 -9.9822e-06
6:159043943 T C 0.055689 -7.7920e-07
6:159047217 T G 0.103722 -6.7279e-05
6:159050016 C T 0.583794 -1.1467e-06
6:159050540 A G 0.266947 -2.1107e-05
6:159051912 T C 0.545233 -9.8412e-06
6:159056593 G A 0.027018 1.2134e-05
6:159057746 C T 0.073701 -5.2278e-06
6:159058804 A G 0.025114 7.8241e-06
6:159060272 T C 0.025669 8.6871e-06
6:159068714 T C 0.342576 -4.9182e-06
6:159081429 T C 0.540290 1.1807e-05
6:159081483 T C 0.026835 4.5370e-06
6:159082213 T C 0.037956 3.0081e-06
6:159084805 A G 0.030799 2.2871e-05
6:159085056 C T 0.291939 -7.6154e-06
6:159087492 C T 1.224256 -1.1442e-05
6:159087941 T C 0.048638 -8.4182e-07
6:159094468 C T 0.823291 3.3696e-05
6:159100654 T C 0.411280 3.5225e-05
6:159108096 C T 0.167271 -1.0520e-05
6:159111993 G A 0.548748 -9.0045e-06
6:159119811 A G 1.170763 1.5993e-05
6:159119979 T C 0.982892 3.9793e-05
6:159121548 G A 0.028426 2.8794e-06
6:159123674 T C 0.117290 3.5545e-06
6:159124450 A G 0.085866 -1.3017e-05
6:159128016 T C 0.511038 -3.3448e-06
6:159136320 A G 0.146740 1.4484e-05
6:159137740 C A 0.380831 1.1430e-05
6:159141486 T C 0.440818 2.0250e-05
6:159141902 G C 0.149415 2.3372e-05
6:159142978 G T 0.031999 1.5995e-06
6:159145172 T C 0.128775 7.0569e-06
6:159145328 A G 0.135918 3.3006e-05
6:159147751 G A 0.506798 -2.8319e-05
6:159148694 G C 0.060544 -5.8309e-06
6:159158309 T C 0.049498 -2.0608e-05
6:159164389 C G 0.089562 -3.6713e-06
6:159167285 G A 1.127531 2.6740e-05
6:159172714 T C 0.029820 -7.9704e-07
6:159175056 A G 1.000738 2.1686e-05
6:159176377 T C 0.028052 9.0460e-06
6:159178345 T C 0.616262 2.6573e-06
6:159180010 A G 0.547851 8.9298e-06
6:159185563 A T 1.533354 -3.5891e-06
6:159187849 G A 0.053153 2.9881e-05
6:159190190 G C 0.155739 -1.3975e-05
6:159191533 T C 0.547358 -1.2389e-05
6:159193471 T C 0.090061 1.6692e-05
6:159198234 C T 0.239460 1.6188e-05
6:159200370 C T 0.687505 1.6052e-05
6:159200407 A G 0.151727 4.0451e-06
6:159200436 C T 0.038877 -1.4026e-05
6:159200508 T C 0.077577 1.5134e-05
6:159219265 G A 0.029068 5.9249e-06
6:159223364 A G 0.087603 -6.0425e-07
6:159224034 C T 1.148769 1.8793e-05
6:159224076 G A 0.028477 -1.1035e-06
6:159227768 C T 1.266685 1.2323e-05
6:159229016 A G 0.103511 -1.0509e-05
6:159246104 T C 0.051769 -1.3005e-05
6:159246717 T C 1.028661 2.9416e-07
6:159250133 C A 0.359892 -1.6035e-05
6:159261934 G C 1.638694 1.5916e-06
6:159270803 C T 0.571204 2.4850e-05
6:159281302 A G 0.037497 6.3996e-06
6:159281495 A G 0.456576 1.3693e-05
6:159289813 T C 1.302390 5.1773e-06
6:159299740 C A 0.037816 1.7120e-05
6:159303122 A G 0.039751 -4.3824e-06
6:159313488 C T 0.695610 -2.7162e-05
6:159313507 T C 0.261650 -1.9143e-06
6:159324086 G A 0.436830 -2.4260e-07
6:159324721 A G 0.120177 -1.3954e-05
6:159324842 G A 0.719729 6.6308e-06
6:159332825 C T 0.138784 -9.3440e-07
6:159334046 A C 0.290216 6.2395e-06
6:159335320 G A 0.124029 9.1119e-06
6:159336335 G A 0.034637 2.0063e-05
6:159336502 C T 1.169865 3.1914e-06
6:159336696 A G 0.036412 1.1962e-05
6:159338719 C T 0.032547 -1.8316e-05
6:159340740 G T 0.199855 -1.7509e-05
6:159340892 G A 0.345276 1.2313e-06
6:159341712 T C 0.643427 -8.3338e-06
6:159347730 G T 0.807839 -1.9823e-05
6:159351018 A G 0.052095 -2.1469e-05
6:159358299 T A 0.022857 9.3893e-06
6:159366373 C T 0.124678 1.9698e-05
6:159380407 T C 1.953994 -1.6505e-06
6:159395339 A C 0.097860 -1.7876e-07
6:159401898 T C 0.050311 -2.1523e-05
6:159407446 T C 0.202174 -1.6559e-05
6:159407447 A G 0.048692 -4.2003e-06
6:159414899 C T 0.152584 -5.6152e-06
6:159416332 C T 0.079328 -7.9905e-06
6:159421904 G A 0.120840 -4.2165e-06
6:159421962 G A 0.045632 -4.9868e-06
6:159432052 A G 0.041301 -1.0398e-05
6:159442441 A G 0.026233 -1.2789e-05
6:159453813 A G 1.432583 -8.8647e-06
6:159462424 T C 0.042090 8.6105e-07
6:159465618 G A 0.029895 4.7130e-07
6:159465977 C T 1.131121 6.6093e-07
6:159469988 C G 0.082164 -1.4365e-05
6:159473785 C T 0.143795 1.4170e-05
6:159474278 A G 0.031044 -5.6179e-07
6:159475468 T C 0.107581 5.5567e-06
6:159479102 G A 0.286323 2.3646e-06
6:159482822 A G 0.032767 -5.5602e-06
6:159483777 T C 0.026073 -1.2716e-05
6:159485742 A G 1.360017 9.4385e-06
6:159490436 T C 1.162127 4.1156e-06
6:159498267 C T 0.159849 4.4671e-06
6:159498295 T C 0.078985 -5.6473e-06
6:159501958 C T 0.333601 -1.9239e-06
6:159511480 T C 0.123067 1.3327e-05
6:159512373 A G 0.924504 -1.6600e-06
6:159513954 A G 0.038850 -1.4206e-05
6:159517059 A C 0.276579 -9.1076e-06
6:159518681 C T 0.040594 1.4014e-06
6:159519676 C T 0.046204 1.6035e-05
6:159521128 T C 0.854243 4.3313e-06
6:159522109 C G 0.156864 -2.8546e-05
6:159524793 T C 0.348176 -7.1041e-07
6:159526689 C T 1.552747 -4.0221e-06
6:159527639 C A 0.028263 -1.0913e-05
6:159533873 T C 0.036619 -1.8416e-05
6:159537946 T C 0.409077 4.0235e-06
6:159545408 C T 0.029935 -1.1205e-05
6:159549389 A G 0.591270 -5.5080e-06
6:159550853 A G 0.957808 1.1916e-05
6:159553655 C T 0.109569 1.2352e-05
6:159555557 A G 0.027324 -6.7366e-06
6:159562823 A G 0.951872 -5.7301e-06
6:159567730 T C 0.998497 -1.2203e-07
6:159567845 T C 1.337647 -6.0585e-06
6:159568223 G A 1.248564 -7.6751e-06
6:159579638 C T 0.251522 -1.0478e-05
6:159593984 T C 0.046234 1.6819e-05
6:159599952 G A 1.077244 1.4014e-06
6:159600990 T C 0.077550 -5.0977e-06
6:159602564 G A 0.064437 -5.3487e-06
6:159603166 T C 0.087913 3.2715e-06
6:159604395 A G 0.068051 2.1088e-05
6:159604811 A G 0.361279 -3.2619e-05
6:159606873 C T 0.677632 -2.8191e-05
6:159607103 G A 0.073548 -9.4864e-06
6:159610904 C T 0.378278 -1.0210e-06
6:159617423 A G 0.060282 1.6444e-05
6:159618094 T C 0.029912 -1.3111e-05
6:159618365 A G 0.149912 1.2137e-05
6:159621087 T C 0.121506 6.0204e-05
6:159622266 C T 0.047026 -1.4662e-06
6:159630202 T C 0.131526 -4.0898e-06
6:159641400 T C 0.247738 -6.1902e-06
6:159642128 A G 0.743174 -8.2375e-06
6:159650978 G A 0.478576 1.9596e-05
6:159651781 G A 0.252195 -2.4448e-05
6:159653330 A G 0.026658 8.5215e-06
6:159654030 A G 0.032645 -9.4814e-06
6:159654539 A G 0.020202 -1.9257e-06
6:159655190 A G 0.026104 -1.2679e-05
6:159655383 G A 1.778549 -2.2783e-05
6:159656107 A G 0.168808 -7.7434e-06
6:159670100 G A 0.081419 -8.2417e-06
6:159673921 C T 0.065202 -6.8929e-06
6:159678691 T C 0.082007 3.5905e-05
6:159691657 C T 1.725464 -1.0424e-05
6:159694344 C T 1.441940 -2.6229e-05
6:159696940 G A 0.020141 -4.1757e-06
6:159698140 A G 0.033036 -1.3609e-05
6:159700461 T C 0.050246 1.9570e-05
6:159700857 G T 0.062686 1.0522e-05
6:159701994 A G 0.098442 5.0218e-05
6:159703373 T G 1.624731 -1.3761e-05
6:159703583 C T 0.272737 1.1745e-05
6:159705122 A G 0.058776 -8.7423e-07
6:159719183 G T 1.713749 -1.9081e-05
6:159722282 A G 1.354173 -2.0757e-05
6:159726341 C T 0.038153 -1.0045e-05
6:159731236 T G 0.086236 -5.6422e-06
6:159733480 A G 0.275593 2.5849e-05
6:159737942 A G 0.084435 2.4333e-05
6:159746467 G A 0.039244 1.0071e-05
6:159748688 G A 0.085795 -8.1465e-06
6:159749585 T C 0.077149 -1.5212e-05
6:159757374 C T 0.273519 2.1993e-05
6:159757551 A G 0.118276 1.8348e-06
6:159760679 A G 1.733185 -2.2621e-05
6:159781191 G T 0.617517 -1.3908e-05
6:159789012 C T 0.036521 1.6815e-05
6:159792458 G A 0.184403 6.7904e-06
6:159795254 G T 0.064722 -3.9707e-06
6:159795332 C T 0.728755 -2.3020e-05
6:159801024 G A 0.464256 -1.8522e-05
6:159803605 G T 0.154797 -1.3359e-05
6:159812793 G A 0.087382 5.8637e-06
6:159819786 C A 0.359249 1.2225e-05
6:159820779 A G 0.302615 -9.3765e-06
6:159823467 C T 0.825834 5.1068e-06
6:159823585 G A 0.162233 -1.4612e-05
6:159832056 A T 0.161420 2.2654e-05
6:159835250 C T 0.028164 -6.6619e-07
6:159835369 G A 0.222892 1.1992e-06
6:159846046 T C 0.033709 -1.2877e-06
6:159854586 T C 0.030309 2.3484e-05
6:159855783 A C 1.628746 -1.1401e-05
6:159857266 T C 0.855283 -1.6004e-06
6:159857839 T C 0.047258 -1.6930e-05
6:159857915 G A 1.110249 8.2276e-06
6:159859199 T C 0.427273 4.4456e-06
6:159860514 C T 0.290073 -8.3128e-06
6:159861662 G A 0.062880 2.5582e-05
6:159862025 T C 0.327685 -2.9170e-05
6:159862261 G A 1.423842 -3.9936e-06
6:159866049 C G 0.212200 -1.2351e-06
6:159866409 A C 1.345242 -1.2101e-05
6:159868746 A G 0.122676 8.4192e-06
6:159873868 T C 0.250883 -1.1634e-05
6:159876028 G A 0.591233 -1.9260e-06
6:159876227 C T 1.261538 -2.2304e-06
6:159893979 A G 0.489347 1.7428e-07
6:159894615 C A 0.118875 -4.5369e-06
6:159898784 T C 0.183295 5.7369e-06
6:159904593 T C 0.225463 1.2139e-06
6:159904910 A G 0.039227 -9.4235e-06
6:159912294 A G 0.251352 4.3597e-06
6:159914754 C G 0.501130 7.0202e-06
6:159922571 T C 1.759816 9.2430e-06
6:159925359 G A 0.183992 6.2937e-06
6:159927175 A G 0.113857 -5.1947e-07
6:159929560 C T 0.704147 -1.2874e-05
6:159930566 T C 0.231688 4.6656e-06
6:159932349 A G 0.062652 1.6245e-05
6:159933238 G A 0.821625 9.4995e-06
6:159937727 G C 0.057202 9.5328e-06
6:159937998 C G 0.037568 -1.5559e-06
6:159943255 T C 0.034699 5.6197e-06
6:159945649 T C 1.515005 6.9380e-06
6:159949340 C T 0.490968 -9.1673e-06
6:159949798 C A 0.536094 -6.4064e-06
6:159949869 C T 0.729371 -1.8401e-05
6:159950060 A C 0.028606 -3.0517e-05
6:159951830 C T 1.602789 1.1606e-05
6:159951925 T C 0.405024 2.6358e-05
6:159955465 A G 1.053088 6.1060e-07
6:159956698 T C 0.689987 1.1314e-05
6:159961187 C T 0.067143 -1.6861e-05
6:159962229 A G 0.076771 1.0606e-06
6:159985712 C G 0.111382 -9.4301e-06
6:159987048 A C 0.671377 -1.0189e-05
6:159987139 C T 0.075663 -2.3323e-05
6:159987888 T C 0.802137 -8.7904e-07
6:159993483 T G 0.256799 1.3755e-06
6:160002582 A G 0.028960 7.5098e-06
6:160010135 T C 0.043797 6.1937e-06
6:160012472 G T 0.701132 -1.7246e-05
6:160025665 T C 0.658539 8.6018e-05
6:160026128 G A 0.824845 -6.5266e-06
6:160026361 G A 0.020617 -1.0594e-06
6:160032984 G A 0.052799 1.3451e-05
6:160041074 G A 0.291555 -3.9057e-06
6:160041287 T C 0.102790 -1.8630e-05
6:160041574 A C 0.093883 3.2368e-05
6:160043247 A C 0.508862 -2.9722e-06
6:160059264 T C 0.072610 2.7322e-06
6:160063571 G A 0.061170 5.1791e-06
6:160063852 C T 0.978466 -9.0066e-06
6:160068968 A G 0.585235 -6.5689e-07
6:160071159 A G 1.588859 -1.4002e-06
6:160074717 A T 0.023789 4.6563e-06
6:160086088 A G 0.049899 -1.1559e-06
6:160089105 T C 0.039639 -1.0355e-05
6:160099976 C A 0.048403 -5.1805e-06
6:160101320 T C 0.123352 -1.2704e-05
6:160104844 T G 1.602585 -3.7965e-06
6:160107091 T C 0.025961 -7.1071e-06
6:160113872 G A 1.004399 -4.6811e-06
6:160115454 A G 0.078237 -1.3858e-05
6:160121084 A C 0.076149 -2.7662e-06
6:160122301 A C 0.098224 3.8109e-06
6:160137687 A G 0.046958 -1.3882e-05
6:160146224 G A 1.022925 4.0225e-08
6:160149179 C T 0.101437 1.8689e-05
6:160156944 G A 0.053874 4.1046e-05
6:160162439 G A 0.050865 -8.7401e-06
6:160166890 G A 0.020147 1.7170e-06
6:160169536 T C 0.145261 9.5695e-06
6:160171380 G A 0.021946 -1.1289e-05
6:160178007 C T 1.588302 5.2372e-06
6:160179780 C T 0.078614 -1.3934e-05
6:160191237 A C 0.051123 -2.1762e-06
6:160195120 A G 0.065348 -2.0042e-05
6:160196343 G A 1.153686 -4.2042e-06
6:160198212 C T 0.084435 -3.6370e-05
6:160198395 A G 0.806645 -2.8360e-05
6:160203084 T C 0.023068 -1.7396e-06
6:160207845 G A 0.035096 -1.6819e-06
6:160211636 A G 1.539783 1.4989e-05
6:160219035 T C 0.045833 -1.0912e-05
6:160234625 C G 1.195395 -4.8209e-06
6:160238027 G C 0.081504 8.0922e-06
6:160239268 G A 1.362652 5.0083e-06
6:160239835 C T 1.608208 1.1397e-05
6:160241351 C T 0.357971 -3.4336e-06
6:160247249 T G 1.050722 -1.3025e-05
6:160249368 G A 0.163814 8.4212e-06
6:160251556 A G 0.305481 1.1427e-05
6:160255243 T G 0.523178 1.7000e-06
6:160261276 A C 0.029830 7.2018e-06
6:160261363 A G 0.037446 7.9034e-06
6:160281069 T C 1.375181 8.8332e-06
6:160298088 A G 1.846199 2.3158e-06
6:160299505 A G 1.674545 1.5138e-05
6:160301489 T G 0.127266 5.8673e-06
6:160311715 C T 0.059891 6.1934e-06
6:160311890 A G 0.156259 -3.2129e-05
6:160318803 G A 1.962772 1.3183e-05
6:160324649 T G 0.022320 7.3132e-06
6:160325989 G A 1.969337 -9.6982e-07
6:160326690 G A 1.867876 -5.0180e-07
6:160328620 T C 0.427905 -5.2140e-06
6:160329423 G A 0.620471 -8.6950e-06
6:160331654 T C 0.129282 1.2156e-05
6:160333305 G A 0.191036 -6.5924e-06
6:160344265 T C 0.169257 -9.2534e-06
6:160352921 C T 0.453924 -4.4888e-06
6:160354810 A G 0.064678 -2.4602e-06
6:160359708 T C 0.056736 -2.1734e-06
6:160374745 G C 0.076306 1.2408e-05
6:160378574 C T 1.977024 -2.4762e-06
6:160379096 C T 0.196296 -6.4850e-06
6:160379710 T G 0.079974 -5.4565e-06
6:160380773 T C 0.025376 2.9931e-06
6:160394730 G A 0.282206 -1.1180e-05
6:160395632 G A 0.616133 -1.3003e-05
6:160398706 T C 0.421741 -1.5788e-05
6:160400147 G A 0.569950 1.4072e-06
6:160402705 A G 0.272965 -1.4229e-05
6:160404832 C T 0.313345 1.5120e-05
6:160411267 G A 1.484781 -6.3448e-06
6:160423414 G A 0.032482 1.5149e-05
6:160424901 C T 0.260406 -9.1903e-06
6:160429357 G A 0.069870 -9.5334e-06
6:160437880 G A 0.166272 1.0419e-05
6:160445793 G A 0.274729 -7.5856e-06
6:160447017 A G 1.335114 -1.3580e-05
6:160448324 G C 0.275787 -1.0527e-05
6:160451398 T C 0.392567 -2.7441e-06
6:160460362 A G 0.647775 -9.6584e-06
6:160461793 C T 0.038863 1.2035e-05
6:160472032 G T 0.514808 -6.1756e-06
6:160490648 T C 0.127357 1.3588e-05
6:160494409 G A 1.723805 2.0160e-06
6:160497890 T C 0.084319 1.0977e-05
6:160501175 A G 0.021881 9.8745e-06
6:160501825 A G 0.137652 -4.0169e-06
6:160514283 G A 0.150959 -8.7976e-06
6:160517888 T C 0.740053 1.7041e-05
6:160519228 A G 0.143177 1.6140e-06
6:160525287 C G 0.554249 8.1158e-06
6:160530626 C T 0.468098 1.0066e-05
6:160533827 A G 0.038942 1.0013e-05
6:160544961 C G 0.120592 1.0230e-05
6:160551204 C G 1.528540 7.4420e-06
6:160557643 T C 0.031132 -2.6987e-07
6:160559348 T C 0.023221 -5.2891e-07
6:160560824 A G 0.056780 -8.2632e-06
6:160560845 G A 1.168662 -4.4423e-06
6:160564476 G C 0.374858 1.4767e-05
6:160575202 A G 0.777594 -2.2360e-05
6:160575837 A G 0.052939 1.7345e-05
6:160577011 A G 0.030537 1.4985e-06
6:160578069 T G 0.026301 7.1599e-06
6:160578860 C T 0.340819 1.7266e-05
6:160581374 G A 1.411960 -2.0017e-05
6:160581502 C T 0.289080 -6.3647e-06
6:160583732 C T 0.066405 9.3181e-06
6:160593874 A C 1.242203 6.0603e-06
6:160595233 C T 0.149218 -6.0895e-06
6:160603132 T C 0.090680 1.9044e-05
6:160608804 C A 0.040709 -6.1962e-06
6:160611256 C G 1.819449 -2.7832e-06
6:160611465 A C 0.059368 -1.4435e-05
6:160613171 T C 1.445720 -5.8863e-07
6:160622637 A G 0.718610 -4.2955e-06
6:160624220 G A 0.100247 1.2096e-05
6:160625231 T C 0.080719 -1.3021e-05
6:160628905 T C 0.537087 3.1122e-06
6:160637239 C T 1.792611 3.6909e-06
6:160646222 G T 0.106547 -5.5546e-06
6:160660694 C T 1.517385 1.1318e-05
6:160666365 A G 0.286248 2.0367e-05
6:160668389 G A 0.287159 -9.5983e-06
6:160671737 T G 0.022915 1.5855e-05
6:160679400 A C 0.802511 1.4238e-05
6:160681393 G A 0.270340 -1.5840e-05
6:160682654 A G 0.043140 1.3514e-05
6:160683206 T C 0.039802 -3.3040e-06
6:160687412 G T 0.039989 -3.1836e-05
6:160698574 A G 0.022667 2.7126e-05
6:160699116 G C 0.441987 -2.2787e-06
6:160700325 T G 0.670336 -1.1311e-05
6:160700858 C T 0.503674 1.1762e-05
6:160719593 G A 1.348621 -1.9963e-08
6:160719741 A G 0.316744 -2.6119e-05
6:160727102 C T 1.030588 2.3123e-05
6:160737935 A C 0.051171 6.3683e-06
6:160741622 A G 0.318220 -3.0495e-05
6:160742369 T C 1.965733 6.7087e-06
6:160744151 G A 0.614865 9.2420e-06
6:160748465 C T 0.416281 1.8185e-05
6:160754460 T C 0.039424 1.6402e-05
6:160757346 G A 0.051953 1.4935e-05
6:160765055 G A 0.058137 4.6474e-06
6:160766321 T C 1.694825 -1.5401e-06
6:160769423 A G 0.933867 2.4570e-05
6:160779213 T G 0.042566 -4.6765e-06
6:160779981 A G 0.052061 -1.0944e-07
6:160785158 T C 0.114421 1.9295e-05
6:160789296 G A 0.590121 1.2708e-06
6:160808160 T G 0.022177 -1.0913e-05
6:160833664 T C 0.614069 -6.1755e-05
6:160837368 C G 0.933282 2.9706e-05
6:160840252 T G 0.708492 -3.7425e-05
6:160841425 C T 0.029915 5.3913e-06
6:160842571 T C 0.036103 4.8072e-06
6:160847571 A G 0.049879 -2.1835e-05
6:160848743 A G 0.037755 -1.7739e-05
6:160854191 C T 0.049192 1.4531e-05
6:160857193 G A 0.020317 1.4151e-05
6:160872151 T C 0.784013 -3.7574e-05
6:160874032 T C 0.083275 -2.3600e-05
6:160874677 A C 0.037575 4.6908e-06
6:160891231 C T 0.041957 -2.6570e-06
6:160899138 A G 0.039737 -1.9526e-05
6:160906922 T G 0.090870 -9.6961e-07
6:160907134 T C 0.610958 -1.9241e-05
6:160910517 A T 0.088994 -4.1773e-06
6:160921969 A G 0.078825 5.3858e-06
6:160922870 G A 0.037483 -2.0075e-05
6:160952816 C T 0.037578 -3.5785e-06
6:160953258 A T 0.027862 -9.9473e-06
6:160953642 G A 0.040988 -6.6602e-06
6:160960359 C T 1.666998 8.2409e-06
6:160961137 C T 0.037051 -1.8644e-05
6:160962370 T G 0.055172 1.4407e-05
6:160962503 C T 0.344830 -1.0364e-05
6:160964135 C T 0.144649 -3.8170e-05
6:160966347 C G 1.005079 -1.5759e-05
6:160969096 T C 1.939306 -5.7137e-06
6:160969629 G A 1.383619 2.7426e-06
6:160973905 G C 0.124903 -6.9124e-06
6:160975629 A G 0.053156 2.9255e-05
6:160976148 G A 0.396946 -1.0018e-06
6:160980330 C T 1.038466 -1.7978e-06
6:161004972 G A 0.151109 -1.5094e-05
6:161006077 T C 0.076578 -1.2826e-05
6:161007538 C G 0.672893 1.6217e-05
6:161010118 G A 0.161872 -2.3737e-06
6:161010150 T C 0.077958 -1.1895e-05
6:161011137 T C 0.042409 -2.7054e-06
6:161011907 T C 0.034263 7.8632e-07
6:161013826 T C 0.026825 9.3518e-06
6:161014489 G T 0.290851 3.9361e-05
6:161014751 C T 0.381304 -1.1880e-05
6:161017363 A G 0.066813 -1.1607e-05
6:161018174 T C 1.062761 -7.3174e-06
6:161018985 A G 0.058943 5.3447e-06
6:161022107 T C 0.021456 1.4337e-05
6:161022495 A G 0.057267 2.3771e-05
6:161081331 G A 1.273026 -2.0605e-05
6:161083025 A G 0.270565 5.1028e-05
6:161096758 C T 1.073474 -3.4640e-06
6:161108536 T C 1.402379 3.1658e-05
6:161109053 G A 0.326845 6.1777e-05
6:161122763 C T 1.165979 -1.5112e-05
6:161137779 C T 0.837771 -3.4378e-06
6:161137990 A G 0.888561 2.1994e-05
6:161152240 A G 0.583151 3.9891e-05
6:161152905 T C 0.033621 -7.0426e-06
6:161157310 T C 0.027392 3.2598e-06
6:161160644 A G 0.159319 -1.2229e-06
6:161161559 A C 0.583403 3.1371e-05
6:161161904 C G 0.348482 3.5164e-05
6:161170855 G A 0.152400 1.4481e-05
6:161173349 T C 0.047468 -4.8473e-05
6:161190516 A G 0.046805 3.9705e-05
6:161197087 G A 1.059497 -6.4566e-06
6:161198083 T G 0.341458 -1.8407e-05
6:161205949 A G 1.589437 1.6711e-05
6:161217544 C A 0.029789 9.0220e-06
6:161231592 T C 0.705820 4.2196e-06
6:161252685 A C 0.824722 1.7669e-05
6:161259259 T C 0.039462 2.5426e-05
6:161260781 A G 0.073732 -1.8508e-05
6:161283135 G T 1.102372 -8.8963e-06
6:161283829 C T 0.272877 -2.6148e-05
6:161287333 T C 1.366474 -3.9569e-05
6:161310910 A G 0.309142 -9.2539e-06
6:161314010 A G 0.049175 -4.1146e-07
6:161315724 G A 1.363499 -1.2807e-05
6:161326602 C T 0.043249 1.4886e-05
6:161326977 C A 0.092910 -1.0784e-06
6:161328365 G A 0.041250 -4.6376e-06
6:161330965 A G 0.040947 1.1937e-05
6:161333937 C G 0.306181 -9.1550e-06
6:161334562 G A 0.493301 -2.1655e-06
6:161342481 G A 0.199447 -2.9441e-05
6:161348669 A G 0.044582 8.6419e-06
6:161349326 C T 0.251240 8.5581e-06
6:161362549 G A 0.039414 -6.1264e-06
6:161363705 T G 0.189975 -1.7781e-05
6:161366801 A G 1.214879 -6.5062e-06
6:161368268 T G 0.070074 3.0530e-05
6:161372852 A G 0.675684 1.3132e-05
6:161374894 C T 0.383803 1.2335e-05
6:161378192 G A 0.788857 2.4983e-06
6:161381835 T C 0.091972 1.3628e-05
6:161388012 A G 0.200828 -5.3877e-07
6:161388212 G A 0.151809 1.4651e-05
6:161394115 C G 0.492094 1.9383e-06
6:161414391 G C 0.082823 -4.2889e-06
6:161417460 T C 0.120755 3.6677e-05
6:161431207 G A 0.044425 1.8660e-06
6:161432466 T C 0.077037 1.9713e-05
6:161432984 T C 1.874866 1.2245e-05
6:161437775 C T 1.906933 1.4064e-05
6:161445748 A G 0.095324 -2.5570e-05
6:161450190 T C 0.098377 -1.7805e-05
6:161450528 T C 0.238623 -1.5523e-05
6:161465297 G A 0.885691 -4.5378e-05
6:161469774 A G 1.902530 -1.5164e-05
6:161472028 G A 0.029313 -2.0358e-05
6:161486253 A G 0.064206 -9.1615e-06
6:161490220 T C 0.055917 -1.9916e-06
6:161499493 A G 1.730306 -9.3801e-06
6:161502094 T C 1.495361 4.9506e-06
6:161502445 T C 0.046183 -3.4142e-06
6:161506839 T C 0.063842 -1.0061e-06
6:161508880 C A 0.069571 2.2773e-06
6:161517918 A G 0.022085 -7.7249e-06
6:161550919 T C 0.074368 -1.2750e-05
6:161551176 G A 0.058076 1.8772e-05
6:161551876 A G 0.088572 1.4091e-05
6:161554724 G A 0.057766 1.1038e-05
6:161556593 A G 0.023687 -5.3424e-06
6:161556852 T C 0.095345 -1.1626e-06
6:161560461 A G 0.025587 2.4806e-05
6:161565180 A G 0.050453 1.1945e-05
6:161566275 G A 0.229821 -8.6638e-06
6:161566685 A T 0.080596 1.1483e-05
6:161567333 A G 0.814213 -2.7953e-05
6:161576919 G A 0.424658 8.4006e-06
6:161583663 C T 0.167604 1.2490e-05
6:161587755 T C 0.058402 -6.8863e-06
6:161601036 C T 0.496874 1.3036e-05
6:161605265 T C 0.077149 1.7255e-06
6:161606717 C T 0.677897 -4.3747e-05
6:161607130 C T 0.065178 -2.4190e-05
6:161619810 A G 1.718590 -2.3527e-05
6:161625708 G A 0.226789 4.5486e-08
6:161627060 C T 0.120272 5.8689e-06
6:161628111 C T 0.460016 1.4839e-05
6:161628660 A G 0.132019 3.0160e-06
6:161636239 C T 0.055077 -1.0015e-05
6:161641207 T C 0.074232 -2.5457e-06
6:161646049 T C 0.079501 3.8364e-06
6:161648285 T C 0.023078 1.6466e-06
6:161651368 T C 0.894480 8.0606e-06
6:161655357 A G 0.479409 -1.1068e-05
6:161658435 G A 0.348937 -4.8112e-06
6:161661485 G A 0.052330 -6.0625e-06
6:161666190 C G 0.322075 -3.0058e-05
6:161666277 G A 0.546249 3.5699e-05
6:161672443 G T 0.160016 3.0338e-05
6:161675491 C T 1.066875 -1.1868e-05
6:161682569 C T 0.062006 6.0826e-05
6:161684562 C T 0.938116 5.9888e-06
6:161684645 G T 0.370067 1.0934e-05
6:161686792 A G 0.084200 6.0795e-06
6:161688163 A C 0.090408 -1.2305e-07
6:161689677 A G 0.049627 -2.7885e-06
6:161692056 A G 0.263629 2.5964e-06
6:161693897 G T 0.473425 -3.3661e-06
6:161696163 G A 0.353167 1.8603e-05
6:161697400 G A 0.619308 2.6142e-05
6:161701633 T C 0.169597 1.7427e-05
6:161702270 A G 1.054384 4.6541e-05
6:161703885 T C 0.054554 1.5562e-06
6:161706271 A C 0.377343 1.8120e-05
6:161707347 C T 0.515977 -1.5141e-05
6:161707465 C A 1.605471 -2.5942e-05
6:161711361 G A 1.181034 1.3086e-06
6:161712035 G T 0.662588 2.0412e-05
6:161712880 G T 0.446475 -2.2441e-05
6:161716160 C T 0.081161 2.1138e-05
6:161720023 C T 1.088028 -3.2968e-05
6:161723705 T C 0.727293 -6.4025e-05
6:161724214 A G 0.045252 -4.7155e-06
6:161724451 A C 0.073610 1.2936e-05
6:161725801 C A 1.335736 8.2913e-06
6:161732489 T C 0.124410 -1.9533e-05
6:161732949 T C 0.023064 -1.9532e-05
6:161740021 C T 0.115019 -1.4423e-05
6:161740400 G A 0.594636 -7.4258e-06
6:161741442 A G 0.939704 -2.3896e-05
6:161751279 T C 0.760262 -7.8482e-06
6:161758640 C T 0.108363 -6.5519e-06
6:161761276 G A 0.282280 -1.6167e-05
6:161767324 A G 0.217412 1.0075e-05
6:161770811 T G 0.101254 1.3472e-05
6:161775288 G A 0.043263 2.0047e-05
6:161777500 T C 0.043134 1.7681e-05
6:161777720 A G 0.216011 -1.4685e-05
6:161779092 A G 0.111222 1.9033e-05
6:161780470 A G 0.282012 1.4592e-05
6:161781225 T C 0.084227 -2.1377e-06
6:161791655 A G 0.138913 -1.2096e-05
6:161797149 G A 0.820075 -3.4340e-05
6:161801021 G T 0.548286 -9.5673e-06
6:161801043 T C 0.055794 4.6932e-05
6:161807855 G C 0.335114 1.2071e-06
6:161810543 C A 0.249850 -2.5542e-05
6:161810721 A C 0.153057 -8.4060e-06
6:161810908 C T 1.466102 -1.2900e-05
6:161812932 A C 0.184967 -1.4749e-05
6:161814907 G A 0.201922 -1.1884e-05
6:161815583 T C 0.168723 -4.5562e-06
6:161825563 A G 0.045129 1.5400e-05
6:161834380 G T 0.513162 2.0988e-05
6:161835806 A G 0.046244 2.8462e-06
6:161839163 C T 0.822978 1.5019e-06
6:161839781 T C 0.749885 -2.5454e-07
6:161840889 G C 1.646177 1.5361e-05
6:161847113 A G 0.088970 3.0091e-06
6:161849789 G T 1.486477 -1.5380e-05
6:161850337 C T 0.122587 -1.7520e-07
6:161853203 G A 0.522957 1.4681e-05
6:161856132 G A 1.054234 4.5647e-05
6:161858851 T C 0.093951 8.6605e-07
6:161860229 A C 0.023819 2.2756e-05
6:161863075 C T 1.157425 -4.1564e-05
6:161863950 T C 0.265978 -3.8133e-05
6:161864017 T C 0.191825 6.8891e-07
6:161867457 A G 0.381209 3.4271e-06
6:161869315 C T 0.812612 2.3136e-05
6:161870435 A G 0.405561 2.2784e-05
6:161870720 G C 0.291079 8.1473e-06
6:161870944 T C 0.030490 -2.0671e-05
6:161871513 G A 0.193035 2.5798e-05
6:161873400 C T 0.085791 -6.1496e-06
6:161873804 C T 0.203626 -6.8233e-06
6:161881122 C G 0.190087 1.1107e-05
6:161882221 C T 0.045153 -1.4170e-05
6:161884630 A C 1.104738 -4.3435e-06
6:161886037 G A 0.229406 1.7055e-05
6:161887625 G A 0.393764 9.9370e-06
6:161891028 T C 0.087260 5.7327e-06
6:161891198 G A 0.423835 4.2695e-06
6:161896230 T C 0.124848 1.5893e-06
6:161899244 T C 0.277810 1.1319e-05
6:161900294 C T 0.198009 3.2746e-06
6:161901679 C T 0.129669 5.5776e-06
6:161902154 C T 1.111011 -8.4867e-06
6:161903855 T C 0.021752 1.1648e-05
6:161908429 T C 0.066756 5.9657e-06
6:161909909 C T 1.518779 1.4495e-06
6:161916039 C T 0.035137 -1.5463e-05
6:161916837 T C 0.021344 8.3054e-06
6:161917394 A G 0.818065 -9.1997e-06
6:161920498 G T 0.027559 4.0610e-06
6:161925152 T G 1.593789 -2.1476e-05
6:161925294 T C 0.165694 -1.4565e-05
6:161928803 G A 1.343460 -3.7702e-05
6:161929526 G A 0.097313 2.0761e-05
6:161933472 T C 0.065283 1.1593e-05
6:161933935 A G 0.150534 8.5843e-07
6:161936044 C A 0.201198 -1.9544e-06
6:161936066 T C 0.465881 -3.5047e-06
6:161936834 C T 0.033264 -9.5774e-07
6:161937977 G A 0.044436 2.1263e-05
6:161938198 C T 0.112510 3.6540e-05
6:161940859 T C 0.142140 3.0539e-06
6:161942019 C T 0.280431 -2.7985e-05
6:161942978 C A 1.684952 -3.0084e-05
6:161953076 C T 1.605298 -9.9718e-06
6:161968589 G A 0.028871 -9.6782e-06
6:161970241 A C 0.030493 5.0144e-06
6:161970866 T C 0.058154 1.2850e-05
6:161971076 C T 0.381212 1.4523e-05
6:161971337 C T 0.577776 9.8041e-06
6:161971631 C A 0.049767 1.3251e-05
6:161971966 T C 0.034886 -7.0600e-06
6:161975091 T C 1.005892 4.1373e-06
6:161977310 A G 0.803878 8.1886e-06
6:161979264 G A 0.299412 -2.5379e-05
6:161990678 T C 1.078223 -6.6013e-06
6:161990915 G C 1.187422 -7.8290e-06
6:161998671 T G 0.032496 -1.8292e-06
6:162001436 C T 1.221794 7.1049e-06
6:162001439 T C 0.052408 -2.7688e-06
6:162006116 A G 0.040842 -1.9855e-05
6:162007822 C A 1.125984 3.4197e-06
6:162022609 C T 0.052694 1.3114e-05
6:162036041 C A 0.047788 5.5340e-06
6:162039927 C A 0.430581 -1.4649e-05
6:162041481 A C 0.069914 -1.9652e-05
6:162041758 G A 1.222569 3.7650e-06
6:162043005 A G 0.328902 -1.1733e-06
6:162045282 C A 0.022775 -2.4510e-06
6:162054424 T C 0.031306 6.4531e-06
6:162056646 A G 0.058572 3.6913e-05
6:162057419 T C 0.235278 -5.5811e-06
6:162058239 A G 0.024798 -1.3369e-05
6:162061487 C A 0.579758 8.5475e-06
6:162061553 C G 1.225310 -1.5895e-05
6:162068063 C T 0.036252 -1.4391e-06
6:162068247 T C 0.101002 -1.5444e-05
6:162075343 A G 0.027161 -2.1912e-05
6:162076656 G T 0.784128 -1.5506e-05
6:162077216 T G 0.036823 -2.7076e-07
6:162081542 T C 1.010852 -7.2865e-06
6:162083847 A G 0.472613 1.6545e-05
6:162085232 T C 0.044606 2.5886e-05
6:162088198 C T 0.046707 -5.6542e-06
6:162090796 A C 0.107812 -2.4485e-05
6:162097298 T C 0.122873 -1.9567e-05
6:162098479 C T 1.900113 6.3992e-07
6:162101328 C T 0.043365 6.2179e-06
6:162105755 G A 1.418593 1.5973e-06
6:162106954 T C 0.055968 -4.2102e-06
6:162107046 C T 0.074140 -6.7681e-06
6:162107455 T C 0.087715 4.8585e-06
6:162112810 G A 0.026791 1.6781e-05
6:162114686 C T 0.224973 2.0369e-05
6:162114809 A G 1.167822 1.4204e-05
6:162115908 C T 0.095515 2.4557e-05
6:162124504 G A 0.038265 -1.4658e-06
6:162127570 G A 0.735521 9.2980e-06
6:162128543 G A 0.838104 1.2472e-05
6:162137147 T C 0.189591 -3.3758e-05
6:162138451 C T 0.250992 -3.6410e-05
6:162141119 C T 0.028188 2.0242e-06
6:162142644 G A 0.188507 -3.8132e-05
6:162146333 C T 0.425926 2.9817e-05
6:162155370 T C 0.161043 -2.2926e-05
6:162157479 T C 0.049814 2.4140e-05
6:162157827 A C 0.042440 4.6696e-05
6:162158312 A C 0.372066 8.4686e-07
6:162158495 A G 0.516443 -8.1324e-06
6:162161375 A G 0.060792 -9.6349e-06
6:162161619 T C 1.370451 1.8881e-05
6:162164600 G A 0.625251 1.5532e-05
6:162164735 A G 1.365206 2.0135e-05
6:162165761 G C 0.021381 1.6776e-05
6:162165949 T G 0.268474 1.8175e-06
6:162169275 C T 0.428422 1.1641e-05
6:162169968 T C 0.079678 -4.4621e-05
6:162170983 C A 0.056165 3.7330e-05
6:162172462 C T 0.078645 5.9533e-06
6:162172718 T C 0.332778 1.3713e-05
6:162182632 T C 0.061197 2.0748e-05
6:162187712 T C 1.082609 1.9581e-05
6:162187747 T C 1.805221 1.4383e-05
6:162194328 G A 0.768866 -1.6424e-05
6:162195003 A C 0.085468 1.0011e-05
6:162199699 G A 0.752605 -1.1234e-05
6:162202134 G A 0.027994 2.4074e-06
6:162204414 T C 0.029793 -7.7198e-06
6:162211306 C A 1.828231 7.5841e-06
6:162227549 C G 1.930188 6.4634e-06
6:162229466 T C 0.047122 9.4909e-06
6:162236075 T C 1.795592 1.0667e-05
6:162236682 A G 0.616932 -2.6783e-05
6:162237187 A G 0.531861 5.7571e-06
6:162237549 C T 0.020331 1.8060e-05
6:162240770 C T 1.138903 -3.5573e-05
6:162245635 C T 0.604349 3.0812e-05
6:162252602 G A 0.463416 -5.9452e-07
6:162254146 A G 0.771559 -1.7072e-05
6:162254955 G A 0.192828 2.4002e-05
6:162255535 T G 0.792485 -5.1083e-07
6:162256072 A G 0.675895 -1.8677e-05
6:162256288 A G 0.808998 -7.6971e-06
6:162258279 C G 0.081297 -2.1526e-05
6:162259706 A G 0.434980 -7.5452e-05
6:162265241 C A 0.822213 -1.2012e-05
6:162269996 A G 0.627114 -5.2589e-05
6:162273601 A C 0.032533 2.8837e-05
6:162274252 G A 0.182669 1.6372e-05
6:162276993 A G 0.968344 -9.1220e-06
6:162279260 C T 0.643974 -1.5166e-05
6:162283192 A C 0.162376 -7.6620e-06
6:162283597 T C 0.111280 2.1676e-05
6:162283782 A G 0.946967 1.7283e-05
6:162286820 T C 1.710845 -3.8404e-05
6:162287770 T C 0.058304 -7.3594e-06
6:162292450 C T 0.567743 2.4302e-05
6:162292876 A G 0.044330 -3.8141e-05
6:162293644 G A 0.360000 -4.4639e-06
6:162294068 C T 1.395763 -1.9555e-05
6:162296735 T C 0.048291 -2.0264e-05
6:162297262 C T 0.364213 -9.2727e-07
6:162302398 G C 0.381800 3.8948e-05
6:162302879 C T 0.044925 -8.6408e-06
6:162303108 G C 0.339380 5.4780e-06
6:162306298 G C 0.784315 -3.1212e-05
6:162306764 A G 0.147389 1.0798e-05
6:162310191 T C 0.021055 -9.3667e-06
6:162311480 T C 0.579864 -9.7739e-06
6:162315385 G A 0.068374 1.0422e-05
6:162315584 C T 0.092897 -1.3013e-05
6:162317269 G A 0.259842 7.1592e-06
6:162318396 A G 0.752371 -8.2333e-06
6:162319341 G A 0.200321 -1.3676e-05
6:162319583 T C 0.067371 5.1792e-06
6:162322406 T G 0.087719 -1.2161e-05
6:162322697 G A 0.954980 -4.1116e-05
6:162324402 C T 0.055526 6.0710e-06
6:162324715 T G 0.076897 -2.9047e-06
6:162325315 C T 1.035022 -3.3554e-05
6:162326357 A C 0.406010 -2.1499e-06
6:162330632 A C 0.143891 6.5487e-06
6:162335720 C T 0.074031 5.6945e-06
6:162336773 G A 0.169223 -1.3351e-05
6:162340950 T C 0.794090 -2.3092e-05
6:162352675 A G 0.026818 -1.4235e-07
6:162369660 A G 0.625227 -9.5730e-06
6:162375318 T G 0.762485 -1.1239e-07
6:162382186 A G 0.039931 1.7065e-05
6:162422510 C T 0.938514 2.6745e-05
6:162425855 G A 1.432954 -1.0340e-05
6:162426756 C T 0.030286 -8.8749e-06
6:162434569 A G 0.022500 2.8291e-05
6:162436583 A G 0.138376 1.7241e-05
6:162439437 T C 0.417675 -5.3806e-06
6:162445941 A G 1.520316 -1.3147e-05
6:162446488 G A 0.037150 1.9365e-05
6:162447612 C T 0.362231 -6.5451e-05
6:162452035 G A 0.134619 9.0958e-06
6:162459335 C T 0.067194 3.2402e-05
6:162465313 T C 0.252226 -1.6402e-05
6:162471405 A G 0.031187 -2.5465e-05
6:162472032 G A 0.977004 -2.7085e-06
6:162475722 A C 0.055064 -1.0372e-05
6:162478605 C T 0.086481 -1.2330e-05
6:162490067 T C 0.886949 -6.3660e-07
6:162496356 C T 1.589471 -1.1247e-05
6:162508247 G C 0.142623 -2.7049e-05
6:162510084 G T 0.912822 -1.2855e-05
6:162516960 C T 0.030993 -2.7930e-05
6:162519263 C T 1.475302 -1.6270e-05
6:162521448 A G 0.071315 -6.8440e-06
6:162537103 T C 0.670683 -5.3626e-06
6:162538351 T C 0.493603 -1.1781e-06
6:162539650 G A 0.648839 3.5177e-05
6:162543304 G C 0.034386 1.7273e-05
6:162543349 G A 0.145628 -9.7483e-06
6:162551099 A C 1.845719 -4.6683e-06
6:162551822 T C 0.030272 -2.0198e-05
6:162559731 A G 0.053316 2.1186e-06
6:162563012 C A 0.218758 -1.3429e-05
6:162565718 C T 0.884433 -3.4339e-05
6:162567236 C G 0.044085 -3.5265e-06
6:162568613 G A 0.661259 1.5688e-05
6:162569892 T C 1.159696 -1.3869e-05
6:162577258 T C 1.855123 -2.6253e-06
6:162582665 T C 0.180259 1.8926e-05
6:162587692 T G 0.087661 1.3594e-05
6:162589839 T C 0.077798 -4.0242e-06
6:162591346 A G 0.023687 6.1949e-06
6:162594412 G T 0.061445 -1.3941e-05
6:162594521 C T 0.080562 2.2550e-05
6:162594941 T C 1.951111 1.3260e-07
6:162597753 C T 1.277487 2.1125e-06
6:162601572 A C 0.647466 1.1784e-05
6:162602815 C A 0.263843 -2.2577e-05
6:162605266 C T 1.363366 -1.0080e-05
6:162605330 A C 0.351310 7.3069e-06
6:162606080 T G 0.081966 1.4541e-05
6:162606276 G A 0.171399 -1.3485e-05
6:162606477 G A 0.730907 1.9416e-05
6:162611892 T C 0.031261 -2.7969e-05
6:162616850 A G 0.069540 1.7976e-05
6:162617012 C T 0.740801 -1.5945e-05
6:162617643 G A 0.847028 1.7837e-05
6:162619788 C T 1.784220 -1.0682e-05
6:162622197 T C 0.030762 -2.3909e-05
6:162622304 G A 1.828697 1.5844e-06
6:162622828 G T 0.911656 -1.1750e-05
6:162627290 C A 0.510300 -3.4259e-07
6:162632171 C T 0.333206 1.5994e-05
6:162633618 C T 1.019440 -1.4240e-05
6:162634288 C T 0.185661 2.6839e-05
6:162634337 A G 0.704889 8.8221e-06
6:162634898 C T 0.099220 3.1717e-05
6:162635307 G A 0.106040 4.3156e-06
6:162643777 T G 0.234829 -2.3674e-05
6:162646897 A G 0.165548 -2.3289e-05
6:162648138 T C 0.246147 -5.9252e-07
6:162652000 G A 0.033339 1.7365e-07
6:162652961 T C 0.032880 -3.8507e-06
6:162655345 G T 0.611937 -4.7289e-05
6:162657213 G A 0.042709 3.1942e-06
6:162666203 T C 0.056777 -1.3462e-05
6:162671305 A G 0.331479 -7.1889e-06
6:162673348 A C 0.090449 2.7212e-06
6:162677658 A C 0.094144 -1.1693e-05
6:162678710 A G 0.242370 5.4769e-07
6:162687115 A G 0.056138 6.8808e-06
6:162687612 T C 0.053296 -2.1818e-05
6:162689970 T C 0.082177 3.7044e-05
6:162694119 G A 0.054761 9.1815e-06
6:162695546 G C 0.138947 -5.5059e-07
6:162705164 A G 0.120568 -2.2059e-06
6:162706712 C A 0.107349 -4.1538e-06
6:162709550 T G 0.061459 9.3990e-06
6:162712174 G A 0.751225 -4.1973e-06
6:162714180 T C 0.050307 -3.0004e-06
6:162715186 T C 0.087613 -1.0877e-05
6:162716787 C T 0.059633 -7.0481e-06
6:162717698 C T 0.036103 1.2591e-05
6:162718343 G C 0.143221 -3.0586e-05
6:162722702 C A 0.358073 1.3447e-05
6:162723021 C T 0.129465 -3.0362e-06
6:162723756 C T 0.289189 -1.1690e-05
6:162729381 T G 1.092247 5.7269e-06
6:162737112 A G 0.073984 -2.7833e-05
6:162737217 A G 0.314286 -1.3003e-05
6:162738975 C A 0.052231 1.7407e-05
6:162747573 T C 0.089497 -2.8321e-06
6:162750510 T C 0.764549 1.3315e-05
6:162754871 C T 0.307939 -2.2975e-06
6:162756720 T C 0.072032 -2.2450e-05
6:162757723 G T 1.316659 -5.9321e-06
6:162761548 A G 0.110147 -2.0799e-05
6:162764049 G C 0.039482 -2.3514e-05
6:162774851 C T 0.086084 -2.1847e-06
6:162777158 C T 0.052432 1.2070e-05
6:162777733 T C 0.042151 -1.0579e-06
6:162780995 C T 0.025451 3.4920e-05
6:162790478 T C 1.126694 6.4383e-06
6:162796762 G A 0.053496 1.4725e-05
6:162799603 C T 0.482051 4.7074e-05
6:162800948 T C 0.063383 -1.1630e-05
6:162803458 T G 0.025189 -5.6154e-06
6:162809406 T C 0.089541 -3.5360e-06
6:162816284 C T 0.069628 6.6973e-06
6:162837366 T C 0.192654 -1.0196e-05
6:162837765 T C 0.051569 1.3952e-05
6:162839518 G A 0.899556 -2.5513e-05
6:162842131 A G 0.099217 -4.2290e-07
6:162851978 A G 0.144608 -1.5565e-05
6:162862951 A G 0.445343 1.5108e-05
6:162871034 G A 0.796419 1.5144e-05
6:162871820 C T 0.202680 -2.0363e-05
6:162873489 T G 0.591688 1.0507e-06
6:162876309 T C 0.106676 -2.0054e-05
6:162877862 C T 0.048294 -1.5629e-06
6:162880494 T C 1.054244 1.3149e-06
6:162880703 A G 0.232711 -3.1143e-05
6:162881576 C T 0.037548 4.7901e-06
6:162888304 T C 0.097092 -1.4228e-06
6:162888355 C T 0.204850 -2.4066e-05
6:162888704 G A 0.505336 -2.3956e-05
6:162892513 T C 0.052884 -7.8283e-06
6:162894540 A G 0.104242 1.8874e-06
6:162895752 A G 0.628651 -3.9754e-05
6:162902764 T C 0.022775 5.2110e-06
6:162903181 C T 0.339380 1.0661e-04
6:162906921 C T 0.986832 1.1816e-05
6:162911130 A C 0.075197 5.6813e-07
6:162920212 C T 0.993136 1.3025e-05
6:162925687 C T 0.738231 3.4687e-05
6:162925961 T C 0.058049 -6.1056e-06
6:162931570 A G 0.033274 2.3305e-06
6:162935587 T C 0.047642 -4.9652e-06
6:162936823 A G 0.040774 -1.5703e-05
6:162937008 C G 0.217198 2.8053e-07
6:162940238 A G 0.156762 1.2282e-05
6:162943061 A C 1.787270 9.9583e-06
6:162948365 C A 0.042532 -9.4067e-06
6:162953114 A G 0.986890 8.6985e-06
6:162964013 T C 0.022072 -5.6245e-06
6:162968515 A G 0.020559 -6.3482e-07
6:162977834 T G 0.048077 6.1923e-06
6:162982327 T C 0.706568 -1.8330e-05
6:162982872 G A 0.052350 -6.9046e-06
6:162990988 G A 0.275168 1.8978e-05
6:163001736 A G 0.276538 -8.7566e-06
6:163007161 A G 0.039278 -1.2129e-05
6:163021979 C T 0.912329 1.2729e-05
6:163023506 A G 0.099200 -1.1424e-05
6:163046055 C T 1.097255 1.8201e-05
6:163061749 T C 1.564690 1.3718e-05
6:163077142 T C 1.814801 1.1818e-05
6:163090427 T G 0.039945 -2.2313e-06
6:163092643 A G 0.434718 -1.0952e-05
6:163107019 T C 1.812816 1.4212e-05
6:163119071 A G 0.109818 7.3515e-06
6:163134574 A G 0.132110 1.8495e-05
6:163137997 A G 0.319359 1.3447e-05
6:163140694 C G 0.133766 -1.3587e-05
6:163170311 G A 0.032730 -8.2187e-06
6:163196454 C G 0.112272 1.3484e-05
6:163212578 A G 0.424050 -1.7244e-05
6:163214110 A C 0.271523 9.1073e-06
6:163216172 G C 0.133508 4.0232e-06
6:163226218 T C 0.062288 -2.9689e-05
6:163231272 T C 0.030483 1.6371e-05
6:163233409 T C 0.050865 1.5372e-06
6:163239791 A G 0.117263 -2.3983e-05
6:163239943 C T 1.359256 -1.5512e-06
6:163241143 A G 0.239905 -1.0783e-06
6:163250549 G A 0.170345 1.3309e-05
6:163268904 C T 0.863535 -2.0473e-05
6:163272359 G A 0.043225 9.2505e-06
6:163275686 G A 0.115795 1.8191e-06
6:163283509 C A 0.043545 1.1635e-05
6:163284038 A G 1.153057 -7.4976e-06
6:163286612 G A 0.050273 -2.0288e-05
6:163291300 T C 0.151710 -2.8492e-05
6:163295993 A G 1.909133 -1.3382e-06
6:163298783 T C 0.483927 2.1491e-05
6:163305426 G A 0.422734 4.2387e-06
6:163309131 T G 0.173347 2.5352e-05
6:163312559 C T 0.043769 -2.9514e-06
6:163317445 C A 0.042209 1.1353e-05
6:163319108 G A 1.087831 4.8952e-06
6:163320125 T C 0.032540 -2.2871e-06
6:163324306 A G 0.041852 6.1465e-06
6:163332533 G A 0.066354 3.4649e-06
6:163333298 T C 0.703080 -7.7976e-06
6:163333585 G A 0.529043 -2.7882e-06
6:163338231 A G 1.008173 8.1599e-06
6:163340367 A G 1.609384 9.6279e-06
6:163341057 T C 0.025216 6.2687e-06
6:163343453 T G 0.051823 -8.2240e-07
6:163349005 C T 1.143160 1.2345e-06
6:163362358 A C 0.883495 -3.9650e-06
6:163375679 T C 0.114112 1.1914e-05
6:163376865 T C 0.035749 -8.8549e-06
6:163380694 T G 0.113571 1.4268e-05
6:163391116 G C 0.193620 1.8802e-06
6:163393317 C T 1.262361 1.5115e-05
6:163393815 T C 0.183951 4.6094e-06
6:163396901 T C 1.032873 1.8943e-05
6:163397612 G A 0.025478 6.3427e-06
6:163403111 G A 0.060303 -1.2227e-05
6:163409591 G C 0.176753 3.7485e-06
6:163423583 T C 0.712117 -3.4730e-06
6:163429761 T C 0.279034 -1.0822e-05
6:163431758 T C 0.110549 -9.4875e-06
6:163431868 G A 0.087005 5.4606e-06
6:163435158 A G 0.109219 -1.8173e-05
6:163439123 G A 0.278177 1.4231e-05
6:163443450 T C 0.184294 -1.9894e-05
6:163446739 A G 0.044674 -2.5024e-06
6:163465792 C T 0.134463 1.9786e-05
6:163470029 C T 0.613964 2.0990e-06
6:163470910 G T 0.107370 -7.1672e-06
6:163480216 G A 0.031105 2.9212e-05
6:163480833 A C 0.021609 -1.1584e-05
6:163484091 T C 0.053734 4.3549e-06
6:163484489 C T 0.029544 -2.7970e-05
6:163498374 T G 0.709580 -4.7397e-06
6:163499554 A G 0.268926 3.0244e-06
6:163501536 T C 0.473901 -2.1564e-06
6:163505635 A G 0.038075 -1.1014e-06
6:163512055 G A 0.470814 -3.1244e-06
6:163520195 G C 0.043504 5.0776e-06
6:163520497 G A 0.036660 -1.1422e-05
6:163539289 G T 1.273740 -2.5628e-05
6:163539340 G A 0.566064 -1.5740e-05
6:163543195 C T 0.042341 8.4111e-06
6:163543699 C T 0.583515 2.2309e-05
6:163545513 T C 0.022061 -4.3648e-06
6:163545674 C T 0.744228 3.9369e-05
6:163548714 C G 0.178093 9.1014e-06
6:163554521 A C 0.240894 -1.4343e-05
6:163555922 C G 0.022160 -1.4760e-05
6:163556969 C T 0.052684 -3.7036e-06
6:163562038 C T 0.159271 -5.6670e-06
6:163568622 A G 0.644800 -1.8362e-05
6:163570389 T C 0.302050 2.1280e-05
6:163572148 G A 1.336579 -6.1543e-05
6:163576022 T C 0.231572 4.7375e-06
6:163577171 C T 0.063815 1.1397e-05
6:163582512 T C 0.032584 1.7816e-07
6:163583286 T G 0.324248 3.1338e-06
6:163583522 A G 0.147794 4.0387e-06
6:163584094 A G 0.047526 -1.3048e-05
6:163586617 G A 0.065283 1.1970e-05
6:163586894 C T 0.245736 -1.1698e-04
6:163589032 T C 1.918442 2.1163e-05
6:163591238 G T 0.235417 -5.4278e-05
6:163600834 A G 0.159972 -1.9024e-05
6:163603896 G A 0.596563 2.8838e-05
6:163604187 T C 0.021596 -2.3303e-05
6:163609154 C T 0.039285 1.9960e-05
6:163611793 T C 1.703335 2.5155e-05
6:163619612 C T 0.680631 -2.4938e-05
6:163623231 C T 0.596043 -1.3337e-05
6:163623619 T G 0.020783 6.7809e-06
6:163640262 A C 1.076969 -1.1374e-05
6:163642626 T C 0.218809 2.0818e-05
6:163644895 T A 0.445693 -7.0888e-06
6:163649558 C T 0.270459 4.8899e-07
6:163652328 T C 1.299439 -1.4056e-05
6:163654676 G A 0.624153 8.6853e-07
6:163661060 T C 0.175560 -2.9641e-05
6:163662629 A C 0.080273 6.8961e-06
6:163664812 G T 0.352092 4.7940e-05
6:163666336 G T 0.209177 3.0675e-05
6:163667151 T C 0.516552 -1.6750e-05
6:163670600 T C 0.034773 7.9453e-06
6:163670664 A G 0.061380 1.1252e-06
6:163677027 A G 1.409247 -1.3630e-05
6:163679947 C T 0.782904 -1.4251e-05
6:163688567 T G 0.538212 -2.1340e-05
6:163692464 A G 1.293279 -3.1518e-05
6:163695772 A G 0.022558 -2.5730e-05
6:163710165 C A 0.376398 4.7543e-06
6:163711429 G A 0.419215 -1.9728e-06
6:163714267 A G 0.091744 6.3030e-06
6:163714452 G A 0.599345 1.6245e-05
6:163716823 A G 0.061605 1.3897e-05
6:163717758 T C 0.061884 -1.8349e-05
6:163718644 G A 0.108441 2.4190e-05
6:163719619 T C 0.874434 -2.7875e-05
6:163721184 G A 0.898933 4.9889e-06
6:163722587 C G 0.900474 9.0816e-06
6:163723875 G A 0.252576 2.4147e-07
6:163724580 A G 0.049437 -1.9377e-05
6:163728605 A G 0.047509 -5.1335e-06
6:163729352 C A 0.222892 2.4941e-05
6:163730185 C T 0.190373 2.0710e-05
6:163731502 A G 0.185409 2.6292e-05
6:163732277 C G 0.894745 -2.4388e-06
6:163732939 C T 0.193739 -2.8688e-06
6:163733020 A C 0.354197 -3.3033e-06
6:163733310 T C 0.027729 4.0143e-07
6:163734593 A G 0.044330 9.1395e-06
6:163735593 A G 0.039078 -6.1120e-06
6:163739044 A G 0.025529 -7.7217e-06
6:163741545 A G 0.155994 -2.2718e-05
6:163744257 A G 0.440549 -2.2771e-05
6:163744389 C G 0.428058 4.6509e-06
6:163745049 G A 0.880649 -1.4886e-05
6:163753519 G T 0.058967 7.1024e-06
6:163753675 T G 0.246681 1.4138e-05
6:163754704 T C 0.462328 3.1496e-06
6:163755252 G A 0.388960 -2.2029e-05
6:163755870 A G 0.038969 -4.6857e-06
6:163759579 C T 0.384401 -2.7210e-05
6:163760582 A G 0.881594 1.3968e-05
6:163762730 A G 0.059072 8.0009e-06
6:163764669 C T 0.042501 -1.7212e-06
6:163765114 A G 0.042624 -6.0411e-06
6:163766333 A G 0.040621 3.2004e-06
6:163767406 T C 0.082480 4.2058e-07
6:163769769 C T 1.780779 -8.1529e-06
6:163770211 A G 0.452023 -1.0537e-05
6:163772282 T C 0.041546 -1.1633e-05
6:163775139 A G 0.037150 -8.2769e-06
6:163776407 T C 0.557415 1.8686e-05
6:163777841 C T 1.776115 -7.6221e-06
6:163778953 G C 0.065623 -1.4532e-06
6:163783291 A G 0.477882 -1.8485e-05
6:163783656 A G 0.712559 2.1796e-05
6:163789521 C A 0.382075 -4.8864e-07
6:163791080 A G 0.879500 9.0598e-06
6:163795533 C T 0.456559 -1.9403e-07
6:163798910 A G 0.329827 -5.4691e-06
6:163799574 T G 0.036613 -6.9531e-06
6:163805310 A G 0.023316 9.7206e-06
6:163809757 T C 1.134286 -2.0820e-06
6:163816324 T C 0.033186 1.8606e-05
6:163832755 G A 0.164432 -3.2960e-05
6:163857445 T G 0.153315 1.6664e-05
6:163862509 A G 0.184134 8.2722e-06
6:163876100 T G 0.389120 3.8093e-05
6:163878635 C T 0.029371 3.6419e-06
6:163884232 A G 0.064369 -2.2637e-06
6:163888600 A G 0.078862 6.3112e-06
6:163892317 G A 1.522655 -3.7772e-05
6:163895425 C T 0.168050 6.0964e-06
6:163907962 G A 0.064549 -6.0364e-07
6:163915611 T C 0.025475 -1.6753e-05
6:163945092 A G 0.070781 -4.5059e-05
6:163947424 A G 1.037357 -1.5163e-05
6:163951653 G T 0.097109 -6.0694e-06
6:163963084 A G 0.148375 9.5562e-07
6:163964484 A G 0.155280 1.2781e-05
6:163969815 G A 0.065933 -5.3662e-06
6:163983657 T C 0.168023 7.2866e-06
6:164005028 A G 0.059378 -1.4633e-05
6:164009156 T C 0.461030 1.0014e-05
6:164009712 G C 0.355468 -1.8815e-05
6:164010335 T C 0.027821 1.0324e-06
6:164012011 A G 0.020732 -4.7247e-06
6:164019693 G T 0.580914 -2.7277e-05
6:164021132 A G 0.968127 8.9905e-06
6:164027544 C T 1.085064 -2.7699e-05
6:164030045 G A 0.546481 -2.8083e-05
6:164034223 G A 1.306253 1.0578e-05
6:164036298 A G 0.069234 2.6201e-07
6:164037618 T C 0.095079 -1.1992e-05
6:164040451 C T 0.083744 1.1715e-05
6:164042832 A G 0.077567 1.6519e-05
6:164046761 G T 0.199610 2.7362e-06
6:164047319 G A 0.585259 5.5531e-06
6:164048550 G T 0.069496 -1.0587e-05
6:164053535 T C 0.130574 -5.9027e-06
6:164056882 T C 1.492682 -6.3766e-06
6:164058264 A G 0.089313 -7.8813e-06
6:164059136 A G 0.469560 1.5504e-06
6:164061604 A C 1.527955 6.0635e-06
6:164069890 G T 0.084316 1.2855e-05
6:164071201 A G 0.021473 -6.9275e-06
6:164072430 A G 0.023248 -1.3328e-05
6:164072985 C T 1.107288 1.3727e-05
6:164074511 A G 0.342311 -1.8624e-05
6:164080350 T G 1.909021 -4.5594e-06
6:164084270 T C 1.442490 -3.3575e-06
6:164088863 C T 1.104942 1.0108e-05
6:164089568 A G 0.090952 5.7280e-06
6:164092291 A C 0.190482 1.0267e-05
6:164096376 A G 0.655911 -1.2939e-05
6:164100404 G C 0.039013 -3.8543e-06
6:164107529 G A 0.261586 2.9274e-06
6:164109438 T G 0.306820 4.9576e-06
6:164111437 C A 0.089626 8.4239e-06
6:164116241 A G 0.059018 -1.3571e-05
6:164128304 T C 0.044283 1.5246e-06
6:164128666 T C 0.346962 -3.4227e-05
6:164133328 C G 0.029534 -7.0686e-06
6:164136526 A C 0.279258 7.1826e-06
6:164144164 C T 0.953453 -5.7740e-06
6:164153095 C T 1.800580 1.2555e-05
6:164161651 A G 0.065328 3.0950e-06
6:164164577 A G 1.714514 1.6201e-05
6:164171588 T C 0.053557 1.2044e-06
6:164173328 A G 0.665423 -9.4809e-06
6:164177000 T C 1.017533 1.5542e-05
6:164180627 G A 1.684347 6.9364e-06
6:164182258 C T 0.167254 2.8479e-05
6:164186677 G A 0.612832 1.4529e-05
6:164187884 G A 1.804738 1.0313e-05
6:164189527 G A 0.052289 9.6843e-06
6:164192051 T C 0.108981 4.3659e-06
6:164215073 T G 0.042345 -2.9641e-05
6:164230225 A G 0.034413 1.8720e-05
6:164237237 G T 1.435089 -2.8553e-05
6:164238172 G A 1.200545 -1.4936e-05
6:164240895 T C 0.105585 5.2929e-05
6:164242203 C T 0.231144 -1.4320e-05
6:164242404 T G 0.045405 1.3478e-05
6:164243122 T C 1.353391 -7.0584e-06
6:164252768 A G 0.066681 8.7240e-06
6:164256433 C T 0.974971 1.6893e-05
6:164256656 G A 0.054849 4.5863e-05
6:164258660 T C 0.037265 -9.0994e-07
6:164262489 G A 0.065205 6.1904e-07
6:164264753 G A 0.056723 -1.4616e-05
6:164277158 A G 0.034063 4.7238e-06
6:164279252 T G 0.187660 -1.0265e-05
6:164285429 T C 0.031975 -9.6521e-06
6:164286456 A G 0.284898 -3.0074e-05
6:164288805 G A 0.096293 -1.9658e-05
6:164289202 T C 0.065576 -3.5018e-07
6:164292093 A G 0.042382 -3.8122e-05
6:164297121 G A 1.218313 -4.1086e-06
6:164298378 C A 0.187147 -2.4310e-06
6:164299928 T G 0.160407 -8.0942e-06
6:164315972 A G 0.109824 5.5543e-05
6:164316947 G A 0.423696 -1.7224e-05
6:164319464 A G 0.030833 -4.4629e-05
6:164320109 A G 0.253304 -8.2674e-09
6:164320160 T C 0.441209 1.1890e-05
6:164320206 G A 0.224592 -1.3408e-05
6:164320833 A C 0.654201 8.7753e-07
6:164322346 C A 0.967341 -8.9591e-06
6:164323006 C T 0.660691 3.2957e-06
6:164323224 T A 0.032761 -8.9582e-06
6:164324711 A G 0.748362 2.5539e-05
6:164325686 G A 0.803633 1.9346e-05
6:164332740 G A 0.036980 6.9766e-06
6:164333541 C A 1.972914 2.1570e-05
6:164336869 G A 0.028100 6.0651e-06
6:164337761 C G 0.132797 1.2485e-05
6:164340433 G A 1.069479 7.6979e-06
6:164341228 T C 0.046051 1.4978e-05
6:164342459 A G 0.025900 -2.4524e-05
6:164344246 G A 0.057049 -5.5490e-06
6:164345837 A G 0.120146 -6.6873e-06
6:164350789 C A 0.332492 -1.7941e-05
6:164351136 T C 0.031890 -2.4498e-05
6:164353061 A G 0.359742 -1.4844e-05
6:164354268 G A 0.926924 3.6096e-06
6:164355784 C T 0.052514 9.5717e-06
6:164360063 C G 0.450072 9.2132e-06
6:164360508 T C 0.084244 2.3936e-05
6:164360657 A G 0.921926 -2.7415e-05
6:164360763 A G 0.043147 -4.9750e-07
6:164361077 G T 0.577997 -1.8263e-05
6:164364110 G A 0.083775 1.3888e-07
6:164364975 T C 0.227567 3.6312e-06
6:164368518 C A 0.206549 -1.0756e-05
6:164369046 T C 0.276365 -1.3690e-05
6:164370583 C T 0.876481 -4.2337e-05
6:164371454 C T 0.171688 -1.7158e-07
6:164372312 A G 0.342947 -3.1497e-05
6:164375928 T C 0.153291 -6.1147e-06
6:164377679 A G 0.909833 -1.8340e-04
6:164383521 T C 0.545175 -2.5568e-05
6:164383990 G A 0.385353 -2.1369e-06
6:164389093 A G 0.472888 3.2962e-06
6:164389128 G A 0.229298 8.1279e-06
6:164389885 T C 0.038353 6.4962e-06
6:164390356 C T 0.114210 -6.8099e-06
6:164395919 A C 0.469764 7.7450e-06
6:164419651 T C 1.553698 -2.7228e-05
6:164419870 T C 0.045602 1.4216e-05
6:164420832 A G 0.820554 -3.9191e-05
6:164421002 T C 0.236900 -2.0999e-06
6:164423171 A G 0.049219 4.8609e-06
6:164428542 T C 0.042790 9.7823e-06
6:164430768 T C 0.038051 2.1938e-06
6:164434628 C A 1.525766 3.4728e-06
6:164436804 T C 0.081011 2.3049e-06
6:164439059 G A 1.936294 1.2574e-05
6:164442063 T C 0.064199 1.6335e-06
6:164442420 G A 0.717308 -2.5969e-05
6:164444386 A C 0.157772 2.3731e-06
6:164450050 C T 1.898359 5.3231e-06
6:164450412 A G 0.625108 1.7518e-05
6:164452105 G C 0.037180 2.1007e-05
6:164452260 A C 0.026910 -2.1989e-05
6:164457621 C G 0.106792 -7.6707e-07
6:164458166 G A 0.090632 1.2219e-05
6:164466266 A G 0.040040 1.0023e-06
6:164466497 C T 0.923252 -2.1686e-05
6:164479076 C T 0.579238 3.0017e-05
6:164481018 A G 0.046193 9.0210e-06
6:164499419 A G 1.496211 5.7977e-06
6:164501012 G T 0.112164 5.3156e-07
6:164503657 A C 0.212693 2.3463e-05
6:164504114 C T 0.444258 -5.8830e-07
6:164511372 A G 0.049471 3.9641e-06
6:164512225 A G 0.165687 -3.1206e-05
6:164517097 A G 0.128731 -2.1759e-06
6:164519315 T G 0.058871 1.3860e-05
6:164520988 A G 0.044425 1.3876e-05
6:164523872 C G 0.044429 -1.5682e-05
6:164524849 G A 0.428055 -1.8247e-05
6:164529752 G A 0.182013 1.4511e-06
6:164531155 G A 0.104796 6.2030e-06
6:164536561 A C 0.528601 4.6226e-05
6:164537143 C T 0.063648 2.9785e-06
6:164537425 C T 0.073827 -1.9425e-05
6:164537719 G T 0.141178 -1.3045e-06
6:164549712 T C 0.075354 -3.0599e-08
6:164551891 T G 1.189200 2.1363e-05
6:164552374 A C 0.036565 -4.8748e-07
6:164555348 T C 0.064399 -2.2681e-05
6:164556919 C G 0.269249 -3.0228e-05
6:164557489 G A 0.340475 3.4379e-05
6:164561075 C T 0.090194 -1.2627e-05
6:164567872 G T 0.386822 2.0726e-05
6:164568038 C T 1.006086 3.8506e-05
6:164570378 G A 0.042671 -2.9894e-06
6:164572036 T C 0.485600 1.4681e-05
6:164581886 G C 0.226962 -4.2350e-05
6:164583566 T C 1.575206 -3.1890e-06
6:164588002 A C 0.391534 -1.7815e-05
6:164589462 C T 0.327763 -1.6087e-05
6:164589924 C A 0.676741 -7.4188e-06
6:164591715 A G 0.082418 -4.3256e-06
6:164593733 G A 0.091241 8.7653e-06
6:164596778 A G 0.187208 -3.1543e-06
6:164597168 C A 0.179065 -3.3038e-06
6:164598207 T C 0.032784 8.0947e-06
6:164599840 A G 0.073127 -2.1680e-07
6:164602983 G A 0.171416 2.3874e-05
6:164604805 G A 0.795062 6.2018e-07
6:164605288 G C 0.112939 -1.0575e-05
6:164611830 G A 1.844234 2.1962e-05
6:164612975 A C 0.167060 1.0332e-05
6:164627593 C T 1.231708 4.2801e-05
6:164629637 G A 0.540793 2.3225e-05
6:164631656 T C 1.875420 5.4731e-06
6:164633498 A C 0.034733 -2.8205e-06
6:164634836 T C 0.299004 7.4109e-06
6:164634946 C T 0.125314 -2.2214e-05
6:164636192 A C 0.197125 6.7428e-07
6:164637274 A G 0.113602 1.0556e-06
6:164639961 G A 1.068969 9.7137e-07
6:164641028 T C 1.533510 -1.3340e-05
6:164646069 A C 0.049328 2.0622e-06
6:164647755 C T 0.208899 -3.5977e-07
6:164650280 G T 0.307582 -8.1468e-06
6:164650707 G A 0.404606 -4.9880e-05
6:164651151 T G 0.024353 -1.3936e-05
6:164656051 C A 0.123359 3.6683e-06
6:164657737 G A 0.099091 -9.4983e-06
6:164658134 G A 0.104324 4.7910e-06
6:164664393 T C 1.567039 -1.7692e-05
6:164666972 G A 0.066154 2.1561e-06
6:164674178 C T 0.241789 1.6653e-05
6:164675636 G A 0.104949 1.7261e-05
6:164681773 A G 0.601687 -1.8178e-05
6:164683125 G C 0.049059 -8.2700e-06
6:164683289 G C 0.148120 -4.3333e-07
6:164684221 T C 0.070550 -1.9317e-06
6:164690459 G A 0.266264 -2.1061e-05
6:164690912 G T 0.033845 1.1078e-05
6:164693757 C T 0.840695 1.7322e-06
6:164693844 T C 0.022255 2.5446e-06
6:164694679 C T 0.109886 -5.8467e-06
6:164697829 C T 1.887405 -1.1879e-05
6:164706034 A G 0.078101 -1.0168e-07
6:164706173 T C 1.777189 -5.1855e-06
6:164706435 T C 0.106078 1.4082e-05
6:164707416 T G 0.281376 -1.5717e-06
6:164707563 G A 1.061384 9.9150e-06
6:164708751 C G 0.038112 -3.4171e-06
6:164716390 T C 0.434531 -2.3830e-05
6:164719452 T C 0.717478 -1.3178e-05
6:164722757 T C 0.027464 5.7210e-06
6:164726651 T C 0.493154 -3.9934e-06
6:164729962 G A 0.039860 -4.1986e-07
6:164734924 G T 0.754455 1.1854e-06
6:164735924 T C 0.707717 -2.2938e-05
6:164739985 A C 0.047451 1.3654e-05
6:164747959 C T 0.033723 -4.8895e-06
6:164750903 T G 0.045201 -1.1022e-05
6:164752705 A C 0.089354 -1.3552e-05
6:164753144 A G 1.634247 -2.8502e-05
6:164755843 G A 0.020994 9.0804e-06
6:164756364 A G 0.622093 1.0282e-05
6:164757096 C T 0.102182 2.0670e-06
6:164757637 A G 0.045272 1.1698e-05
6:164758102 G A 1.903183 8.9395e-06
6:164766576 C T 0.229614 5.2229e-05
6:164766717 G A 0.153852 3.2552e-05
6:164768100 T C 0.038901 -3.3021e-06
6:164772094 A G 0.099074 -1.0090e-05
6:164779281 G C 0.021191 5.5510e-06
6:164782522 G A 0.307133 -4.3460e-06
6:164787319 G A 0.022854 -1.8756e-05
6:164790196 T C 0.100193 -7.0410e-06
6:164791691 C T 0.033692 1.7689e-05
6:164793042 A T 0.166547 1.8969e-05
6:164798235 C T 1.120986 -1.8158e-05
6:164816546 A G 0.674712 -2.0530e-05
6:164817756 T C 0.074140 -1.6560e-05
6:164818834 A G 0.119024 -9.8019e-06
6:164822906 A G 0.167978 -1.4820e-05
6:164824477 G A 0.386254 2.9544e-06
6:164826100 T C 0.058429 2.3996e-05
6:164834999 G T 0.147814 3.1428e-05
6:164837118 T G 0.025145 -4.7879e-06
6:164842292 T C 0.023418 1.4387e-05
6:164850754 A G 0.253583 -1.2273e-05
6:164851857 T C 0.260457 4.5918e-06
6:164858686 G A 0.231705 3.6730e-05
6:164868511 A G 0.165259 4.4000e-05
6:164870065 G A 0.843438 -3.6978e-05
6:164879233 A G 0.029742 -2.3206e-05
6:164900598 A G 0.298593 1.8279e-06
6:164913801 G C 0.215634 1.6052e-05
6:164922376 T C 1.491404 -1.1048e-05
6:164922511 G C 0.019994 5.7715e-06
6:164925833 T G 0.257870 2.6113e-05
6:164928086 T C 0.227288 8.7307e-08
6:164935962 T C 0.148273 4.8168e-06
6:164938719 C T 0.746560 2.3492e-05
6:164942379 T C 0.069363 -4.2641e-06
6:164945511 A G 1.582036 -8.1118e-06
6:164966162 T G 0.319301 -3.5722e-05
6:164972683 G A 1.164249 2.8713e-05
6:164973867 G A 0.657328 -1.9914e-05
6:164974480 G A 0.750093 -3.7961e-06
6:164975380 A G 0.110542 -8.6589e-06
6:164988737 C T 0.500518 -9.1217e-06
6:164994358 G T 1.738309 1.0015e-05
6:165003876 C T 0.840593 -2.2655e-05
6:165008173 C T 0.108451 -4.0072e-05
6:165010222 G A 0.065753 4.9264e-06
6:165025533 T C 0.750242 -1.1993e-05
6:165031900 G T 0.322296 -2.4328e-05
6:165033596 A G 0.400788 1.1377e-05
6:165038961 C T 0.351939 1.0640e-05
6:165040373 A G 0.435235 2.1421e-06
6:165044673 A G 0.067452 -1.8012e-05
6:165052620 A G 0.066647 1.6272e-05
6:165054409 G A 1.764787 -3.5992e-05
6:165055137 T C 0.267039 -2.5441e-06
6:165055904 C T 0.086617 -2.1334e-06
6:165057069 T C 0.208627 -1.1786e-05
6:165057152 G A 0.234476 9.0475e-06
6:165063192 G A 0.032468 7.8223e-06
6:165066062 C G 1.460496 -1.5779e-05
6:165067228 T A 1.015282 -1.3433e-06
6:165087383 T C 0.449916 -1.1431e-05
6:165087823 T C 0.872571 -2.0197e-05
6:165091304 C T 0.069227 1.3163e-05
6:165095352 G A 1.430023 -2.4514e-05
6:165095542 G A 0.095736 -1.6010e-05
6:165107790 A G 0.029929 -4.2326e-06
6:165118901 T C 0.082228 -1.7771e-06
6:165119400 G A 1.717509 -6.3826e-05
6:165130866 A G 0.532725 -2.8245e-05
6:165131369 T C 0.029759 -1.6347e-05
6:165134120 T C 0.087981 -6.9383e-06
6:165135101 A G 0.044582 2.9462e-05
6:165135427 T G 0.105405 -1.0391e-05
6:165142595 A G 0.079998 -3.1039e-05
6:165153715 A G 0.038217 1.4355e-05
6:165161038 G A 0.052731 -1.5462e-05
6:165161481 T C 0.038041 1.4877e-05
6:165163901 T C 0.030966 8.6874e-08
6:165164872 A G 0.895785 -6.2110e-06
6:165165186 G A 0.083850 4.0912e-06
6:165166838 G T 0.281247 6.2350e-05
6:165180463 A G 1.541735 2.4520e-05
6:165184469 C T 1.106071 -1.7574e-05
6:165187145 A G 0.028664 -2.1692e-05
6:165188904 A G 0.023095 2.2328e-06
6:165226634 C T 0.441073 6.8570e-05
6:165231226 C G 0.563068 4.1514e-06
6:165249145 C T 0.078063 7.5537e-06
6:165265486 G T 0.068925 -1.7061e-05
6:165280686 A C 0.026301 1.4750e-05
6:165280769 C T 1.551373 -2.3896e-05
6:165286470 T G 0.886432 -9.6966e-06
6:165306838 G A 0.213577 1.4010e-05
6:165311036 G A 0.659586 -3.2357e-05
6:165313775 A C 0.125875 2.8613e-05
6:165314143 G A 0.154413 2.5681e-05
6:165321314 T C 0.970245 1.3275e-05
6:165332035 C G 0.045602 -1.9719e-05
6:165358307 G A 0.236774 1.8012e-06
6:165364626 G A 0.225061 -1.6255e-05
6:165368163 A G 0.046530 -6.2670e-06
6:165374508 A G 0.177637 -9.2298e-06
6:165375570 T G 0.709631 7.6932e-05
6:165375846 C A 0.166911 -1.4926e-05
6:165383864 A G 0.256238 -5.3909e-06
6:165385599 T C 0.042253 1.9680e-05
6:165395959 T C 0.237627 2.8379e-06
6:165410948 C T 0.132695 4.4378e-08
6:165412349 T G 0.217881 -8.7442e-06
6:165434818 A G 1.219459 -2.7317e-05
6:165444236 G A 0.047142 -3.4683e-06
6:165451530 A G 0.165051 6.1718e-06
6:165456829 A C 0.037891 -5.8307e-06
6:165458178 A G 0.470073 2.2992e-05
6:165458279 C A 0.531528 -7.8117e-06
6:165458611 A C 0.373212 1.8681e-05
6:165463657 T C 0.043909 1.0843e-05
6:165466351 C T 1.733597 -4.5088e-06
6:165467513 A G 0.097007 -6.3272e-06
6:165467687 G A 0.569191 -8.6266e-06
6:165489704 C T 1.024584 -5.6429e-06
6:165491551 A G 1.505754 1.4712e-05
6:165500151 T C 0.288523 -2.7715e-05
6:165501693 A G 1.085363 1.6803e-05
6:165501741 G A 0.040019 5.8074e-06
6:165507477 C T 1.102239 -1.0474e-06
6:165507771 T G 0.157453 -1.4885e-05
6:165510586 T C 0.824273 -8.3350e-06
6:165511471 T C 0.088348 -1.5164e-06
6:165512254 C T 0.041852 3.6785e-06
6:165512281 T C 0.038962 2.4317e-06
6:165512450 G A 1.304937 -1.6187e-06
6:165516113 T C 0.028348 -3.5849e-06
6:165518958 T C 0.079423 3.5545e-06
6:165522753 T C 0.428765 1.1109e-05
6:165524751 C T 0.725879 8.0169e-06
6:165530786 T C 0.149089 3.3216e-05
6:165534667 C T 0.156973 -5.1667e-06
6:165539944 G A 0.310251 1.5400e-05
6:165543352 T C 0.117865 1.1384e-05
6:165548453 T G 0.046639 -1.8344e-05
6:165551891 C T 0.347775 1.0396e-05
6:165552864 T C 0.160098 8.0100e-06
6:165555202 C T 0.706663 1.5362e-05
6:165555901 T C 0.042753 4.2088e-06
6:165557686 A C 0.033199 -5.9669e-06
6:165560791 C T 0.238256 1.0974e-05
6:165567400 T C 0.074789 1.2831e-06
6:165570831 T C 0.535781 2.8102e-05
6:165572559 G A 0.056386 7.0909e-06
6:165574848 C T 0.162178 3.2684e-06
6:165576691 T G 0.054428 -2.2046e-05
6:165579349 G T 0.504472 2.5251e-05
6:165586864 A G 0.070618 -6.0442e-06
6:165594217 A G 0.431352 -6.6200e-06
6:165594518 A G 0.661959 1.1504e-05
6:165598461 G A 1.446519 2.7993e-05
6:165598538 G A 0.460581 1.1486e-05
6:165601421 A G 0.274852 4.1125e-06
6:165605217 C T 0.224728 2.1930e-05
6:165609438 A G 0.160118 -5.1916e-06
6:165611856 A G 0.115669 -2.1618e-06
6:165616818 C G 0.038302 8.5485e-07
6:165638186 C A 0.048889 8.8097e-06
6:165640017 T C 0.215974 8.4169e-06
6:165640691 G A 0.037269 3.3696e-06
6:165647594 T C 0.053109 6.6303e-06
6:165648938 T C 0.318223 8.4881e-06
6:165654440 A G 0.637086 1.1048e-05
6:165654928 T C 0.137462 -1.4507e-06
6:165655454 C T 0.053772 9.3489e-06
6:165656794 T G 0.099945 4.1320e-05
6:165674473 A G 0.239035 7.8151e-06
6:165674718 C T 1.749603 -8.7859e-06
6:165678408 T C 0.059939 8.3253e-06
6:165682170 G A 0.381780 -1.7495e-05
6:165686112 G T 0.047502 1.1358e-06
6:165686789 A G 0.978649 -1.3479e-05
6:165688493 T C 0.187232 -2.9071e-05
6:165703523 T C 0.161216 -2.0634e-06
6:165711240 C G 0.159635 -2.7367e-06
6:165713917 T C 0.128683 1.8235e-07
6:165713961 C A 0.683698 3.7471e-07
6:165714335 A G 0.106455 5.4394e-06
6:165722345 C T 0.948768 1.0284e-05
6:165724052 A C 0.665495 1.3816e-05
6:165724238 A G 0.041583 3.8008e-07
6:165735786 T C 0.905699 1.4306e-05
6:165740697 A G 0.044354 1.5819e-07
6:165743687 T C 0.158983 -1.3447e-05
6:165748148 G A 0.425015 1.4266e-05
6:165752319 T C 0.194524 -4.7245e-06
6:165754648 A G 0.147970 7.5551e-06
6:165754807 A G 0.061238 1.3793e-06
6:165758666 G T 0.071808 -9.1255e-08
6:165759915 C T 0.343154 1.9963e-05
6:165780105 T C 0.031612 1.1103e-05
6:165780347 T C 0.760353 2.9521e-05
6:165791818 C G 0.923994 1.2760e-05
6:165798007 A G 0.091737 8.6544e-06
6:165798851 C T 0.330908 -2.8178e-05
6:165798894 T C 1.103545 -2.1107e-05
6:165798963 G A 0.442562 -9.6723e-06
6:165799038 T C 0.597148 -3.4004e-06
6:165799105 C T 0.038670 2.1776e-05
6:165801790 A G 0.297080 -1.6541e-05
6:165807107 C T 0.706544 1.1085e-05
6:165818054 C A 0.072641 -8.4123e-06
6:165831225 C T 0.303941 4.3427e-06
6:165831267 C T 0.386992 1.0090e-06
6:165831491 C T 0.951835 2.5830e-05
6:165832227 T C 0.539134 -1.0446e-05
6:165835597 G A 0.549989 3.8430e-05
6:165836786 A C 0.340550 -6.0182e-06
6:165836946 G A 0.167761 1.1845e-05
6:165837720 G T 0.250247 -2.3724e-06
6:165840611 G A 0.246562 6.3973e-06
6:165844504 C T 0.701693 -3.0704e-06
6:165849238 C A 0.663254 -7.1071e-06
6:165852979 T C 1.485906 -2.6009e-05
6:165859373 C T 0.072392 -3.7433e-06
6:165860246 G T 0.557486 -1.9852e-05
6:165864347 A G 0.240405 6.0831e-07
6:165868391 G T 0.202752 8.7413e-07
6:165868745 C T 0.041406 -2.6606e-05
6:165883846 G C 0.933795 -5.9191e-06
6:165889196 C T 1.973893 -7.9125e-06
6:165891718 G A 0.055584 8.9940e-06
6:165894333 C T 1.380410 5.2264e-06
6:165895824 C T 0.133164 2.5127e-05
6:165908259 A G 0.475829 3.3722e-05
6:165908433 T C 0.122305 1.7729e-05
6:165910706 G T 0.089235 8.0504e-06
6:165912422 G A 0.063335 2.0426e-05
6:165912970 C T 0.240004 1.3775e-05
6:165920969 C T 0.343756 3.0598e-05
6:165921770 C T 0.209273 1.3771e-05
6:165923462 T C 0.040563 3.0521e-05
6:165924970 T G 1.685336 -1.2433e-05
6:165927537 C T 0.051354 3.4243e-06
6:165931609 C G 0.045364 -2.0281e-05
6:165932266 A G 1.723883 8.1804e-06
6:165933930 T C 0.062023 1.6097e-05
6:165934561 C T 0.072029 -3.3994e-06
6:165935918 C T 1.554144 4.0789e-06
6:165938838 T C 0.278027 -9.5303e-06
6:165941298 C T 1.662476 -1.5472e-05
6:165942123 A G 0.112446 -1.8514e-05
6:165945130 G A 0.175927 6.5875e-06
6:165946772 C T 0.109824 4.7706e-05
6:165953662 T G 0.081830 6.5145e-06
6:165958198 G A 0.092227 6.9205e-06
6:165959846 C A 0.458622 6.7902e-06
6:165960669 G A 0.298508 2.9406e-07
6:165965520 T C 0.044694 1.1443e-05
6:165969396 A G 0.134670 8.9782e-06
6:165973688 C A 0.083911 -2.2325e-05
6:165975996 A C 0.054350 -1.1305e-05
6:165976862 A G 0.088610 3.1241e-06
6:165977667 A G 0.095073 2.4494e-05
6:165979800 C T 0.030476 -3.6229e-06
6:165981471 T C 0.080219 -7.2168e-06
6:165985086 T C 0.117209 6.6696e-06
6:165989849 C T 0.227792 1.6449e-05
6:165992471 C T 0.314429 3.8369e-05
6:165999895 T C 1.896826 -4.0936e-06
6:166011213 G C 0.292630 1.0271e-05
6:166013748 C G 0.081562 -7.6615e-06
6:166013998 T C 0.048934 4.0617e-06
6:166014255 A G 1.222743 -1.9727e-05
6:166015431 C T 0.817008 -9.0091e-06
6:166020822 G A 0.275865 8.6426e-06
6:166025014 A C 0.089273 -1.6874e-06
6:166037281 T C 0.216851 1.7774e-05
6:166038893 T C 1.308649 1.1954e-05
6:166039751 T G 0.085285 2.1896e-05
6:166040380 G A 1.180310 -2.4296e-05
6:166043959 C G 0.610142 2.7371e-05
6:166051716 C T 0.042607 -5.8451e-06
6:166052415 C A 0.673947 -2.3908e-06
6:166054570 A C 0.532994 -2.8411e-06
6:166055847 A G 0.031632 4.8418e-06
6:166056850 C T 0.270425 -2.4116e-06
6:166062930 A G 0.036534 1.2141e-05
6:166064041 T C 0.785451 1.0292e-05
6:166064563 T C 0.337398 -1.3129e-05
6:166066233 A G 0.730700 6.1466e-06
6:166066248 T G 0.439403 -1.5983e-05
6:166068341 A C 0.076394 2.1989e-06
6:166069326 A G 0.049654 -5.7153e-06
6:166069393 T C 0.043338 -7.8144e-06
6:166069813 A G 1.567284 1.2867e-05
6:166070012 T G 0.062557 8.5162e-05
6:166070424 T C 1.437367 -4.6407e-06
6:166070991 A G 0.229345 -9.3342e-06
6:166073100 T C 1.192981 1.8624e-05
6:166074222 A G 0.026002 -1.3756e-05
6:166085142 G A 1.728902 2.0104e-05
6:166087362 A G 0.052449 4.9174e-06
6:166087403 T C 0.945875 1.6404e-05
6:166091901 A C 0.026570 9.7445e-06
6:166092650 A G 0.061261 -4.2818e-06
6:166097078 A G 1.781997 -4.6919e-06
6:166099099 A C 0.046867 -6.1028e-06
6:166102762 C G 0.027488 -1.0434e-05
6:166103540 C T 1.774517 -5.9153e-06
6:166109230 G T 0.546875 7.6996e-06
6:166109270 G A 0.067588 -4.3225e-06
6:166113697 G A 0.047723 -1.7699e-05
6:166115026 C A 0.049937 -1.8655e-05
6:166115539 T G 0.052643 1.6362e-05
6:166116215 T C 0.097969 8.1396e-06
6:166118860 T C 0.071277 1.5684e-05
6:166121532 T C 0.032258 4.8739e-06
6:166123622 T C 0.025747 1.2192e-05
6:166125295 C T 1.128438 7.8638e-06
6:166128638 A G 0.094056 -7.1577e-06
6:166130121 A G 1.247204 -3.5988e-06
6:166131229 C T 0.048617 -1.6480e-05
6:166139465 G A 0.038561 -4.9752e-06
6:166140010 C G 1.135354 -2.0888e-06
6:166140352 A G 0.550033 1.1042e-05
6:166140432 C T 0.152247 3.8109e-06
6:166140763 T C 0.028429 -2.4514e-06
6:166142036 T C 0.066225 4.4712e-05
6:166147479 A G 0.203796 -6.7404e-06
6:166149041 G A 0.045286 9.0119e-06
6:166149662 T C 0.139744 -3.1780e-05
6:166149771 A G 0.027032 8.8620e-06
6:166155457 A G 0.116519 6.3972e-05
6:166163754 G A 0.236944 4.8243e-05
6:166163800 C T 0.733111 -2.8725e-05
6:166164667 G C 0.173408 -1.7770e-05
6:166166169 G A 1.841609 1.9735e-05
6:166177226 C T 0.133236 -1.6379e-05
6:166179612 C A 0.132178 -1.3061e-05
6:166182483 T C 0.761040 2.2084e-05
6:166183108 C T 0.088943 2.9899e-06
6:166185025 G A 0.749994 1.4932e-05
6:166186011 G A 1.106581 2.8693e-05
6:166188874 G C 0.356169 -2.3310e-05
6:166195666 T C 0.036324 -6.2007e-06
6:166196002 A G 0.050453 1.8388e-05
6:166196458 C T 1.607963 -3.7122e-05
6:166196865 A C 1.254048 -3.8642e-05
6:166197765 C G 1.249275 -1.9205e-05
6:166198107 A G 1.170382 -3.1289e-05
6:166205125 T C 0.404909 3.1785e-05
6:166205749 A G 0.078631 1.6946e-05
6:166213881 T G 1.089487 -3.7559e-05
6:166217635 G A 0.051671 1.7126e-05
6:166217799 T C 0.021582 5.2345e-06
6:166220408 G C 0.029963 3.2179e-05
6:166223997 C T 0.465483 1.9850e-05
6:166225938 C T 0.227904 2.6980e-05
6:166226281 T G 0.085237 7.4423e-06
6:166226878 C G 0.039883 9.7147e-06
6:166226955 T C 0.139977 2.6938e-05
6:166227572 T C 0.546307 -1.8525e-05
6:166228646 A G 0.686370 -1.0422e-05
6:166230997 C T 0.033607 -1.3418e-05
6:166232368 G A 0.312199 1.2946e-05
6:166234327 G T 0.213730 -5.8618e-06
6:166235642 A G 0.057127 -1.5308e-05
6:166238123 G A 1.241095 2.3871e-05
6:166239406 T C 0.120405 -1.0604e-05
6:166240405 A C 1.253243 1.6725e-05
6:166240666 A G 1.330731 -1.2779e-05
6:166241607 T C 0.618815 -1.2163e-05
6:166242408 A G 0.030071 3.6925e-05
6:166250213 A C 0.173612 1.1188e-06
6:166252639 T C 1.894527 -8.8572e-06
6:166254991 A G 0.484685 1.6251e-06
6:166256787 T C 0.073202 1.4647e-05
6:166257292 T C 0.101437 1.2845e-06
6:166257478 A G 0.052058 -3.3360e-05
6:166257669 T C 0.059198 1.3117e-05
6:166259028 G A 0.109559 -2.1142e-05
6:166261974 T C 0.037371 -4.1770e-05
6:166262523 A G 1.156990 -3.2479e-06
6:166286741 T C 0.104143 2.5576e-06
6:166288080 C A 0.520656 2.3239e-05
6:166289362 C T 0.037486 3.7534e-06
6:166290093 C T 0.300568 -2.5406e-05
6:166291270 T G 1.481881 1.2629e-05
6:166300842 C T 0.367701 1.1446e-05
6:166303810 A C 0.384853 9.0539e-05
6:166306299 G A 0.062499 1.7928e-06
6:166306450 T C 0.051722 5.9872e-06
6:166306809 A G 0.865884 2.2009e-04
6:166311342 T C 1.901317 -3.4824e-07
6:166315746 G A 0.140430 -4.0742e-05
6:166316497 G A 0.060211 1.6027e-05
6:166317201 A G 0.039033 1.0084e-05
6:166324973 C T 0.268049 1.4131e-05
6:166327142 T C 0.374286 -2.4496e-05
6:166327886 T G 0.238103 1.8022e-05
6:166328566 G A 0.224857 -4.1130e-05
6:166331962 T C 0.187538 1.5313e-05
6:166332196 T C 0.142048 4.1461e-05
6:166336825 G A 1.100050 -4.3394e-05
6:166345347 G A 0.026141 1.1708e-05
6:166349798 A G 0.123492 -4.0249e-05
6:166352418 G A 0.052945 -3.2448e-07
6:166354248 G A 0.044728 3.2970e-08
6:166357985 T G 0.034583 -2.3951e-06
6:166360719 T G 0.386849 -3.4006e-06
6:166362944 G T 0.353269 -6.7774e-06
6:166365759 C A 1.135272 6.8269e-05
6:166366573 A C 0.200998 7.9234e-06
6:166368400 A G 0.168349 2.8258e-06
6:166368606 C T 0.159567 4.4736e-06
6:166374023 C T 1.199485 2.5080e-05
6:166374465 A G 0.136884 7.5839e-06
6:166375470 A G 0.145543 6.0732e-07
6:166379896 T C 1.108176 1.1065e-05
6:166381161 C T 1.870888 1.8077e-05
6:166383889 C G 0.110685 7.9071e-06
6:166388383 T C 0.265111 3.0517e-06
6:166390776 A G 0.053564 -2.3156e-05
6:166395233 A G 0.144105 4.7689e-06
6:166396027 G T 0.391945 -3.1161e-05
6:166397492 G A 0.116719 2.2996e-06
6:166408454 T G 0.290263 -8.9997e-06
6:166411281 A G 0.025788 -2.3278e-05
6:166420136 A G 0.252590 -3.8961e-05
6:166423461 A C 0.041162 -2.6648e-06
6:166423709 T C 0.066725 3.0228e-05
6:166429202 C A 1.051113 3.7841e-05
6:166433168 T C 0.271381 -2.7804e-06
6:166438811 T C 1.659668 -6.3821e-07
6:166440695 G A 1.889424 1.2987e-05
6:166440753 T C 0.089082 2.8022e-05
6:166446077 C T 0.117069 1.3895e-06
6:166449063 G T 0.356723 -2.3788e-06
6:166459658 T C 0.280234 -1.0126e-04
6:166470614 T G 0.633479 -5.8895e-05
6:166472536 A T 0.020688 -4.6336e-07
6:166478102 A G 0.033026 3.2306e-05
6:166482539 T C 0.408084 -2.1054e-05
6:166500941 G A 0.115601 -3.3332e-06
6:166506980 T C 1.350260 -1.4491e-05
6:166509945 T G 0.348771 3.8853e-05
6:166515260 C T 0.250088 1.0484e-05
6:166517538 C A 0.529964 -8.9062e-06
6:166520419 C T 0.027073 -1.9509e-05
6:166523465 G T 0.185865 -6.1376e-05
6:166537412 A G 1.201990 -2.9884e-05
6:166557243 A C 0.038013 -1.4035e-05
6:166562346 G A 0.415373 -4.2041e-05
6:166567571 A G 0.606610 5.1091e-05
6:166571443 T C 1.211636 -2.1124e-05
6:166579270 T C 1.013018 1.1379e-05
6:166586494 G T 0.142687 2.8018e-05
6:166594329 G A 0.167336 -2.1522e-05
6:166594388 C T 0.700822 3.5030e-05
6:166602371 C T 0.320617 1.5699e-06
6:166603633 T C 0.066715 -3.8810e-06
6:166603645 T C 0.466000 3.5148e-05
6:166608020 C A 0.236138 5.1227e-06
6:166609269 C G 0.083996 -2.2453e-05
6:166610740 A C 0.488755 3.0438e-05
6:166614958 C T 0.295601 -5.1382e-06
6:166615175 T C 0.917690 -6.8909e-06
6:166619993 C T 0.740475 6.5466e-07
6:166620207 G A 0.544750 1.2195e-05
6:166620758 A G 0.105500 4.0499e-06
6:166621443 T C 0.549728 1.0971e-05
6:166621513 C T 0.042627 6.1881e-07
6:166623263 G A 1.064406 -1.7152e-05
6:166630734 C A 0.145047 1.9887e-05
6:166631394 G A 1.578388 -1.3118e-05
6:166636074 G A 0.669204 3.8557e-05
6:166636119 A G 0.509185 1.2588e-05
6:166640372 A G 0.076598 -6.2852e-06
6:166649210 A G 0.806703 -7.5208e-07
6:166651452 G A 1.677149 9.7058e-06
6:166654085 C T 0.787028 3.0900e-05
6:166654564 A G 0.040648 1.2618e-05
6:166657775 A G 0.085512 -5.2808e-06
6:166659964 G A 1.478964 1.1726e-05
6:166662068 A C 0.038962 -9.1605e-07
6:166663862 G T 0.230651 -7.0491e-06
6:166663867 G A 0.240905 -6.0783e-06
6:166667988 G A 0.025138 8.5261e-06
6:166668605 A G 0.263228 -1.3548e-05
6:166671337 C G 1.272856 3.2772e-05
6:166673458 T C 0.040488 -1.5890e-05
6:166673913 G A 0.674651 4.4284e-05
6:166674624 T C 1.775432 2.4875e-05
6:166675798 C A 0.651678 -1.2852e-05
6:166676586 G A 0.332258 -1.8185e-05
6:166677036 A G 0.935764 -3.2255e-06
6:166677727 A G 0.473690 2.4091e-05
6:166679074 A G 1.027756 -4.4661e-05
6:166682792 A T 1.822223 1.5067e-05
6:166683192 A G 0.141361 -2.2893e-06
6:166683733 A G 0.530784 3.2216e-05
6:166684378 T G 0.668358 -6.6473e-05
6:166689550 G A 0.124787 -1.6739e-05
6:166693801 C T 0.807189 -6.0182e-05
6:166695427 A G 1.088939 -1.6011e-05
6:166696114 A G 0.037602 1.2297e-05
6:166696139 G C 0.560542 -8.0965e-05
6:166698866 C T 0.072352 5.3961e-05
6:166699493 A G 0.712953 6.2970e-06
6:166700511 A G 0.035181 4.0210e-06
6:166702821 G A 0.104691 4.1741e-05
6:166704632 A G 0.069465 4.7294e-05
6:166706169 G A 1.201851 6.0427e-05
6:166710593 T C 0.059157 4.0044e-05
6:166710791 A G 1.350121 1.3331e-05
6:166712525 T C 0.058450 -1.2175e-05
6:166714061 G A 0.033614 -1.5621e-06
6:166716148 G A 0.063441 -1.4642e-05
6:166718042 C G 1.393183 7.9577e-06
6:166718862 G T 0.150265 2.3846e-06
6:166721211 T G 1.443524 1.8690e-05
6:166726566 G A 0.673444 7.6545e-06
6:166734653 T A 1.022782 5.0220e-06
6:166738902 A T 0.738985 8.4713e-06
6:166739646 C T 0.064620 1.5912e-05
6:166746299 C T 0.451952 3.8151e-05
6:166746764 C T 1.896727 9.4481e-06
6:166755275 A T 0.455617 2.5541e-05
6:166769136 A G 0.638432 1.3921e-07
6:166769536 T C 1.498356 -2.9590e-05
6:166779464 A G 0.111446 1.8731e-05
6:166780349 T G 0.061098 6.8101e-06
6:166782143 G A 1.448569 -1.0579e-05
6:166801922 G T 1.444928 -7.9257e-07
6:166804574 T C 0.483179 -3.0098e-06
6:166813230 A G 0.042607 1.1802e-05
6:166815382 A C 1.323735 3.7015e-06
6:166817773 G A 1.365478 2.4201e-05
6:166823764 T C 0.033988 9.8702e-07
6:166826662 A C 0.058837 1.6924e-05
6:166829050 A G 0.065824 8.1531e-06
6:166831694 T C 0.892844 3.5684e-06
6:166833617 G C 0.115387 6.5555e-06
6:166850469 C T 0.033492 3.0881e-05
6:166850798 T C 0.297226 3.1839e-05
6:166851254 T C 0.050804 -2.0880e-05
6:166851540 C G 1.728636 -3.8892e-05
6:166852268 A G 0.063305 -1.0102e-05
6:166853139 G A 1.193083 -2.6166e-05
6:166858149 T C 0.037357 7.5688e-06
6:166859991 T C 0.047791 1.9841e-05
6:166860996 G A 0.085730 2.3717e-05
6:166862136 A G 1.847001 -1.1801e-05
6:166865497 G A 0.602068 2.2533e-05
6:166870038 G A 0.095202 -2.0392e-05
6:166870957 A G 0.020294 3.1066e-05
6:166871121 T C 0.283678 1.5229e-05
6:166874080 G T 0.482737 1.9850e-05
6:166875372 A T 0.046931 -4.0436e-05
6:166876009 G T 0.214291 1.0998e-05
6:166882664 C A 0.268178 2.7449e-06
6:166882805 A G 0.663962 2.7657e-06
6:166882847 T C 0.191560 1.6331e-05
6:166884534 A G 0.668728 4.4362e-05
6:166886340 C T 0.947830 -1.7625e-06
6:166888550 T C 0.164708 5.3264e-06
6:166892798 C T 0.299762 6.1279e-05
6:166896697 A G 0.116379 -1.3394e-05
6:166897383 T C 0.122060 5.2659e-07
6:166904212 T C 0.045738 -1.6834e-05
6:166905078 G A 0.807536 7.0556e-06
6:166905262 T C 0.558115 -3.8084e-06
6:166910553 G A 0.773432 -5.0909e-06
6:166912157 T C 0.160839 2.0950e-05
6:166912887 A G 0.090021 -1.0291e-05
6:166915130 A G 0.559971 -2.4866e-05
6:166915225 C T 0.080039 7.7194e-06
6:166915537 A C 0.222212 -1.1296e-05
6:166916112 A G 0.077417 1.4038e-05
6:166916889 T C 0.040567 1.1354e-05
6:166917844 A G 0.237903 -1.2591e-05
6:166919145 T C 0.072250 -4.6864e-06
6:166919778 A G 0.797860 1.2463e-05
6:166920113 T C 0.375687 1.6796e-05
6:166920485 G A 0.028123 -1.2558e-05
6:166936266 A G 0.180728 1.1535e-05
6:166936936 G A 1.158670 -6.0059e-07
6:166938488 T C 0.839722 2.5577e-05
6:166939358 T C 0.043069 -5.1139e-06
6:166939576 A G 0.055533 1.8378e-06
6:166940783 T C 0.325863 -3.2219e-05
6:166944563 C T 0.032230 -1.1065e-05
6:166945320 T C 0.044708 -9.9595e-06
6:166949708 A G 0.134752 -2.1937e-05
6:166950379 C T 0.216205 1.1758e-05
6:166952264 A G 1.541677 -5.0807e-06
6:166960382 C T 0.704226 1.7620e-05
6:166969085 A G 0.561117 -6.4250e-05
6:166970767 A G 0.060194 -9.1466e-06
6:166974853 T C 0.041627 -1.8371e-05
6:166976435 G A 0.141582 1.8725e-05
6:166977609 A G 0.062264 -3.2741e-05
6:166979333 G A 0.043708 -1.2786e-05
6:166980061 G A 0.223933 2.7261e-05
6:166980513 T C 0.073990 2.5606e-05
6:166985024 A C 0.087413 1.4720e-05
6:166986767 G A 0.645888 2.1528e-05
6:166988618 G C 0.025954 1.1347e-05
6:166989201 G T 0.036749 3.6678e-06
6:166992289 T C 0.020039 -1.2316e-05
6:166992847 A G 0.055672 -1.3594e-05
6:167001024 A G 0.640778 1.1738e-05
6:167001517 T C 0.023112 -6.6360e-06
6:167003310 A C 0.397579 -8.1815e-06
6:167003720 C T 0.704283 -5.6664e-07
6:167006078 T C 0.145846 5.0283e-06
6:167006605 A G 0.081446 7.7373e-06
6:167007277 C T 0.022932 -2.6811e-06
6:167009313 G C 0.044980 -3.4664e-06
6:167012601 C A 0.195051 3.8836e-06
6:167016799 T C 0.291093 1.2710e-05
6:167023415 C T 0.038449 3.2411e-06
6:167029938 G A 0.044538 -1.6805e-05
6:167032656 A G 0.355754 -1.7380e-05
6:167037259 G A 0.070737 1.5543e-06
6:167037964 T C 0.022119 4.9789e-06
6:167044079 A G 0.560213 2.0724e-06
6:167056073 G T 0.036375 -2.9260e-06
6:167064415 C T 0.542119 7.8291e-06
6:167067455 T C 0.193701 4.6316e-06
6:167067628 T C 0.040502 -5.2905e-07
6:167068988 A G 0.083806 8.9302e-06
6:167080779 G A 0.374320 6.2058e-07
6:167083643 A G 0.064726 1.0691e-07
6:167084188 G A 0.588550 -7.3615e-06
6:167085008 C A 0.199104 -3.6458e-06
6:167086128 C A 0.872326 -3.5317e-06
6:167089922 A G 0.063971 -3.4727e-05
6:167094651 T C 0.609374 -4.2137e-06
6:167094730 A G 0.196282 -8.2161e-06
6:167096301 C A 0.054564 -1.7264e-05
6:167099695 A G 0.044694 6.6178e-07
6:167106094 T C 0.290406 -6.6718e-06
6:167107649 T C 0.074130 1.2928e-05
6:167108650 A G 0.233408 3.5815e-06
6:167110985 C G 0.429755 2.3924e-05
6:167114048 T C 0.026648 -5.6209e-06
6:167116686 A G 0.067993 2.4014e-05
6:167123494 T C 0.034773 4.5637e-06
6:167124084 A G 1.355587 7.4937e-06
6:167126510 T G 0.033005 6.4590e-06
6:167132136 A G 0.393693 1.4465e-05
6:167132189 T C 1.743902 1.9511e-05
6:167133412 T G 0.070519 -2.3056e-05
6:167137066 A G 0.068364 5.6549e-06
6:167141881 T G 0.023408 1.4110e-05
6:167147083 T G 0.320872 3.1025e-05
6:167150023 C T 0.395556 2.7860e-05
6:167152089 G C 0.171103 -2.8562e-05
6:167156565 C T 0.572340 4.9586e-06
6:167157562 G C 0.330014 6.2030e-05
6:167159163 A G 0.176587 1.1422e-05
6:167160504 G A 1.259723 -5.0256e-06
6:167161726 C T 0.497129 -1.5293e-05
6:167161943 T C 1.131951 -2.8246e-05
6:167164217 A C 0.108074 -1.4780e-05
6:167167262 G T 0.136588 -2.4228e-06
6:167168742 A G 0.163909 -2.0225e-05
6:167168829 C G 0.188646 -2.3072e-05
6:167169098 A G 0.668137 -4.7752e-06
6:167171618 C T 0.026046 1.1984e-06
6:167171838 A G 1.250383 -2.0274e-05
6:167177037 C T 0.399466 -7.1535e-06
6:167177328 G C 0.614317 -1.8529e-07
6:167177422 A G 0.450810 1.5856e-06
6:167178106 C T 0.026757 1.9356e-05
6:167180528 A G 0.569008 1.6384e-05
6:167180901 C T 0.561474 -1.6196e-05
6:167182277 A G 0.818470 -3.0709e-05
6:167184962 C G 0.104453 -2.5797e-05
6:167185674 G A 1.317190 -6.1119e-06
6:167186112 A G 0.489194 1.7292e-05
6:167186154 T C 0.024751 1.6758e-05
6:167188350 C T 0.655727 2.0860e-05
6:167188353 T G 0.049943 1.8877e-05
6:167188754 A G 0.240908 1.7229e-05
6:167189623 T C 0.026893 2.5958e-05
6:167189689 C T 0.689569 -5.3760e-06
6:167190641 A G 0.051123 -2.6589e-05
6:167195096 T C 0.318526 2.3223e-05
6:167198987 C T 0.145778 -1.1944e-05
6:167209334 T G 0.628709 -1.4467e-06
6:167212209 A G 0.042491 -7.5968e-06
6:167214305 T C 1.305831 3.5965e-05
6:167218661 A G 1.269800 3.4582e-05
6:167219643 G A 0.056876 3.0869e-06
6:167223099 G T 1.620658 1.3724e-05
6:167224546 C A 0.259627 3.4808e-05
6:167230290 T C 0.045017 2.5557e-06
6:167232298 G A 1.483693 2.3925e-05
6:167235151 C G 0.076720 -1.6706e-05
6:167244438 A G 0.020399 2.6403e-06
6:167255433 C A 1.333359 -1.6860e-05
6:167262862 C T 0.079080 -1.4603e-05
6:167264780 T C 0.052197 1.9880e-06
6:167265022 G A 0.033478 7.4191e-06
6:167266110 T C 0.065447 2.7453e-05
6:167266129 C T 0.047217 2.9804e-05
6:167266368 T C 0.363268 -1.5799e-05
6:167267792 T C 1.506346 2.1816e-05
6:167268126 A G 1.854705 -1.5406e-05
6:167271632 G C 0.353486 -4.0758e-05
6:167271716 C T 1.516436 2.3407e-05
6:167273090 G A 1.865602 -1.0038e-05
6:167275895 C T 1.274794 1.4536e-05
6:167278444 G A 1.567852 5.9540e-05
6:167281885 T C 0.420323 -6.0478e-05
6:167282084 A G 0.107982 2.2048e-05
6:167289844 A G 1.409549 7.1775e-05
6:167290036 C G 0.050324 1.6303e-05
6:167297116 C T 1.968008 -7.3976e-06
6:167310401 A G 0.039135 2.2011e-06
6:167312875 C G 0.049620 2.4322e-05
6:167315676 T C 0.037344 6.0714e-07
6:167318304 G A 0.041842 7.7873e-06
6:167322663 T C 1.709023 -1.6833e-06
6:167324170 C T 0.034236 1.0873e-05
6:167326008 C T 1.377737 1.9741e-05
6:167326973 A G 0.167747 -6.1727e-05
6:167334847 T G 1.696613 -4.5944e-06
6:167338617 T C 0.102494 1.2248e-05
6:167339130 C T 0.144557 5.9481e-07
6:167342535 G A 0.154053 -2.8428e-06
6:167343141 A G 0.144078 1.2493e-06
6:167344583 G A 0.362373 -2.0121e-05
6:167346133 C G 0.590087 -2.5873e-05
6:167347081 T C 0.035841 7.9417e-06
6:167347336 T C 0.025373 1.6026e-05
6:167350186 T C 0.112827 -3.7392e-06
6:167350963 G A 0.198267 7.1515e-06
6:167352075 C G 0.114241 -2.5187e-06
6:167352104 A C 0.161587 3.4563e-06
6:167359606 G C 0.050260 2.1418e-05
6:167360024 T C 0.050103 -2.9626e-05
6:167360104 A G 0.381443 5.8668e-06
6:167360389 C T 0.836890 -8.9141e-06
6:167361285 A G 0.109760 2.8258e-07
6:167361307 G A 1.870528 -2.4787e-05
6:167362350 A T 0.048624 7.7103e-06
6:167364112 T C 0.261120 -1.3879e-05
6:167367721 A C 0.243791 -1.5759e-05
6:167373708 T C 0.426365 1.9484e-05
6:167390355 T C 0.045170 -3.0109e-05
6:167399610 T C 0.022945 1.6033e-05
6:167400345 C T 0.667895 4.9465e-06
6:167406633 C G 1.056838 5.8325e-06
6:167409842 T C 0.138604 3.0041e-05
6:167414693 T C 0.059160 3.0141e-06
6:167432388 C T 0.110657 -1.1323e-06
6:167436875 T C 0.259682 3.7109e-05
6:167437988 T C 0.939643 6.5392e-06
6:167438364 C T 0.028134 2.3112e-06
6:167443918 C T 0.078699 -1.4091e-05
6:167453801 T C 0.021830 2.6564e-05
6:167455629 A G 0.494616 1.1574e-05
6:167462643 A G 0.025998 1.7156e-05
6:167468659 G A 0.818596 -2.8903e-06
6:167474118 G A 0.070703 1.7443e-05
6:167486578 G A 0.823638 -5.4981e-06
6:167490668 A G 0.085132 3.3041e-06
6:167501529 G C 0.058310 1.9930e-05
6:167503152 A G 0.031448 1.0488e-06
6:167504507 A G 0.028113 2.0524e-06
6:167515785 G A 0.049365 -2.5204e-05
6:167516319 T C 1.050158 1.1130e-05
6:167520122 T C 0.094586 -6.2528e-06
6:167523521 G A 0.042494 1.1726e-05
6:167523778 T C 0.045945 1.0704e-05
6:167525910 T C 0.026117 4.5317e-06
6:167532034 G C 0.094454 -5.5179e-06
6:167532793 G A 1.129003 -2.9929e-06
6:167534290 A G 0.866526 2.9084e-06
6:167538248 A C 0.102477 1.9660e-05
6:167544829 A G 1.407204 2.2659e-06
6:167544907 C T 0.181557 1.5778e-05
6:167545013 A G 0.113370 -5.9080e-06
6:167547647 T G 0.056733 1.8847e-05
6:167548281 G A 1.149327 1.9618e-05
6:167548607 A C 0.634465 -1.0734e-05
6:167549550 A G 0.020120 -9.7898e-06
6:167550195 G A 0.022837 1.3215e-05
6:167550824 T C 0.020477 3.1159e-06
6:167551346 A G 0.024067 1.5003e-05
6:167551673 C T 0.038860 1.8491e-06
6:167556569 T C 1.306824 2.2190e-05
6:167557199 A G 0.391802 1.5119e-05
6:167557838 T C 0.037459 3.9689e-07
6:167558739 A G 1.210901 1.4109e-05
6:167567179 A G 0.021517 9.6226e-07
6:167570528 T C 0.047506 1.7937e-05
6:167572542 G A 0.820517 2.0553e-05
6:167584847 A G 0.064855 -2.9880e-06
6:167597426 T C 0.681348 -1.3041e-05
6:167597958 T C 0.128391 5.4450e-06
6:167598634 A C 0.048138 2.9570e-06
6:167601309 C T 0.449599 1.2719e-05
6:167615057 G A 0.840416 -1.6007e-05
6:167616008 G A 0.026984 2.1365e-05
6:167618533 T G 0.529920 -1.4266e-05
6:167620731 G T 1.008119 -4.0646e-06
6:167622828 G A 0.541629 -8.6545e-06
6:167623345 T C 0.422550 -7.2032e-06
6:167624558 T C 0.071814 1.2488e-05
6:167627796 G T 1.548391 -6.2017e-06
6:167628183 T C 0.483870 -3.0464e-06
6:167632288 C T 1.552835 -7.3272e-06
6:167633465 C T 1.097439 1.1817e-07
6:167637311 T C 0.023058 1.8292e-05
6:167637751 G C 0.221342 -2.0432e-08
6:167640811 T G 0.062689 -1.6156e-05
6:167641757 A G 0.048087 -3.8869e-06
6:167643386 T C 0.029204 4.8003e-06
6:167644041 A C 0.039839 1.3846e-05
6:167646273 A G 0.447702 -4.0001e-06
6:167649210 T C 0.191189 -2.7455e-06
6:167653741 T C 0.676228 2.6848e-06
6:167660024 A C 0.667270 -8.3803e-06
6:167660997 G A 0.081038 -1.6879e-06
6:167661139 C T 0.275403 -9.0611e-06
6:167680770 C A 0.055876 3.0025e-06
6:167687621 T G 0.046401 -4.6947e-06
6:167687856 T C 0.626196 -1.0625e-05
6:167690300 A G 1.346561 -2.2065e-06
6:167699704 T C 0.687322 6.3724e-06
6:167700884 T C 0.143986 -3.6586e-06
6:167704768 T C 0.023245 8.7574e-07
6:167706949 C T 0.726583 7.9917e-06
6:167709501 A G 0.178168 -3.4928e-06
6:167709702 A G 0.175801 -4.9305e-06
6:167710547 T G 0.410420 5.6221e-06
6:167710745 T G 0.119239 5.3146e-06
6:167711559 C G 0.029187 4.8060e-06
6:167713139 C A 0.077309 1.6699e-06
6:167713792 C T 0.605787 -1.9441e-05
6:167714065 C T 0.228125 8.6413e-06
6:167714737 A C 0.398259 -5.9872e-06
6:167714832 C G 0.558091 -5.6845e-06
6:167716043 T C 0.777658 5.7101e-06
6:167717123 T C 0.057709 1.5952e-05
6:167717268 C T 0.492869 4.3579e-06
6:167717316 A G 0.029949 -2.7142e-06
6:167719436 A G 0.481299 1.0040e-05
6:167721545 A G 0.167111 6.8259e-06
6:167726932 T C 0.693462 1.1628e-05
6:167727036 T C 0.045092 -9.3800e-06
6:167728774 C T 1.257900 1.6698e-05
6:167730116 T G 0.395515 -1.0547e-06
6:167730166 T C 0.027678 -6.7132e-06
6:167730734 C T 0.111949 -4.2880e-07
6:167735954 G A 0.603781 -5.4699e-06
6:167739653 C T 1.264091 9.5077e-06
6:167742562 C T 0.172238 -9.4756e-07
6:167742736 A G 0.087477 2.0308e-05
6:167754661 G A 1.553981 -1.2922e-06
6:167754710 C A 0.212343 6.7817e-06
6:167754975 T G 0.048247 -2.0232e-06
6:167761543 T C 0.117936 2.0783e-05
6:167761770 C A 0.938395 2.3303e-06
6:167761959 G C 0.054292 -2.0021e-06
6:167761976 G A 0.080032 -2.9917e-06
6:167764109 C A 1.905281 3.9246e-06
6:167765251 T C 0.685333 -1.5940e-05
6:167767876 C T 1.445098 -7.9226e-06
6:167772869 A G 0.140688 1.2280e-05
6:167776875 A G 0.118596 -1.7700e-07
6:167778498 G T 0.587415 5.9281e-06
6:167784124 A G 0.111830 2.9166e-06
6:167786021 T C 0.049899 1.3641e-05
6:167795824 C G 0.380066 3.6878e-05
6:167797270 C T 0.403933 -1.1497e-05
6:167805497 G A 0.049804 2.6080e-05
6:167806971 G T 1.131294 5.3279e-06
6:167807141 T C 1.550475 1.4182e-05
6:167808390 T C 0.049175 2.4317e-05
6:167808651 T C 0.028161 -1.3693e-05
6:167809953 A G 0.305804 -2.2162e-05
6:167810523 T G 0.134701 1.5982e-05
6:167810623 C T 0.352177 -2.1169e-05
6:167811127 A G 0.420844 -8.3440e-06
6:167814784 G A 0.172769 -9.0250e-06
6:167818440 A G 1.104844 1.5195e-05
6:167819836 A G 0.503769 -1.5454e-05
6:167823767 T C 0.049287 -6.3378e-06
6:167824507 T C 0.030133 4.4392e-06
6:167825757 G T 0.025512 -5.5043e-06
6:167830429 C T 0.283552 2.7426e-05
6:167830772 C T 0.101247 -1.6314e-05
6:167830835 C T 0.228624 2.4147e-06
6:167839318 A G 0.536774 -1.5469e-05
6:167840400 T C 0.232561 -3.7973e-06
6:167841253 A G 1.203690 -3.1944e-05
6:167841339 A G 0.434412 -1.4303e-05
6:167842871 T C 0.279010 2.5969e-05
6:168046537 T C 0.410202 1.2581e-04
6:168048415 G A 0.191713 2.5119e-05
6:168053799 A G 0.272285 -7.9801e-09
6:168061452 C T 0.919570 -2.1618e-05
6:168061739 G A 0.570334 -1.0196e-05
6:168062909 A G 0.348346 -1.6690e-05
6:168065575 C T 0.382021 -8.6314e-06
6:168066242 T C 0.776506 -3.9277e-05
6:168070293 A G 0.039414 -2.3125e-05
6:168070390 C T 0.043378 -3.4989e-05
6:168071781 T C 0.114261 9.4765e-06
6:168074629 C T 0.603472 -3.4195e-05
6:168075514 G C 0.172830 -3.9202e-05
6:168076507 G T 0.656594 -1.9621e-05
6:168080507 C T 0.631289 9.6535e-07
6:168085787 G A 0.080542 -2.5529e-05
6:168096580 T C 0.195976 1.1122e-05
6:168097445 A G 0.385475 3.0071e-05
6:168101041 C T 0.213118 1.3239e-05
6:168103897 T G 0.027698 -2.6867e-06
6:168106116 C G 0.189119 -8.4759e-07
6:168106199 A G 0.188364 1.5667e-05
6:168111140 C T 1.603581 1.8729e-05
6:168112665 A G 0.035154 3.2942e-06
6:168113755 C T 0.750773 -4.5426e-06
6:168113757 G T 1.441474 2.8301e-05
6:168117085 G A 0.207787 7.2256e-06
6:168119048 T C 0.516589 2.8873e-06
6:168127007 G T 1.490220 1.1376e-05
6:168134516 C T 0.206600 -1.7697e-05
6:168138241 C A 0.313246 -1.2441e-05
6:168145819 C T 1.498441 9.0416e-06
6:168157947 T G 0.086984 1.1857e-05
6:168158468 A C 0.508154 -7.5957e-06
6:168158974 T C 0.233184 3.1719e-06
6:168161014 G A 1.573074 -1.2792e-05
6:168167050 C T 0.967742 -3.7805e-05
6:168171838 T C 1.341315 -1.0076e-05
6:168171998 C T 1.662112 1.4213e-05
6:168173199 A G 0.398585 -9.3649e-06
6:168175492 T C 1.836686 7.3017e-06
6:168176639 G A 0.260365 2.3226e-05
6:168182043 G A 0.477192 1.8348e-05
6:168184358 A G 0.392119 -1.0265e-05
6:168194450 T C 0.631089 1.5759e-05
6:168198176 C T 0.631490 8.7605e-06
6:168207973 A G 1.463168 2.1498e-05
6:168213972 A G 1.522424 1.7526e-05
6:168219098 T C 1.735681 2.0291e-05
6:168243359 G A 0.041073 1.0823e-06
6:168294970 T C 1.268273 9.5581e-06
6:168296045 T C 0.093631 1.1468e-06
6:168297647 G A 0.058844 -9.2561e-06
6:168299826 C T 0.693846 2.1169e-05
6:168301047 T C 0.041287 -3.0309e-05
6:168302899 G A 0.045238 6.4506e-06
6:168305276 G A 0.081545 -1.6744e-05
6:168309470 A G 0.175495 -3.6076e-05
6:168312573 A G 0.052245 -1.9830e-05
6:168313899 T C 0.042467 4.6780e-06
6:168316118 G T 0.859768 1.7209e-05
6:168322536 G A 0.084849 -2.3890e-05
6:168329060 A G 0.143785 1.2530e-05
6:168354052 A G 0.064824 -3.0615e-06
6:168363302 A G 0.033046 7.8627e-06
6:168375191 T C 0.711362 1.5489e-05
6:168380416 T C 0.065324 -5.7047e-06
6:168382328 A G 0.045850 -5.7220e-06
6:168383708 C T 0.539205 8.8552e-06
6:168387463 T C 0.030819 3.6443e-06
6:168389145 C T 0.270405 -3.5637e-06
6:168389417 G A 0.318203 -1.4698e-06
6:168391197 A G 0.239065 2.4258e-05
6:168391579 G T 0.274257 -2.8933e-06
6:168393886 T C 1.783214 1.2031e-05
6:168401818 T C 0.211398 1.9907e-05
6:168402104 A G 0.033760 -1.5942e-05
6:168403537 A G 0.241496 -1.8606e-07
6:168411160 T C 0.037867 5.5170e-06
6:168415799 A G 0.063828 8.5639e-06
6:168419948 G A 0.119439 3.7534e-06
6:168420505 G C 0.196272 8.4724e-06
6:168423484 C T 0.059256 6.1461e-07
6:168428356 T C 0.104660 2.0573e-06
6:168429787 T C 0.023132 -1.0463e-05
6:168430602 C A 0.475071 2.2639e-05
6:168431078 T C 0.072773 1.9160e-07
6:168432093 G T 0.352436 -8.6917e-06
6:168432202 C A 0.025611 -2.4537e-05
6:168433040 A G 1.685754 1.4554e-05
6:168436663 T C 0.111759 -1.5689e-05
6:168436721 G A 0.091962 2.3807e-08
6:168445769 T C 0.025499 -2.0507e-05
6:168448460 C T 0.033855 4.6765e-06
6:168448518 T C 0.212676 1.4453e-05
6:168448713 A G 0.061227 -2.7795e-05
6:168448907 T C 0.171735 -1.9089e-05
6:168450101 C T 0.094508 -2.1813e-06
6:168451728 T C 0.042158 1.3683e-05
6:168451970 T C 0.482516 5.1155e-05
6:168452993 C T 0.619842 3.5067e-06
6:168455986 C T 0.025383 7.0248e-06
6:168459845 C G 1.821737 1.8009e-05
6:168460184 T C 0.059021 1.9664e-05
6:168462834 A G 0.032931 -1.7723e-05
6:168463624 A G 0.152985 7.7145e-06
6:168464402 T C 0.020426 -1.0283e-06
6:168464786 C A 0.058735 -9.4261e-06
6:168467448 T C 0.025196 -1.0633e-07
6:168471405 C T 0.079212 1.5338e-05
6:168471551 A G 0.075493 5.2768e-06
6:168472112 A G 0.029878 -1.9905e-06
6:168472412 T C 0.162107 1.5995e-05
6:168473480 C T 1.810766 2.0660e-05
6:168479604 A G 1.794042 1.7111e-05
6:168481107 T C 0.217810 2.3918e-05
6:168482002 A G 0.098098 -5.3839e-06
6:168487113 T C 0.062159 1.9525e-06
6:168495984 T C 0.139702 1.7687e-05
6:168500449 G A 0.041478 -1.3893e-05
6:168501423 A G 0.225238 -2.2400e-05
6:168501951 C G 0.280244 -7.6845e-06
6:168503882 T G 0.284419 -3.1587e-05
6:168507475 T C 0.046136 -1.0919e-05
6:168511016 T C 0.043552 -1.4029e-05
6:168513592 C A 0.034722 -1.6671e-05
6:168519224 T C 0.569858 -1.6034e-05
6:168519766 A G 0.196455 1.6127e-05
6:168523284 T C 0.050273 -1.4638e-05
6:168527603 A G 0.413099 -2.8005e-06
6:168527648 A G 0.043293 -2.8340e-05
6:168532262 T G 0.070346 8.2376e-06
6:168533403 A G 0.039452 -1.9176e-05
6:168534170 A G 0.135082 -6.3637e-06
6:168539992 G T 1.919846 -5.6817e-06
6:168540501 G T 1.714435 -1.2864e-05
6:168540565 A C 0.188388 -1.2563e-05
6:168547272 T C 0.417056 -7.9867e-06
6:168548496 G A 1.896972 -8.1167e-06
6:168549899 C T 0.560573 -1.4805e-05
6:168550184 C T 0.202599 -7.4015e-06
6:168550339 T C 0.290362 2.2755e-05
6:168550581 A G 0.020113 1.7958e-06
6:168550821 G T 1.019184 2.7597e-06
6:168551056 A C 0.050926 9.2231e-06
6:168551235 A G 0.315514 -4.7342e-05
6:168552585 G A 0.029840 7.8298e-06
6:168557804 G A 0.158306 -8.1663e-06
6:168561246 T C 0.033594 -2.3607e-06
6:168570910 A G 0.043259 2.0951e-05
6:168571322 T C 0.041621 -6.1170e-06
6:168573074 T G 0.133769 7.1508e-06
6:168576576 G A 1.724506 -3.9179e-05
6:168577928 G T 0.722778 1.4748e-05
6:168578295 A G 0.122098 1.1875e-06
6:168578507 T C 0.079838 -6.2630e-06
6:168580694 C A 0.269426 6.0295e-05
6:168581244 T C 0.138927 -1.6616e-05
6:168581432 A G 0.036817 -8.2999e-06
6:168581675 T C 0.218884 -1.6862e-05
6:168583728 A G 0.357984 -6.5640e-06
6:168589564 C T 0.434351 8.6393e-06
6:168596351 A C 0.021970 1.6617e-05
6:168597197 G A 0.107156 1.7617e-05
6:168597599 T C 0.085941 -4.7112e-08
6:168598280 A G 0.084635 -2.1070e-05
6:168600031 G A 1.949203 1.6176e-05
6:168600137 G A 0.895710 -1.5914e-06
6:168607208 A C 0.192583 6.7359e-06
6:168608784 A G 0.617163 3.6466e-05
6:168613466 T C 0.030211 1.7129e-05
6:168616134 C A 0.028664 -1.4186e-05
6:168616839 C T 0.296856 -9.1477e-06
6:168625719 A G 0.258808 2.9661e-05
6:168627866 G A 0.077812 -7.7301e-07
6:168629744 T C 0.369819 -3.9359e-05
6:168629778 T C 0.042634 -1.8485e-05
6:168631661 A G 0.340176 2.3050e-05
6:168633971 A C 0.317890 -3.3767e-05
6:168639672 T C 0.052031 -8.8961e-06
6:168643487 G A 0.648513 -5.2686e-06
6:168652568 T C 0.040733 -2.5026e-06
6:168652608 G A 0.042528 -1.7940e-05
6:168665134 A G 0.541820 1.5952e-05
6:168666389 G T 0.031948 -9.6051e-06
6:168670236 T G 0.026814 8.0376e-06
6:168671870 T C 0.081657 -1.7901e-05
6:168673521 C T 0.130597 3.2344e-05
6:168678375 G A 0.118633 -7.3494e-06
6:168679814 A G 0.029898 -9.9981e-07
6:168681143 G C 0.027719 -3.4850e-06
6:168684354 G A 0.847181 -7.0132e-06
6:168690389 T C 0.203870 2.0494e-05
6:168690860 C T 0.974535 1.9628e-05
6:168690936 C T 1.407741 1.0362e-05
6:168694594 T C 1.463559 1.6821e-05
6:168695624 G A 0.243138 -1.9954e-05
6:168697951 A C 1.463661 2.5985e-05
6:168699141 A C 0.100648 -1.0486e-05
6:168700159 C T 1.402318 3.5590e-05
6:168700846 A G 0.267484 1.6162e-05
6:168703821 T C 1.150432 2.0408e-05
6:168704502 C T 0.211812 1.4798e-07
6:168705006 C T 0.201698 2.2389e-06
6:168705290 C T 0.043545 7.4397e-06
6:168706244 C G 0.077846 -3.4561e-05
6:168709147 A G 0.172453 -3.6958e-05
6:168709385 C T 0.741766 -5.7288e-05
6:168713650 A G 0.330745 2.8956e-05
6:168714950 A G 0.411549 -4.6331e-05
6:168716203 G A 0.335950 -8.4484e-06
6:168716392 C G 0.235720 -2.1358e-05
6:168716479 C T 0.234907 1.8509e-05
6:168716554 C T 1.904873 -1.2202e-05
6:168719222 G A 0.733039 1.8176e-05
6:168720652 A G 0.117936 -1.8887e-06
6:168725725 G A 0.041634 -3.4672e-06
6:168743514 G A 0.110759 2.1578e-05
6:168745701 T C 0.026872 -7.6859e-07
6:168748543 A G 0.092373 2.2359e-06
6:168750520 T C 0.036113 3.6079e-05
6:168757008 A G 0.190108 4.5056e-05
6:168760004 G C 0.143112 1.6224e-05
6:168761235 C T 0.073661 -1.7575e-05
6:168763552 T C 0.411018 -1.9548e-05
6:168765894 G A 0.554705 -1.7649e-05
6:168775392 T C 0.047468 2.9647e-06
6:168783451 C T 0.169491 2.0645e-05
6:168786135 C T 1.419613 8.9728e-06
6:168789886 A G 0.355509 -9.9571e-06
6:168791615 A G 0.027586 -7.0140e-06
6:168794948 T C 0.588808 9.5094e-06
6:168796412 T C 0.156711 -9.2156e-06
6:168799346 A G 0.040740 3.4161e-06
6:168801465 T C 1.217334 1.9884e-06
6:168802486 T C 0.037996 -2.8528e-06
6:168809233 T C 0.166374 6.2709e-06
6:168815548 G C 0.136054 -1.1048e-05
6:168815909 A G 0.029170 -8.7985e-06
6:168816823 A G 0.111582 -2.5483e-05
6:168817464 G A 0.865622 9.7442e-07
6:168817580 G T 0.261834 -3.9958e-06
6:168819708 T C 0.035375 3.2048e-06
6:168828031 T G 0.185090 3.5367e-07
6:168835089 A G 0.294370 8.9331e-07
6:168835886 T C 1.302207 1.6939e-05
6:168838800 G A 0.040917 2.7921e-07
6:168846625 G A 0.022191 1.2869e-05
6:168847175 C T 0.449525 8.9540e-06
6:168848043 G A 0.023398 3.3972e-06
6:168860956 T C 0.065392 -1.3533e-05
6:168868915 A G 0.038935 6.4348e-06
6:168869765 C T 0.126378 4.7149e-06
6:168873403 C T 0.044629 2.5014e-06
6:168880519 A G 0.025941 -4.5549e-06
6:168887278 C T 0.119412 6.2465e-06
6:168887798 A G 0.103671 -8.9580e-07
6:168888133 T C 0.061690 -8.0561e-06
6:168902912 T C 0.067187 -4.8731e-06
6:168904398 G T 0.922766 -1.0796e-05
6:168907741 A G 0.296883 3.7846e-05
6:168909319 T G 0.090823 -3.7541e-06
6:168910301 A G 0.043739 -2.0113e-05
6:168910443 G C 0.806108 -2.9325e-05
6:168911377 G T 1.375497 -8.1995e-07
6:168911701 T C 0.031173 -1.1791e-06
6:168917814 G A 0.023659 -2.6858e-06
6:168918704 A G 0.685890 -2.7434e-06
6:168921465 A G 0.138335 3.9585e-06
6:168924891 A G 0.319203 3.6164e-07
6:168928519 T C 1.597624 -9.2506e-06
6:168930367 T G 0.118416 8.1483e-06
6:168933436 A G 0.084730 -1.0912e-05
6:168941624 A G 0.709693 5.7813e-06
6:168943376 C A 0.145859 1.5030e-05
6:168944598 C T 0.212791 3.4211e-07
6:168948055 A G 1.230185 8.1446e-06
6:168952815 C T 0.100227 1.1752e-05
6:168956250 A C 1.938222 -5.4067e-06
6:168957720 T C 0.099295 -2.2135e-05
6:168958080 G A 0.025390 5.5896e-06
6:168960552 A G 0.873843 -1.2725e-05
6:168963593 T C 0.929046 1.9031e-06
6:168969025 G C 0.114139 -9.5839e-06
6:168978201 A G 0.846841 -1.9480e-05
6:168981684 G A 0.584705 -2.5886e-05
6:168982364 T C 0.704351 1.3136e-08
6:168982452 T C 0.517436 7.5344e-06
6:168982534 T C 0.153692 -1.6041e-05
6:168982681 C T 0.944185 7.6910e-07
6:168985232 T C 0.075894 -5.3377e-06
6:168991834 G A 1.532973 1.1902e-05
6:168992720 C T 0.456865 9.2130e-06
6:168999384 A G 0.029891 -9.8714e-06
6:169004647 C T 0.490870 9.8836e-06
6:169004667 T C 0.030286 -5.1302e-06
6:169006986 G A 0.182917 1.2177e-06
6:169009922 A G 0.346112 7.7573e-06
6:169011245 G T 0.403290 8.0908e-06
6:169011843 T C 0.049481 8.2356e-06
6:169018557 G A 0.556629 -3.6891e-06
6:169020077 G A 0.027709 8.4855e-06
6:169021792 G A 0.520992 -9.4215e-06
6:169026904 T C 0.032856 -2.3848e-06
6:169027613 A G 0.271891 -1.3766e-05
6:169029233 C A 0.105711 1.7558e-06
6:169029261 A C 1.836275 5.0035e-06
6:169029968 G T 0.045887 -1.2265e-05
6:169035937 T C 0.271160 1.0927e-05
6:169037529 C T 0.395454 -1.8207e-05
6:169038291 G A 0.402097 2.5518e-06
6:169039055 T C 0.355785 -5.2203e-06
6:169040604 T C 1.319505 1.1166e-05
6:169041984 A G 0.146322 6.8172e-06
6:169042054 A G 0.227132 8.2226e-06
6:169052074 T C 0.024618 -7.0301e-06
6:169058581 A G 0.277670 1.1567e-05
6:169059013 A C 1.169026 1.5396e-05
6:169061201 T C 0.036055 1.6707e-05
6:169062739 G T 0.042467 -4.0305e-06
6:169063192 T C 0.033682 -9.3186e-06
6:169070512 C T 0.187796 4.7644e-06
6:169076718 A G 0.023037 1.3586e-05
6:169078593 T G 0.088402 -1.4024e-05
6:169083485 A G 0.025142 2.4443e-05
6:169086528 G A 0.189911 -3.4348e-06
6:169087076 A G 0.101978 -7.3522e-06
6:169091341 C T 0.997219 -3.8916e-06
6:169092400 A G 0.046071 1.0291e-06
6:169094156 T C 0.115771 2.8158e-05
6:169101930 G A 0.027617 -9.0613e-06
6:169106790 T C 0.071474 6.0131e-06
6:169107058 G A 0.294268 -1.8064e-05
6:169109019 T C 0.175999 -3.1308e-05
6:169123297 C T 0.176658 -3.2230e-05
6:169127998 A G 0.168597 1.3568e-05
6:169134437 T C 0.039880 -4.0145e-06
6:169139275 T C 0.045133 -1.3035e-05
6:169152221 A G 0.246905 -8.1854e-06
6:169153523 A C 1.815991 -1.1084e-05
6:169162683 G A 0.072355 -1.7981e-06
6:169166356 C T 0.937916 7.8690e-06
6:169175473 T C 0.158833 1.9708e-05
6:169177679 T G 1.791795 1.6861e-05
6:169180441 C T 0.198431 2.6602e-05
6:169186286 A C 0.125708 1.1852e-06
6:169193833 A G 0.738050 -2.6994e-06
6:169194160 G C 0.087882 3.4740e-06
6:169199079 T G 0.086162 -2.6413e-06
6:169216360 A C 0.618421 6.4336e-06
6:169216674 G T 0.044738 8.9498e-06
6:169220512 T C 1.128615 -9.4209e-07
6:169224516 T C 0.168342 4.2642e-06
6:169225052 G A 0.131747 8.3424e-06
6:169225162 G A 0.073423 1.0500e-05
6:169227794 G A 0.027746 6.6302e-06
6:169230840 C G 0.061680 1.8880e-06
6:169235480 G A 0.021616 5.7187e-06
6:169236144 C T 1.963285 -2.3681e-06
6:169237435 A G 0.511405 -9.2906e-07
6:169237759 A G 0.209279 1.4476e-05
6:169239241 A G 0.032173 -1.2845e-05
6:169239298 C T 0.090643 3.7396e-06
6:169239579 A G 0.022772 9.2278e-06
6:169241350 C A 0.108026 -1.2660e-05
6:169244426 G C 0.953565 5.2261e-06
6:169244748 C A 0.111507 2.2069e-06
6:169245618 T C 0.060728 7.8455e-07
6:169248687 T C 0.044174 -6.5665e-06
6:169254572 T C 0.691181 4.4531e-06
6:169255377 A G 0.113945 -2.0987e-05
6:169257661 G A 0.027338 -1.0694e-05
6:169259946 C T 0.056457 1.1805e-05
6:169260660 A G 0.287856 -1.3249e-05
6:169261297 G A 0.057562 8.7045e-07
6:169265892 T C 0.112374 2.4724e-06
6:169266042 G A 0.231562 -6.6901e-06
6:169267589 C T 0.028875 -7.7995e-06
6:169270539 T C 0.064784 2.5005e-05
6:169271161 T C 1.534993 -5.7722e-06
6:169283119 A G 0.137965 1.2402e-05
6:169284674 C A 1.070812 4.8253e-07
6:169288010 A G 0.107404 -1.3160e-06
6:169290038 G C 0.021126 8.3954e-06
6:169294235 G C 0.060490 2.2945e-05
6:169303520 G A 0.752333 7.8526e-06
6:169306641 G A 1.460533 -8.4388e-06
6:169312758 A G 0.055013 -3.3981e-06
6:169312897 G C 0.081317 2.0221e-05
6:169314777 G A 1.786175 -1.7219e-05
6:169323022 A G 0.104368 -4.8477e-06
6:169324706 A G 0.289148 -1.1596e-05
6:169324907 A G 0.117715 -1.8008e-06
6:169327120 T C 0.388097 2.3406e-05
6:169327448 T C 0.098279 2.0974e-05
6:169327660 G T 0.556962 5.6590e-06
6:169327747 A G 0.437503 4.2901e-06
6:169329604 A G 0.082765 1.0418e-05
6:169331211 A G 1.855861 4.9376e-06
6:169335617 G T 0.440005 2.2871e-06
6:169343533 T G 1.906865 -1.6560e-05
6:169348410 A C 0.031486 -2.2209e-05
6:169352494 A G 1.203911 -2.0898e-05
6:169357730 G A 0.085689 -2.3894e-06
6:169357756 G A 0.100597 -5.2661e-06
6:169358695 A G 0.202473 -2.3598e-06
6:169363658 A G 0.822176 -1.6574e-05
6:169364242 C T 0.058208 4.9899e-06
6:169366086 G T 0.028259 6.3571e-06
6:169367520 T C 0.122101 3.1698e-06
6:169369886 A G 0.164368 -7.7426e-06
6:169371101 C T 0.032455 8.1243e-06
6:169381094 A G 0.163814 -1.0213e-05
6:169381577 G T 1.857187 -8.5053e-07
6:169389818 C T 0.848490 2.9247e-05
6:169392101 T G 0.111637 -1.6057e-07
6:169397663 A G 0.021528 5.0036e-06
6:169397801 A G 0.251107 -8.4588e-06
6:169399880 C T 1.504935 -4.3615e-06
6:169402873 T C 0.050936 1.8789e-06
6:169409183 C T 1.003247 5.6554e-06
6:169415998 C T 0.060857 -1.5489e-06
6:169420733 C T 0.564299 -1.7188e-05
6:169421766 G C 0.107054 2.8011e-06
6:169423579 G A 0.166605 -9.4040e-06
6:169427592 T C 0.032805 1.3094e-06
6:169429368 G A 0.069584 7.5329e-07
6:169434561 C G 0.163865 4.9757e-06
6:169436455 T C 0.153543 -1.8720e-05
6:169436715 C A 1.781147 1.4197e-06
6:169437688 C T 0.629450 9.5342e-06
6:169440779 G A 0.359069 1.2196e-05
6:169440892 T C 0.045534 -7.0152e-07
6:169442979 A G 0.037048 -6.2811e-06
6:169449239 T C 0.120979 1.7015e-06
6:169459130 G A 0.155688 4.6759e-06
6:169462997 A G 1.474428 2.9290e-05
6:169463997 A C 0.156745 1.9212e-05
6:169464594 C T 0.129057 -1.3479e-05
6:169465075 G A 0.738703 3.8130e-07
6:169467285 A G 0.206985 1.1209e-06
6:169467873 G C 0.022653 -1.5469e-05
6:169467875 A G 0.053741 2.7837e-05
6:169468530 G A 0.077764 -1.0723e-05
6:169468973 T G 0.101927 -1.8884e-06
6:169469274 A G 0.043477 -2.7920e-05
6:169469701 G A 0.406428 -1.5396e-06
6:169471039 T C 0.344820 6.1335e-06
6:169473168 T C 0.238345 -1.0450e-05
6:169483769 A C 1.854399 1.1284e-06
6:169493746 C T 0.328287 -5.6214e-06
6:169495334 C T 0.120412 -5.4804e-06
6:169498637 C T 0.043463 -1.9353e-06
6:169500186 G A 0.331632 -1.9718e-05
6:169506859 C T 0.034661 -1.7872e-05
6:169509545 T C 1.852257 6.0778e-06
6:169511324 T C 0.336222 6.3137e-06
6:169513040 G A 1.445486 -9.4073e-06
6:169517971 A G 0.072947 3.1172e-06
6:169518480 G A 0.038823 6.5043e-06
6:169518640 T G 0.123556 2.4171e-05
6:169545402 T C 0.032125 -1.8526e-05
6:169554012 A G 0.371070 9.1965e-06
6:169554621 A C 0.298912 1.8347e-05
6:169555271 A G 0.044687 8.1575e-06
6:169556123 A G 0.048522 -1.5178e-05
6:169558907 G A 0.029415 1.3198e-06
6:169558975 A G 0.065453 -4.6937e-05
6:169565470 G A 0.323078 -3.4196e-05
6:169566437 C G 0.023697 -8.7484e-06
6:169571368 A C 0.136520 -2.1438e-05
6:169571488 A C 1.633499 -3.9858e-05
6:169572487 G A 0.057783 1.8024e-05
6:169573251 C A 0.201762 -2.3886e-06
6:169588074 G A 0.320467 -1.1943e-05
6:169589415 T C 0.081157 -4.2778e-05
6:169590492 A G 0.041644 5.5346e-06
6:169592892 C A 0.100404 -5.0481e-06
6:169594139 A G 0.221658 3.9076e-06
6:169594553 C T 0.189649 7.7888e-07
6:169598871 G A 0.366650 -2.8897e-07
6:169601044 T C 0.195466 -5.9161e-06
6:169601313 A C 0.340329 -7.6245e-06
6:169602184 A G 0.049974 -2.0548e-05
6:169617199 A G 0.250377 2.5564e-05
6:169620760 T C 0.375908 9.0707e-07
6:169621600 A G 0.025346 -3.0146e-06
6:169625064 A G 0.089762 1.9280e-05
6:169626065 C T 0.404535 1.1262e-05
6:169627731 C T 0.780817 2.4844e-05
6:169632219 A G 0.317302 1.7170e-05
6:169632370 T C 0.075177 -2.2380e-05
6:169632378 T C 0.390861 4.4481e-05
6:169638212 T C 0.947435 3.0761e-05
6:169640257 G A 0.071162 2.2119e-06
6:169642521 C T 0.035168 1.2726e-05
6:169643685 T C 0.650162 -3.5649e-06
6:169644529 C T 0.021059 -4.9960e-06
6:169645128 C T 0.282277 -3.3145e-05
6:169646751 G T 0.521852 -1.1139e-04
6:169646975 A G 0.028919 -1.0009e-05
6:169647213 G T 0.297138 -4.9352e-05
6:169647401 A G 0.327920 2.8653e-05
6:169651141 G A 0.036116 3.4779e-06
6:169653881 A G 0.059888 1.5934e-05
6:169656079 C G 0.855293 -6.7726e-06
6:169656531 G A 1.684629 -3.2350e-05
6:169658775 A G 0.196401 1.3093e-05
6:169661340 G A 0.109777 -1.0203e-05
6:169662438 T C 0.048906 -2.6084e-05
6:169663604 T C 0.057073 1.6518e-05
6:169663740 C G 0.424638 2.3435e-05
6:169664342 G A 0.335858 2.4615e-05
6:169666147 A G 0.099751 -3.5998e-05
6:169668998 A G 0.597543 2.7877e-05
6:169669492 T G 0.085727 -3.2174e-06
6:169669853 T C 0.081552 -7.9519e-06
6:169672120 C T 0.142422 -8.9975e-06
6:169679783 T G 0.084013 7.0443e-06
6:169680742 A G 0.201361 -1.2708e-05
6:169686734 G A 0.059198 -5.3780e-06
6:169689462 G A 0.071451 -9.7717e-06
6:169692364 A G 0.043443 3.9477e-07
6:169696264 G A 1.046972 -1.1900e-05
6:169700931 A G 0.414500 -1.7061e-05
6:169713132 G A 0.976140 3.7432e-06
6:169717017 T C 0.058205 -1.0445e-05
6:169718055 G A 1.203408 6.4743e-06
6:169718065 T C 0.105721 -2.9435e-05
6:169718632 C T 0.064903 -2.7030e-05
6:169720461 G A 0.297107 4.2387e-05
6:169720478 C T 1.396341 -1.4436e-05
6:169722929 T C 0.077757 -2.4737e-05
6:169726479 C T 0.726678 1.2433e-04
6:169729272 G A 0.031394 -2.7666e-05
6:169730206 A G 0.336494 2.1766e-05
6:169731852 T C 0.097881 3.0066e-05
6:169733121 G A 1.695988 1.5444e-05
6:169734833 G A 0.132219 1.5778e-05
6:169739733 C A 0.243516 3.5982e-05
6:169746118 A C 0.092642 1.1107e-05
6:169764632 T C 0.108199 -2.0701e-05
6:169768262 G A 1.647149 8.8618e-06
6:169778668 A G 1.653334 8.1753e-06
6:169780271 T G 0.021205 -3.2618e-06
6:169781032 T C 0.036460 3.8361e-06
6:169786862 G A 0.116223 6.3587e-06
6:169793770 A G 0.028025 -1.8508e-06
6:169794858 G A 0.095304 1.2689e-05
6:169807469 T C 0.032111 2.1669e-05
6:169811294 T C 1.683453 -5.3532e-05
6:169811684 T C 0.040033 8.0540e-06
6:169812721 G A 0.068078 -1.4607e-06
6:169844326 C T 0.820887 6.1396e-05
6:169845136 T C 0.048026 -1.8499e-05
6:169851911 C T 0.089354 -6.3149e-06
6:169854176 C T 1.083544 -9.8314e-05
6:169866081 T C 0.083180 -1.4799e-05
6:169899591 A G 0.074966 1.7049e-05
6:169915287 T C 0.045313 1.2022e-05
6:169915292 T C 0.057566 -7.9589e-06
6:169921692 A G 1.954483 -2.3315e-05
6:169926211 A G 1.240928 -2.9256e-05
6:169930529 T C 1.877096 -8.0339e-06
6:169957194 C T 0.069169 -4.3187e-06
6:169958982 A G 0.138706 2.0891e-05
6:169961603 G A 0.289950 -1.6187e-05
6:169963939 A G 0.451534 5.9718e-06
6:169965245 G A 1.442619 -2.1975e-05
6:169975559 A G 0.182428 4.3498e-06
6:169975929 T C 1.397844 -2.6589e-05
6:169976222 C T 0.046996 1.0192e-05
6:169981656 C T 1.892719 -2.4195e-05
6:169992310 G A 1.395675 -2.9744e-05
6:170001908 G A 0.032094 4.9071e-06
6:170004488 A G 0.148066 -2.0767e-05
6:170012962 G A 0.089242 7.7149e-06
6:170019146 A C 0.032876 1.3010e-05
6:170033086 A G 0.088253 3.7603e-06
6:170033533 A G 1.704457 -1.6580e-05
6:170034042 G A 0.054897 -2.3060e-05
6:170051595 C T 0.139148 -6.7449e-06
6:170052748 A G 0.115788 -2.1370e-05
6:170058374 T C 0.138162 -7.2651e-06
6:170060169 C T 0.372111 7.1908e-06
6:170060387 A G 0.116828 -7.8014e-06
6:170063164 T C 0.021667 4.1824e-06
6:170064196 G T 0.024628 3.4383e-06
6:170065967 A G 0.081827 4.9007e-06
6:170067790 A G 0.092400 -4.6881e-06
6:170068086 T C 0.159768 -7.6974e-07
6:170070723 G A 0.499380 -1.4660e-06
6:170089170 T C 0.494168 -1.4954e-05
6:170094905 C T 0.550146 3.6092e-06
6:170095026 A G 0.085206 3.6678e-05
6:170109700 T G 0.300140 -2.6798e-06
6:170121361 T C 0.033998 1.1838e-05
6:170139223 C T 0.036409 9.0795e-06
6:170143300 G A 0.057814 -7.0217e-07
6:170144228 A C 0.051042 5.6251e-08
6:170144292 C T 0.028086 1.9483e-05
6:170150674 C A 0.139777 1.1589e-05
6:170155477 G A 0.047853 7.2400e-06
6:170157833 A G 0.423886 7.1132e-06
6:170162537 T C 0.171470 8.7020e-07
6:170165122 C T 0.072267 -9.2876e-06
6:170169819 G A 0.057688 1.2567e-05
6:170176146 A G 0.146889 4.7089e-06
6:170176648 G A 0.423716 9.6695e-06
6:170183113 A G 0.065817 -2.3922e-06
6:170190200 A G 0.790530 1.8366e-05
6:170194814 C G 0.148161 7.1989e-06
6:170220615 A C 0.098551 -1.6050e-05
6:170227305 G A 0.355349 5.0263e-06
6:170227545 A C 0.084319 -8.4562e-06
6:170230182 G A 0.403491 1.7883e-05
6:170231012 C A 0.071967 1.9191e-05
6:170232990 G T 0.033624 -2.6715e-06
6:170239849 G A 0.174445 6.7377e-06
6:170242131 T C 0.085679 2.8220e-05
6:170244994 T C 0.158762 6.1180e-06
6:170249806 C T 0.106176 1.5435e-05
6:170254505 A G 0.076115 1.9521e-05
6:170260570 A G 0.022425 1.1218e-05
6:170261237 T C 0.658393 2.9160e-05
6:170261855 A G 0.126099 -2.0541e-05
6:170266650 T C 0.052486 1.5441e-05
6:170266688 T C 0.091102 1.6738e-06
6:170269289 T C 0.809987 -7.2799e-07
6:170269355 C T 0.351494 1.2642e-06
6:170271275 A G 0.830475 1.3523e-05
6:170277538 A G 0.279890 1.4646e-05
6:170334064 A G 0.075676 -1.6730e-05
6:170336865 C T 0.447862 3.2607e-05
6:170337340 T C 0.225150 2.3737e-05
6:170340329 A C 0.039132 6.2315e-06
6:170341171 C T 1.494287 2.9681e-06
6:170341906 T C 0.066790 8.8362e-07
6:170342541 C T 1.758364 1.1775e-05
6:170342631 T C 0.085805 4.0733e-06
6:170348464 G A 0.787351 -8.2964e-06
6:170349997 G A 0.038656 -9.1897e-06
6:170353346 A G 0.223963 1.4963e-05
6:170354059 C G 0.037044 2.7600e-06
6:170355645 T C 0.038190 -1.0292e-05
6:170356733 T C 1.030554 4.3317e-06
6:170356736 A G 0.273523 -5.2411e-06
6:170363580 A G 0.325370 -1.3380e-05
6:170364792 T G 0.025842 5.9411e-06
6:170369763 T C 0.163367 -3.8824e-06
6:170374697 A G 0.255133 -1.1910e-05
6:170377812 T C 1.724227 4.6523e-06
6:170379025 C T 1.731489 7.2110e-07
6:170379822 C A 1.866377 -1.0888e-05
6:170383998 G A 0.057426 -6.9604e-06
6:170384298 T G 0.563633 -6.4571e-07
6:170384662 C T 1.739829 6.3379e-06
6:170395663 T C 0.082021 -1.5059e-06
6:170395841 T C 1.793600 9.8318e-06
6:170401047 T C 0.146220 -7.0822e-06
6:170401630 A G 0.050566 -1.6043e-05
6:170404141 T G 0.092550 -1.8581e-05
6:170406892 C T 0.612145 9.0758e-06
6:170411450 A G 0.063964 -4.8484e-06
6:170412069 A G 1.905009 1.1891e-05
6:170417634 G C 1.246011 -3.7889e-05
6:170418724 A G 0.140059 1.2579e-06
6:170419530 C G 0.043270 3.0402e-05
6:170422962 A G 0.037588 -2.3590e-05
6:170424275 G A 0.039894 -6.7283e-07
6:170427731 A G 1.224983 1.6061e-05
6:170438227 A G 0.476791 -5.5049e-06
6:170439464 T G 0.194364 2.4267e-05
6:170441855 T C 1.225160 1.1861e-05
6:170446732 A G 0.056104 -2.1298e-06
6:170448016 G A 1.814652 2.6169e-05
6:170453426 T C 0.113680 1.8904e-05
6:170455248 A G 0.195612 1.3277e-05
6:170458953 G A 0.879034 -1.5128e-05
6:170462892 T C 0.138315 -9.8701e-06
6:170463932 A G 0.236730 3.4296e-05
6:170468680 T C 0.049246 1.1009e-05
6:170474070 T G 0.796677 1.5601e-05
6:170474630 C T 0.323544 6.9357e-06
6:170475104 A G 0.744160 -2.3517e-05
6:170475362 A G 0.041311 -5.8924e-06
6:170476424 C T 0.135170 -1.1435e-05
6:170480996 G A 0.038336 -5.3932e-07
6:170481738 A G 0.166799 2.7212e-05
6:170482506 A G 0.755872 -2.3771e-05
6:170488434 G A 0.627835 3.4979e-06
6:170488788 G A 1.811028 1.2303e-05
6:170490944 T C 0.203921 1.2290e-05
6:170491975 G T 0.073691 -1.2117e-05
6:170494476 A G 0.050297 1.4309e-05
6:170500517 C T 1.791961 2.1980e-05
6:170502825 A G 1.396249 -9.4359e-06
6:170504152 T C 0.043875 5.9276e-06
6:170509372 T C 0.129074 2.1783e-05
6:170514793 G A 0.042392 1.9668e-05
6:170514879 A G 0.039754 8.2325e-06
6:170515179 T C 0.259736 1.5734e-05
6:170515783 T C 0.046629 8.3203e-06
6:170516123 A G 1.392302 -1.4313e-05
6:170517351 C T 0.660953 -1.2063e-05
6:170517603 C A 0.553209 -1.8340e-05
6:170517906 T G 0.140691 1.1781e-05
6:170518441 C G 0.032733 -1.4988e-05
6:170518542 A G 0.023693 1.1520e-05
6:170520151 C T 0.093152 -3.1240e-06
6:170521180 A G 0.054761 1.0560e-05
6:170524415 A G 0.022320 6.8395e-06
6:170526065 C T 0.305590 9.1963e-06
6:170531471 G T 0.100468 8.3279e-06
6:170531603 C T 1.386186 -2.7388e-05
6:170534901 T G 0.228597 1.1530e-05
6:170535914 A G 0.265632 2.7065e-05
6:170537154 A G 1.021868 -6.7999e-05
6:170539537 T C 0.318489 2.4988e-05
6:170540274 G A 1.325373 -1.7148e-05
6:170541075 G A 0.034981 -1.6853e-06
6:170543249 C T 0.447699 8.0619e-05
6:170545070 C G 0.983929 -1.7657e-05
6:170545963 A G 0.303118 3.3559e-05
6:170548001 A G 0.038326 1.4887e-05
6:170548295 A G 0.522781 1.6052e-05
6:170548333 A G 0.145315 -4.5214e-05
6:170551427 G A 0.880673 5.9283e-05
6:170552702 C T 0.682644 8.4547e-05
6:170553797 T C 0.179844 3.9935e-05
6:170554860 G A 0.438326 -1.9266e-05
6:170556901 A G 1.123560 -2.2399e-04
6:170557278 T C 0.059728 1.9024e-06
6:170558998 T G 0.063917 3.2278e-05
6:170563540 A G 0.045935 -3.1564e-06
6:170563668 A T 1.657410 -1.4827e-05
6:170564441 A C 0.622191 -4.3900e-05
6:170565992 A G 0.541755 -1.0649e-05
6:170569359 C T 0.021208 -5.3524e-06
6:170578081 T G 0.180697 2.6673e-05
6:170581582 T C 0.655289 -1.3803e-05
6:170584403 T C 0.655761 -1.6184e-05
6:170585983 T C 0.039778 1.1186e-05
6:170586021 T C 0.068234 -1.3310e-05
6:170588559 G T 0.824736 1.1884e-05
6:170589803 A G 0.262653 -3.8890e-06
6:170589989 A G 0.284178 -4.8008e-06
6:170590319 G A 0.968433 3.6986e-05
6:170601259 A C 1.244260 -9.5602e-06
6:170609163 T C 0.284858 -8.5949e-07
6:170620572 T C 0.145570 8.0267e-06
6:170621157 G A 1.820357 3.7482e-06
6:170621249 C T 0.740828 -9.2311e-06
6:170627174 T C 0.051076 -1.8058e-05
6:170628009 G T 0.285374 3.1858e-07
6:170637477 C G 0.041260 6.6969e-06
6:170667319 T C 0.041539 1.8249e-06
6:170670599 A G 0.038989 1.8213e-05
6:170685094 A G 0.434290 8.6686e-06
6:170685537 G A 1.361160 -6.9032e-06
6:170687671 A G 0.493059 7.1008e-06
6:170693273 T G 0.033903 1.4835e-05
6:170693326 A G 0.091911 2.1702e-05
6:170696372 T G 0.129985 1.4022e-05
6:170699922 A G 0.201718 -4.6564e-06
6:170701194 G A 1.793590 -4.1439e-06
6:170704000 A G 0.043372 8.5304e-06
6:170704140 T C 1.824022 -8.9612e-06
6:170710428 A G 0.383993 6.1848e-06
6:170717081 C T 0.232704 1.5493e-06
6:170719669 C T 1.633458 -6.9755e-06
6:170724174 G A 1.451095 -5.0004e-06
6:170724887 T G 0.194681 -6.9504e-06
6:170731327 A G 1.741467 -3.4913e-06
6:170737470 T G 1.716754 -6.1882e-06
6:170738568 A C 1.974787 -1.6020e-05
6:170744132 A G 1.498829 -7.9739e-07
6:170744909 T G 0.107118 1.0566e-05
6:170745651 C T 0.301122 1.7112e-06
6:170748606 A G 0.022517 -8.6124e-06
6:170749040 T C 0.024112 6.4907e-06
6:170753240 C T 0.202820 1.3670e-05
6:170754656 C T 0.193158 -2.5899e-06
6:170755392 G A 0.034454 -9.8003e-06
6:170756227 C T 1.266125 -5.8841e-06
6:170756800 A C 0.569521 -2.8485e-05
6:170758426 A G 0.258220 2.5753e-05
6:170761041 A G 0.285378 -1.0325e-05
6:170763064 C G 1.040434 -4.3197e-05
6:170764103 C T 0.989709 -2.5608e-06
6:170771987 C T 0.050749 -1.3854e-05
6:170773494 A G 0.262677 -3.4841e-06
6:170774306 T C 0.032557 -1.8489e-05
6:170781264 T C 0.021735 1.5235e-05
6:170782090 T C 0.167761 1.6029e-06
6:170786827 A C 0.173462 -3.9610e-06
6:170787278 T C 0.103127 -4.4629e-06
6:170787371 A G 0.951811 1.1329e-05
6:170791721 A C 0.024741 1.0982e-05
6:170792767 A C 0.107774 1.0367e-06
6:170793374 C T 1.197764 8.0944e-06
6:170794078 T C 1.401665 1.0363e-05
6:170797345 A G 0.073970 9.0241e-06
6:170799834 A C 0.164939 -1.4936e-05
6:170800234 A C 0.914127 3.8756e-05
6:170813687 G A 0.039414 1.3407e-05
6:170822057 G A 1.391031 1.0256e-05
6:170824160 C T 0.046139 -8.3720e-06
6:170858228 T C 0.063859 -1.1214e-05
6:170862300 C G 0.815073 -1.2882e-05
6:170862336 A G 0.106323 5.6531e-06
6:170862456 T G 0.074986 -1.5259e-05
6:170866477 G A 0.043443 -5.6754e-06
6:170866985 T C 0.180884 -2.3859e-06
6:170867205 C A 0.067225 8.7035e-06
6:170873146 A G 0.039771 -1.1838e-05
6:170878793 C T 1.000218 -1.3113e-05
6:170881989 C T 0.024380 -3.4809e-06
6:170889829 T C 0.035545 1.7719e-05
6:170899075 C T 0.074708 -1.8174e-05
6:170907734 A G 0.889638 -1.7665e-05
7:41892 C G 0.319842 5.9360e-06
7:43748 G T 0.061873 1.2080e-05
7:44167 C T 0.079529 3.1122e-05
7:44408 A G 0.226095 4.3201e-06
7:53484 A C 0.906165 2.1642e-05
7:57148 A G 0.027403 -7.2337e-07
7:60086 G C 0.311111 1.4066e-05
7:61653 A G 0.079518 1.6146e-05
7:63507 A G 0.324877 3.6975e-06
7:64176 G A 0.334165 1.7813e-05
7:66841 A G 0.037153 1.7701e-06
7:84356 T C 0.245107 -1.0036e-05
7:88730 G A 0.671438 3.9650e-06
7:92525 C T 0.593806 2.0231e-05
7:94742 G A 0.048172 1.1082e-05
7:95031 T C 0.637246 2.4326e-05
7:98406 C A 1.156069 1.5101e-05
7:100013 A G 0.359650 1.6823e-06
7:105897 A C 0.409243 7.1615e-06
7:109984 T C 0.032353 -1.2972e-05
7:110647 C T 0.550843 2.9335e-05
7:110749 C G 0.173490 -1.0295e-05
7:110891 A G 1.978659 1.7507e-06
7:110934 T C 0.214882 -2.3462e-05
7:112397 T C 0.059650 1.3507e-06
7:115321 T C 0.065763 -1.3632e-06
7:115454 C T 1.148096 3.1854e-06
7:115759 T C 0.138716 5.2424e-06
7:116078 G C 0.164589 -9.7143e-06
7:116332 G A 0.494123 1.0807e-05
7:118745 G A 1.488769 5.0700e-06
7:119041 A G 0.033291 2.0130e-06
7:120164 A G 0.021810 -2.5838e-06
7:120578 A G 0.406938 -3.0118e-06
7:121978 G A 0.521614 -2.5300e-05
7:122558 C T 0.440920 -2.8491e-05
7:124952 G A 0.055206 1.1073e-05
7:125510 T G 0.033835 1.4509e-05
7:125632 C G 0.233041 1.3886e-06
7:125700 C A 0.867237 2.4525e-05
7:125751 C G 0.354296 2.6522e-06
7:126654 T C 0.379383 1.0754e-05
7:126748 G A 0.212734 -1.2342e-06
7:127745 T C 1.468679 7.1402e-08
7:128290 T C 0.228563 2.3439e-05
7:130199 G A 1.130040 -1.0053e-05
7:130385 C A 0.038197 2.1686e-05
7:132656 G A 0.051671 2.2721e-05
7:134447 G A 0.146835 -6.6905e-06
7:135873 C T 0.133939 -2.2589e-07
7:145226 C T 1.782265 -1.9055e-05
7:146925 A G 0.059898 -3.2543e-05
7:148300 C T 1.596087 -8.4110e-07
7:164235 A G 0.107149 3.5042e-06
7:164282 G A 0.068602 -2.2603e-05
7:164348 T C 0.039435 -5.0630e-06
7:164353 T C 0.044412 -6.0348e-06
7:168293 A G 1.929756 1.7045e-05
7:172073 C T 0.125685 9.2221e-07
7:177130 T C 0.063213 3.1166e-05
7:179745 T G 0.973753 -1.5315e-05
7:180006 T C 0.586330 -4.6171e-05
7:181507 T C 0.063390 6.1039e-06
7:181982 A G 0.030255 5.8203e-06
7:183450 G A 0.125562 9.7077e-06
7:183584 A G 0.179011 1.1935e-06
7:184006 T C 0.219163 2.2056e-05
7:186217 G A 0.039730 7.2420e-07
7:187132 T C 0.031370 -2.0992e-05
7:187171 G A 1.932486 -1.3937e-05
7:188317 A G 0.022313 3.3437e-06
7:191423 G A 1.037609 -2.5313e-05
7:191564 G A 0.199763 -2.0671e-05
7:194247 G A 0.514703 -2.4681e-05
7:199797 C T 0.135599 -1.1170e-05
7:200682 G A 0.124763 1.5670e-06
7:200911 A C 0.045938 -9.0233e-06
7:201901 A G 0.193181 1.2541e-05
7:203917 A G 1.091421 -1.9913e-06
7:210502 C T 0.174475 1.9733e-06
7:210853 T C 0.140668 -9.6624e-07
7:212512 T C 0.803575 -6.9465e-06
7:213696 T C 0.022911 -2.7971e-05
7:213723 A G 0.140572 9.2097e-06
7:214489 T C 1.781939 1.6023e-05
7:214627 T C 0.892637 1.1574e-05
7:217144 G A 1.784846 9.5404e-06
7:217243 T C 0.803205 -5.8503e-06
7:217620 T C 0.049933 -1.9355e-05
7:219031 G A 0.570922 1.1805e-05
7:226053 T C 1.508127 -9.8825e-06
7:227155 A G 0.089490 2.6249e-06
7:227931 G T 1.688093 -4.3566e-06
7:229248 G T 0.289417 9.6947e-06
7:229313 T C 0.036670 3.6922e-05
7:229660 T C 0.192073 7.8736e-06
7:230878 T C 1.242013 -1.8051e-05
7:231307 A G 0.081395 -9.6609e-06
7:231756 A G 0.040937 -1.6343e-05
7:231896 A G 0.046952 1.1057e-05
7:232177 G A 0.177947 7.0036e-06
7:232179 T C 0.023826 2.2256e-05
7:331427 A C 1.017750 4.1178e-06
7:512203 G A 1.916147 -2.0032e-05
7:517798 C T 1.025488 1.3771e-05
7:519238 C T 1.170681 -3.0181e-05
7:522043 A G 0.031578 -5.9791e-06
7:523267 A G 0.275736 -4.7405e-06
7:525159 T C 0.646915 -4.4074e-05
7:534989 C T 1.156300 -3.5142e-05
7:541431 A G 0.746166 2.0696e-05
7:542290 T C 0.461873 -4.4288e-07
7:542791 C T 1.222311 1.8409e-05
7:544984 C T 0.615786 1.8266e-05
7:549539 C T 1.917670 -3.0216e-05
7:551122 G A 0.902690 -2.4364e-05
7:552046 G A 0.518667 -1.8015e-06
7:553281 C T 1.618955 -1.0140e-05
7:553352 C T 0.974671 4.8402e-07
7:561070 T G 1.159523 7.3936e-06
7:561838 C T 0.262320 1.8595e-05
7:569414 C A 1.853216 -1.9422e-05
7:572867 A G 0.932986 6.0899e-06
7:574227 G A 0.543074 1.2981e-05
7:575711 A G 0.151540 -5.5523e-06
7:579956 G A 0.280489 1.4101e-05
7:587736 G A 0.481469 1.4872e-05
7:604990 T C 0.453703 3.0602e-05
7:612280 A G 1.176165 -5.3180e-06
7:618938 G A 0.803619 2.3001e-05
7:626268 G A 0.599185 -8.7489e-06
7:630286 C A 0.270996 2.6744e-05
7:631938 A G 0.293925 1.6328e-05
7:638323 A G 1.159098 -3.4221e-05
7:642774 A G 0.157045 1.4584e-05
7:652741 A G 1.193392 -3.2227e-05
7:663737 T C 1.418804 -1.4881e-05
7:667640 G C 0.025125 -2.5802e-06
7:674796 G C 0.150133 2.8081e-05
7:675274 A C 0.395549 4.0336e-05
7:679052 G T 0.295509 8.8790e-06
7:689152 T C 0.059320 1.0742e-05
7:691073 A G 0.300969 1.7784e-05
7:695452 T C 0.218541 6.1599e-06
7:699598 T C 0.212836 -3.1680e-06
7:703373 A G 0.041709 6.5845e-06
7:704905 T G 1.425835 -7.2394e-06
7:705810 T G 0.118943 -1.3307e-05
7:708756 T C 0.056274 4.4408e-06
7:712138 T C 0.034896 -4.6085e-08
7:714729 G A 1.947357 -7.3474e-07
7:714756 T C 0.078675 2.3410e-05
7:715722 A G 0.468774 3.8221e-05
7:716146 T C 0.200940 5.3610e-05
7:718072 A G 0.034059 -5.9914e-06
7:723148 T C 0.091724 -1.8986e-05
7:725994 A G 0.085356 -7.0243e-06
7:726868 A G 1.531362 -2.4871e-07
7:741333 G A 0.234771 -3.5889e-06
7:750149 A G 0.298287 3.9098e-05
7:750588 C T 0.056723 9.2739e-06
7:750790 T G 0.956798 -1.6151e-05
7:753018 A C 0.108390 -1.6953e-05
7:755281 T G 0.167009 -6.6861e-06
7:763545 T C 0.295326 3.6796e-06
7:763853 A C 0.746900 6.2112e-06
7:769651 G A 0.065610 -1.2184e-05
7:779242 A G 0.030864 1.1043e-05
7:780999 A C 0.029888 7.0394e-06
7:781653 A G 1.614532 -9.4686e-06
7:784671 T C 0.085829 3.4116e-06
7:785199 T C 0.057841 -5.8554e-06
7:786637 G T 0.925894 -1.2325e-05
7:791755 A G 1.650573 -2.3308e-05
7:794628 T C 0.075632 1.0105e-05
7:800444 A G 0.020215 6.8196e-06
7:802208 T C 0.036878 -8.9969e-07
7:810219 C T 0.942659 -1.6374e-05
7:812858 T C 0.093743 1.4085e-06
7:813378 T C 0.021426 2.3900e-05
7:816497 G A 1.209181 -1.3914e-05
7:817201 G A 1.676680 -9.2753e-06
7:833003 T C 0.451051 -3.1677e-07
7:845206 G A 0.324812 1.1815e-05
7:848019 C T 0.285684 9.9531e-06
7:850315 A G 0.047098 -1.7577e-05
7:851797 A C 0.431900 6.7480e-06
7:859610 C T 0.677160 1.4525e-05
7:860031 A G 0.045411 -8.4062e-06
7:861817 C T 0.261038 1.1975e-06
7:867033 T C 0.343151 2.4182e-06
7:870058 T A 1.894704 -1.2053e-05
7:872658 G A 0.339241 2.8150e-06
7:873395 T C 1.163606 -9.4711e-06
7:878031 C A 0.134837 8.2346e-06
7:879907 A G 1.514162 -3.0308e-06
7:881668 T C 0.870620 -8.5342e-06
7:882250 A G 0.107404 -2.9910e-05
7:884704 G A 0.858044 -9.2340e-06
7:888885 A C 0.256982 -4.0931e-06
7:889169 G A 0.349485 7.3326e-08
7:892435 G C 0.067092 -3.0593e-06
7:905229 T C 0.305763 8.9047e-06
7:913511 G A 0.099050 -2.4110e-05
7:913761 T G 0.034355 8.2608e-06
7:917639 T C 0.105496 -3.2209e-05
7:919362 A G 0.034495 5.3150e-06
7:920301 T C 0.852016 -9.9200e-06
7:931660 A G 0.020906 -8.0635e-06
7:931960 A G 0.076006 4.2355e-06
7:932257 T C 0.169032 8.5597e-06
7:934622 A G 0.075972 -1.9150e-06
7:935709 T C 0.043348 7.0363e-06
7:935752 T C 0.041957 7.1409e-06
7:935805 C T 1.498468 3.0406e-05
7:936356 C T 0.804663 -1.4021e-05
7:936780 G A 0.433552 -5.7129e-06
7:937584 A G 0.021140 -8.9276e-07
7:939369 T C 0.022259 -5.5528e-06
7:940181 T C 1.659283 1.1100e-05
7:940724 A G 1.246232 -1.5322e-05
7:942327 A T 1.465912 -1.0558e-05
7:943034 G C 1.442341 1.5524e-05
7:943359 T C 0.072454 -2.1356e-05
7:943868 A G 0.107672 1.2043e-05
7:944683 T C 1.634941 1.9638e-05
7:946506 A G 0.032210 2.8581e-05
7:947565 T C 0.085682 1.8649e-05
7:955244 A G 0.749198 -1.7908e-04
7:955455 T C 0.101519 -3.9118e-06
7:960450 T C 0.020423 -1.4521e-06
7:960642 A G 0.489211 -3.0581e-05
7:960705 C T 1.622749 -3.6579e-06
7:962832 C T 0.047785 -1.0500e-06
7:965591 A G 0.558972 2.5641e-05
7:966926 C G 0.670850 3.0163e-05
7:968469 A G 0.576702 5.5529e-05
7:968538 A G 0.051851 -5.9632e-06
7:971124 A G 1.327879 2.1538e-05
7:974308 T G 0.498220 1.0700e-05
7:975513 T C 0.351436 -1.0370e-05
7:985996 A G 1.220393 4.3176e-06
7:993173 T G 0.353330 -1.7342e-05
7:994756 A G 0.299218 -5.2271e-06
7:998802 A G 0.550931 -1.9931e-05
7:999221 A G 0.134602 -1.0423e-05
7:1001812 G A 0.123152 6.1515e-06
7:1006856 C G 0.731866 -1.5404e-05
7:1007033 A C 0.193324 -7.8426e-06
7:1008061 T C 0.046312 -6.2980e-06
7:1008307 T C 0.252481 -8.5222e-06
7:1018409 A G 0.068554 1.7849e-05
7:1024855 A G 0.113044 -1.0672e-05
7:1028448 T C 0.415227 -2.3041e-05
7:1037066 A G 0.105109 9.3031e-06
7:1039003 C A 1.061731 -2.0320e-05
7:1047932 C T 1.285432 -3.2656e-05
7:1051776 G A 0.858999 -1.4012e-05
7:1055632 C G 0.622164 -1.7660e-05
7:1059021 A G 0.046329 -4.4687e-06
7:1059290 C T 0.045197 -1.3178e-05
7:1061422 A G 0.039999 -6.2317e-06
7:1081972 A C 0.700890 -1.9845e-06
7:1083927 T G 0.293609 -3.7671e-08
7:1087095 G A 0.445829 -1.1974e-05
7:1087264 G A 0.050348 1.4562e-05
7:1088192 G A 0.064294 3.0175e-05
7:1088997 A G 0.044565 -1.0790e-05
7:1090322 A G 0.053840 4.1556e-06
7:1093878 A G 0.044208 3.8996e-06
7:1097841 A G 0.035906 7.8581e-06
7:1097895 G A 0.294843 -2.5043e-06
7:1097952 T C 0.117029 -1.0655e-05
7:1102364 A G 0.346683 -1.6429e-06
7:1103697 C T 1.027239 -5.7177e-06
7:1111436 T C 0.118066 -1.2346e-05
7:1115834 C G 0.022014 7.1715e-06
7:1116247 C T 1.246633 6.0981e-06
7:1117436 C T 0.712606 -5.0722e-06
7:1119965 T C 0.132205 -1.0668e-06
7:1123908 A G 0.022153 6.1789e-06
7:1124229 A G 0.402940 -1.8867e-05
7:1126535 G A 0.095644 2.6647e-05
7:1130584 C T 0.896333 -2.7151e-05
7:1131394 A G 0.243845 -6.2024e-06
7:1132075 C T 0.056226 6.1693e-06
7:1132153 A G 0.369972 1.8913e-06
7:1132456 T C 0.459122 1.5838e-05
7:1132671 G C 0.244185 -6.6693e-06
7:1133305 G C 1.242720 -8.3594e-06
7:1139513 G A 0.992820 -6.1462e-06
7:1141058 A G 0.060401 7.2749e-06
7:1142301 T C 0.051113 1.6394e-06
7:1142642 T C 0.115002 -2.0670e-06
7:1143182 C T 0.315286 -1.5943e-05
7:1146179 T C 0.163280 7.4596e-06
7:1151066 T C 0.450510 -2.2150e-05
7:1152615 T C 0.478362 9.2111e-06
7:1182131 A G 0.153859 1.0535e-05
7:1183312 G C 0.204850 -5.8120e-06
7:1191689 A G 0.824086 -3.1737e-05
7:1192797 A C 0.021745 2.5714e-06
7:1195264 C T 0.105197 2.5295e-05
7:1195692 G A 0.063281 2.9622e-05
7:1196394 G T 0.110409 -2.2455e-06
7:1202705 A G 1.269664 -1.3038e-05
7:1204003 G A 0.072093 -1.5383e-05
7:1206638 T C 1.212938 -1.8471e-05
7:1209989 A G 0.406347 -3.1567e-05
7:1211867 A G 0.055560 6.6526e-06
7:1218973 T C 0.151856 1.1483e-05
7:1220005 T C 0.104181 3.5381e-05
7:1220230 G C 0.095226 8.9585e-06
7:1222859 T G 0.092659 3.6475e-05
7:1226249 G T 0.518823 -2.8106e-05
7:1231678 G A 0.821360 5.5035e-06
7:1235059 A G 0.087321 -6.7715e-06
7:1243525 C T 0.753679 -1.9816e-05
7:1247158 C T 0.024666 -3.0321e-06
7:1247934 A C 0.033753 -4.5321e-06
7:1248880 A G 1.940982 7.3266e-06
7:1248935 A C 0.054186 -5.2778e-06
7:1258248 T C 1.242873 1.8712e-05
7:1262690 G A 1.469770 3.6985e-05
7:1263098 C G 0.053802 1.1357e-06
7:1266163 C T 0.256109 7.4812e-06
7:1270699 A G 1.589988 -1.4541e-06
7:1279795 T C 0.360929 7.6564e-06
7:1281064 A G 1.505877 -2.2643e-06
7:1283701 T C 0.100036 -2.1520e-05
7:1292021 T C 0.173099 3.6662e-05
7:1295545 T C 0.165799 -3.6022e-05
7:1296269 T C 0.114149 2.1993e-06
7:1296435 T G 0.094916 -8.7657e-06
7:1299537 C G 0.212781 4.0634e-05
7:1300413 T C 0.029578 2.3877e-06
7:1302136 T C 0.338986 1.5826e-05
7:1307501 G A 0.406979 1.2822e-05
7:1315546 T C 0.617663 -5.4994e-05
7:1316645 C T 1.897356 2.1496e-05
7:1317095 A G 0.022194 -9.2611e-06
7:1317519 A G 1.269171 1.3229e-04
7:1318591 T G 0.345021 -2.6689e-05
7:1321193 G A 0.178620 9.6598e-06
7:1323950 A G 0.385584 -7.1584e-05
7:1324956 T C 0.916803 -3.9572e-05
7:1326061 A G 0.074799 3.5661e-05
7:1326972 T C 1.127157 1.2994e-05
7:1327105 T C 0.022129 1.4036e-05
7:1328676 C T 0.430098 -5.3660e-05
7:1329569 A G 0.895602 1.6748e-05
7:1331896 C T 0.451779 2.7039e-05
7:1333142 A G 0.059381 2.6795e-06
7:1337736 G A 1.152315 6.2948e-06
7:1340837 T C 0.491818 -1.3941e-05
7:1341221 A G 0.410294 -3.3644e-06
7:1346620 C T 1.052993 1.8872e-05
7:1347673 A G 1.377761 -2.6997e-06
7:1347917 C T 1.905594 -2.4008e-05
7:1351721 G A 0.323211 1.0015e-05
7:1351802 T C 1.085043 9.2029e-06
7:1354993 T C 1.199787 -3.0380e-05
7:1356729 A G 0.062319 4.2028e-05
7:1358387 C T 1.369884 -1.4609e-05
7:1360190 T G 0.110511 -5.8575e-06
7:1363956 G T 0.079022 -1.5763e-05
7:1364399 A C 0.028066 2.4782e-06
7:1364506 A G 0.082694 -1.0951e-05
7:1365476 T C 0.710458 2.7346e-05
7:1366389 A G 0.057059 9.4419e-06
7:1371092 A G 1.130057 -9.2922e-06
7:1372205 T C 0.088113 -1.1600e-06
7:1375486 C G 0.061673 -2.7155e-05
7:1378012 A G 0.027994 -7.7317e-06
7:1380121 T C 0.686356 8.1365e-06
7:1385189 T C 0.091377 2.0831e-05
7:1385853 A C 0.143102 1.5001e-05
7:1388675 A G 0.391116 -1.1237e-06
7:1389397 G A 0.659328 5.4200e-06
7:1389594 A G 0.265513 1.0992e-05
7:1393992 A G 0.052680 1.2350e-05
7:1394515 G A 0.060316 -1.8981e-06
7:1398843 T C 0.223987 2.9135e-05
7:1410186 T C 1.264887 -2.6324e-05
7:1412418 G C 1.266305 -2.5393e-05
7:1425710 A G 0.051494 -6.5479e-06
7:1425972 A G 0.064250 -1.3104e-05
7:1432565 A G 0.042454 2.0332e-06
7:1433115 T C 0.051616 -2.4153e-05
7:1433892 A G 0.284514 1.2657e-05
7:1439513 C T 0.047598 -4.9118e-06
7:1439543 G T 0.040658 -9.0742e-06
7:1439904 A G 1.971424 2.2068e-05
7:1444311 G T 0.167883 -4.2723e-05
7:1448188 G A 0.301823 -1.1121e-05
7:1457360 T C 0.117481 -3.1193e-05
7:1471424 G A 0.343858 -2.2690e-05
7:1478277 A G 0.162919 -4.6287e-05
7:1479642 A C 0.081450 -3.8923e-06
7:1479659 C T 0.119837 2.1320e-05
7:1480280 T C 0.119456 1.9054e-05
7:1482009 C G 0.208117 -4.4407e-06
7:1482101 G C 0.189258 -2.1092e-06
7:1482416 C T 1.978194 2.9594e-05
7:1483599 C T 0.165796 1.3271e-06
7:1486451 A G 0.163824 -5.0917e-06
7:1487278 A G 0.024455 -1.3327e-05
7:1488265 A G 0.022044 -1.7144e-05
7:1493376 C T 0.075078 4.6155e-05
7:1494669 A G 0.026855 -5.0243e-06
7:1497625 C T 0.063135 -2.7006e-05
7:1503583 A G 0.296359 2.1445e-05
7:1508329 A G 0.066569 -9.5855e-06
7:1511319 T G 0.034648 2.1727e-05
7:1513115 T C 0.060102 -1.3388e-05
7:1524084 C T 0.022014 -1.8046e-06
7:1529369 T C 0.040485 -1.6867e-05
7:1540505 A G 0.057855 1.6341e-05
7:1541002 C T 0.807703 -2.3653e-05
7:1541838 T C 0.241578 2.4136e-05
7:1542490 A G 0.148555 -7.5221e-06
7:1547220 A G 0.757344 -1.6558e-05
7:1551262 G A 0.939738 4.4364e-06
7:1557967 C T 0.961565 6.8980e-06
7:1562468 T C 0.108794 1.1115e-05
7:1575972 G A 1.060255 3.5954e-05
7:1580879 A G 0.066735 3.1652e-05
7:1580904 C T 0.072596 3.6039e-05
7:1581400 T C 0.136918 -2.1214e-06
7:1583288 G A 1.143989 3.3608e-05
7:1586662 C T 1.151673 3.2160e-05
7:1594428 A G 1.127575 1.9437e-05
7:1595005 T C 0.020736 -3.0008e-06
7:1595374 G C 0.055363 1.4603e-05
7:1599743 A G 0.106476 -2.2187e-06
7:1601312 T C 0.026488 1.9150e-05
7:1604320 A G 1.552760 -3.0407e-05
7:1604549 G C 1.367137 -1.3057e-05
7:1606847 C T 0.188673 -1.1008e-05
7:1618494 A G 0.099890 -3.7077e-05
7:1619272 T C 0.075643 -3.0374e-06
7:1620304 A G 0.182951 -2.2724e-05
7:1621911 T C 0.098279 5.8292e-06
7:1625892 A G 0.029201 7.0945e-06
7:1626571 T C 0.023275 -5.2910e-06
7:1627224 A C 0.092795 -4.7732e-05
7:1627726 G C 0.225602 1.0545e-05
7:1627983 T C 0.398299 4.0055e-05
7:1629188 C T 0.830682 -1.8784e-07
7:1632376 A G 0.102865 -3.3256e-05
7:1637672 T C 0.577739 -1.4300e-05
7:1639872 T C 0.219533 1.5863e-05
7:1639905 T C 0.076877 -4.1859e-05
7:1640842 G A 1.564054 1.3759e-06
7:1645843 T C 0.784183 -2.9928e-05
7:1648206 A G 0.026083 -2.1890e-05
7:1648737 G T 0.795779 -2.9401e-05
7:1656967 A G 1.053170 -1.5960e-05
7:1660285 T C 0.547188 6.5958e-05
7:1675496 T C 0.045649 3.2599e-06
7:1675621 G A 0.958859 -1.5817e-05
7:1687702 T C 0.675667 -3.8428e-05
7:1689931 A G 0.048050 5.0845e-06
7:1690624 T C 0.103130 -1.6957e-05
7:1691604 A G 0.096671 -6.4480e-06
7:1700373 A G 0.182404 1.6929e-05
7:1701056 T C 0.036555 -2.2420e-06
7:1719287 G C 0.028919 1.3378e-05
7:1720858 A G 0.083799 4.6294e-06
7:1723389 A G 0.050494 2.1413e-06
7:1726663 T C 0.030255 -1.0854e-05
7:1728579 C T 0.047543 -1.6403e-05
7:1729682 C T 0.244009 -2.0837e-05
7:1732145 G A 1.965431 1.7520e-05
7:1733946 A C 0.076799 1.6838e-05
7:1738891 T C 0.055346 -7.0547e-06
7:1742914 C G 0.453400 -6.2251e-05
7:1746349 G A 0.083642 -1.2698e-05
7:1747662 G C 0.651770 -1.4145e-05
7:1752900 G A 0.024350 8.1401e-06
7:1759389 A G 0.308813 -2.0967e-07
7:1764029 C T 0.053758 -1.5089e-05
7:1771272 A G 0.377051 -4.6768e-06
7:1781299 A G 1.434378 7.4565e-06
7:1785738 A G 0.377013 -6.9846e-06
7:1788280 C G 1.515563 3.7096e-05
7:1789313 T C 0.045785 -2.4165e-05
7:1790617 A G 0.855341 9.8656e-05
7:1791017 G A 1.102613 4.9618e-05
7:1791348 T C 0.092105 -2.3991e-05
7:1791443 T C 0.080742 4.8484e-06
7:1792804 T C 0.690042 6.2507e-05
7:1792950 G T 0.496204 -9.7045e-06
7:1793235 G C 0.423461 -1.1896e-05
7:1794263 C A 0.124515 -2.1672e-05
7:1796562 C T 0.369826 -4.8334e-05
7:1800696 C T 0.648248 3.7870e-05
7:1801707 T C 0.258886 -2.2783e-05
7:1807602 C A 0.449174 -6.4419e-05
7:1814867 G A 0.066225 5.7878e-05
7:1816966 T C 0.425019 -3.0641e-05
7:1818739 T C 0.165027 -1.3955e-05
7:1827986 T C 0.034250 8.1239e-07
7:1829228 T C 0.418399 -3.4150e-05
7:1841733 T C 0.817868 -7.6846e-06
7:1843861 C T 0.052571 -3.7974e-08
7:1844933 C T 0.921077 -3.7727e-07
7:1850251 C T 0.097677 -4.7350e-06
7:1852269 C T 1.309210 -5.1821e-06
7:1854263 G A 0.391864 1.8520e-05
7:1855870 A G 0.030612 -4.0564e-06
7:1858651 T C 0.273162 -3.1012e-06
7:1865736 T G 0.092516 -2.1858e-05
7:1869057 A G 0.033111 1.4966e-05
7:1870730 G A 0.053336 -1.0197e-06
7:1877924 C A 0.850693 -7.1289e-06
7:1878227 T C 0.034685 -8.3124e-06
7:1878453 A T 0.781963 1.6343e-05
7:1882914 T G 0.207899 4.4549e-06
7:1885644 T C 0.039924 4.7525e-07
7:1886535 C G 0.722003 1.1880e-05
7:1886937 T C 0.721058 8.8578e-06
7:1888593 T C 0.071519 -1.0248e-05
7:1889622 G A 1.175506 1.2658e-06
7:1893063 T C 0.047982 1.4313e-05
7:1893710 T C 0.080532 7.1244e-06
7:1902531 T C 0.044626 1.4261e-05
7:1906231 A G 0.098704 -5.0673e-05
7:1912222 G A 0.821805 -8.1762e-06
7:1921362 T C 0.359055 -1.4855e-05
7:1921730 T C 0.117600 7.6918e-06
7:1935598 C T 0.340693 -4.8714e-06
7:1939202 C T 1.247986 -2.1227e-05
7:1939928 T C 0.033301 7.9097e-06
7:1940287 G A 0.076877 8.0623e-06
7:1949507 G T 0.885484 -8.4388e-06
7:1949640 G T 0.032203 4.7876e-06
7:1955237 A G 0.051725 1.2761e-06
7:1962238 A G 0.036395 -3.8014e-06
7:1965154 C A 0.062754 -4.9355e-06
7:1967086 C T 0.051028 -3.6574e-06
7:1971226 A G 0.395668 -1.6886e-05
7:1971553 T C 0.072426 7.1777e-06
7:1978002 C T 0.370071 -1.4636e-05
7:1982421 G T 0.050668 -6.7516e-06
7:1984038 T C 0.050902 6.0377e-06
7:1993899 C A 1.266764 -1.5927e-06
7:2003132 T C 0.039295 8.1447e-06
7:2005132 G A 0.074816 1.0179e-06
7:2005747 C T 0.792886 5.4510e-07
7:2009765 A G 0.082789 9.6135e-06
7:2011427 T C 0.084373 6.6172e-06
7:2028968 T G 0.367844 -2.5532e-05
7:2038003 C T 0.198835 -8.3493e-06
7:2041432 G A 0.816002 -1.0393e-05
7:2053223 G A 0.238732 1.5225e-05
7:2066443 G A 0.186031 1.6659e-05
7:2070145 A G 0.277201 -1.6084e-05
7:2072762 T C 0.071060 -2.0746e-06
7:2076384 T G 0.080732 -4.1417e-07
7:2078981 T C 0.306283 -3.6159e-05
7:2079164 T G 0.031333 5.0004e-06
7:2084914 A G 0.048155 -1.1765e-05
7:2091097 A G 0.034206 -4.8335e-06
7:2091527 G A 0.037996 -3.2647e-05
7:2095084 T G 0.074249 -1.2404e-05
7:2097502 G A 0.143330 8.5653e-06
7:2101414 C T 0.033699 -1.5355e-05
7:2102335 C G 0.022412 -1.4536e-05
7:2102783 C T 0.143238 1.2425e-05
7:2103324 T C 0.070682 -1.7395e-05
7:2111566 T C 0.025159 1.1714e-05
7:2111924 G A 0.034532 -1.2906e-05
7:2111996 T C 0.039509 1.0973e-05
7:2115215 G A 0.108267 -1.2018e-05
7:2117261 T C 0.391037 -2.1370e-05
7:2117309 C T 0.462954 -1.8663e-05
7:2122292 A G 0.103749 -3.2476e-06
7:2124503 A G 0.074177 -9.0617e-06
7:2124584 G A 0.052826 -7.2629e-06
7:2124801 T C 0.024778 -1.2673e-05
7:2134616 G A 0.140895 -5.3505e-05
7:2139952 A G 0.075751 -8.4182e-06
7:2140704 T C 0.435708 -2.8491e-05
7:2149118 A G 0.047846 9.8946e-06
7:2149550 T C 0.072212 6.8894e-06
7:2155926 A G 0.122139 1.1627e-05
7:2158390 G A 0.825637 -7.1039e-07
7:2174242 A G 0.046802 7.8051e-06
7:2176297 T C 0.033294 7.0916e-06
7:2177377 T C 0.080926 4.4002e-07
7:2179781 A G 0.061901 -1.7454e-06
7:2183051 A G 0.069305 -1.3891e-05
7:2184902 T C 0.751473 -6.5671e-06
7:2186499 T C 0.057005 -6.1615e-06
7:2191428 C A 0.352670 4.9557e-07
7:2192070 T C 0.074905 -2.1246e-05
7:2196140 T C 0.064450 -5.5369e-06
7:2203808 T C 0.447519 -1.1215e-05
7:2204473 G A 1.850870 6.3685e-05
7:2205565 A G 0.075537 -1.2767e-05
7:2210844 A G 0.500396 -3.3075e-06
7:2220092 G A 0.370081 -4.9540e-06
7:2223951 C T 0.080919 1.3283e-05
7:2224103 G T 0.058072 4.1652e-05
7:2230076 G A 0.087195 -2.1569e-05
7:2232798 C G 0.088780 2.4721e-05
7:2248561 A G 0.186303 -6.2707e-06
7:2248836 T C 0.040108 1.2228e-06
7:2249225 T C 0.045323 -1.6509e-05
7:2249528 G A 0.224120 1.3226e-05
7:2249894 A G 0.134562 6.5506e-07
7:2250437 A G 0.057063 -7.9706e-06
7:2257171 C G 0.757817 1.5909e-05
7:2257612 A G 0.758959 1.7959e-05
7:2258899 A G 1.301054 8.4260e-06
7:2265020 A C 0.062455 2.4793e-05
7:2266139 G T 0.084741 -1.9775e-05
7:2273301 G A 0.461676 -7.7026e-06
7:2285945 T G 0.074653 -9.3017e-06
7:2286778 C T 0.809916 1.2877e-05
7:2289004 A G 0.020120 -6.8457e-06
7:2290522 T C 0.375595 -6.6441e-06
7:2294607 T C 0.041202 1.1369e-05
7:2294994 A C 0.071631 7.1019e-08
7:2300030 G A 1.938698 2.7417e-06
7:2300135 T C 0.071396 -1.7714e-05
7:2311266 A G 0.811252 1.6575e-05
7:2313649 T C 0.389195 -1.9399e-05
7:2315008 C G 1.938800 1.6274e-06
7:2327558 A G 0.082799 -1.9390e-06
7:2334386 A G 0.105711 1.2507e-05
7:2341055 T C 0.791876 -2.7941e-06
7:2347753 T C 0.557476 8.1373e-06
7:2349419 A G 0.025801 -3.1641e-06
7:2371943 C T 1.072664 8.6029e-06
7:2387642 C T 1.476213 -3.8664e-06
7:2390135 T G 0.828771 1.7212e-05
7:2392748 A G 0.044935 1.6622e-05
7:2393947 G T 1.581424 9.8993e-07
7:2395043 C G 0.022106 3.2920e-06
7:2395509 C T 1.064566 -1.3069e-05
7:2395884 T C 0.055047 1.4243e-05
7:2399179 T C 1.064260 -1.2588e-05
7:2399270 C A 0.199695 1.7456e-05
7:2403911 A T 0.093937 -1.4478e-05
7:2404539 T C 0.020960 -1.1597e-05
7:2426730 C G 0.077115 -8.9944e-06
7:2426867 A G 0.409900 -5.5494e-07
7:2427954 G A 0.083840 3.1769e-06
7:2428271 A G 1.610931 -3.0637e-07
7:2430529 A G 0.026729 -1.1788e-06
7:2434469 A G 0.195068 1.3252e-05
7:2434994 A G 0.030687 -7.1519e-06
7:2435018 T G 0.023170 -1.4642e-05
7:2436186 A G 1.012066 -1.5413e-05
7:2445320 G A 0.127993 -3.8875e-05
7:2448182 T G 0.053578 1.8048e-05
7:2448493 C T 1.366212 6.5147e-06
7:2448624 C T 0.039707 1.7917e-05
7:2452624 T C 0.236485 -1.0691e-05
7:2454585 A G 0.039849 5.6811e-06
7:2458103 T C 0.347401 -1.2248e-05
7:2461762 T C 0.114452 -1.6466e-07
7:2478273 A G 0.071862 1.2206e-05
7:2479029 C T 0.530977 7.0666e-06
7:2481061 T C 0.029504 -2.3579e-05
7:2481697 T C 0.101808 -3.6349e-06
7:2483442 T C 0.289162 1.6357e-05
7:2485933 C T 1.288179 -1.5257e-06
7:2486187 C T 0.678941 -5.3698e-06
7:2486368 C G 0.663248 -9.1989e-06
7:2486592 G A 1.956186 -9.3636e-07
7:2486810 A G 1.283117 -2.4667e-06
7:2488295 A G 0.286401 1.7730e-05
7:2490259 T C 0.045530 -1.1905e-06
7:2499770 G A 0.773266 1.7948e-05
7:2500936 A G 0.568787 -1.7699e-05
7:2501400 A G 0.082249 -2.5404e-05
7:2513281 C G 1.257231 -1.4470e-05
7:2514699 A G 0.048852 -1.2531e-06
7:2517323 T G 0.031863 5.0197e-06
7:2519231 C T 0.421282 -2.4522e-06
7:2519517 T C 0.042290 1.1408e-05
7:2520288 A C 0.053965 9.6516e-06
7:2520729 A G 0.033580 -3.7329e-06
7:2524162 A G 0.635923 -1.0815e-05
7:2533790 C T 1.349849 -1.3578e-05
7:2533903 A G 0.284456 7.7446e-06
7:2536377 G A 1.367089 -9.5140e-06
7:2537381 T G 0.471518 5.7483e-06
7:2539371 C A 0.116447 -5.4397e-07
7:2545090 A G 0.048692 -1.9061e-05
7:2547185 A T 0.025342 1.5276e-05
7:2547288 T G 0.669286 1.8502e-05
7:2550173 A G 0.609058 -1.6812e-05
7:2551725 A G 0.117447 5.0676e-07
7:2552986 C A 0.703940 -1.1787e-05
7:2554289 T C 0.079376 -2.9890e-05
7:2556398 A G 0.812551 -9.6489e-06
7:2556512 A C 0.186545 1.4770e-05
7:2566484 T C 0.025893 6.5527e-06
7:2570818 G A 0.202983 -2.4525e-06
7:2571846 T C 0.020893 1.1737e-05
7:2582081 A G 0.079882 -8.3087e-07
7:2582584 A G 0.347700 -1.7479e-05
7:2587907 C T 0.067214 4.1602e-06
7:2592986 A G 0.233921 -1.8697e-06
7:2593116 C G 0.033740 4.2052e-06
7:2593713 T C 0.673019 -1.2092e-05
7:2595227 A G 0.359647 -9.7215e-06
7:2595444 C G 0.029385 -7.5900e-06
7:2595498 C G 0.112487 3.3393e-07
7:2596989 T G 0.242948 -7.3095e-07
7:2602448 G A 1.856612 1.0039e-05
7:2604661 T C 0.225854 3.7118e-06
7:2605333 A G 0.725216 -2.0773e-05
7:2605369 T C 0.042780 8.0319e-06
7:2608103 C T 0.059120 -1.0614e-05
7:2611654 T G 0.322235 1.3743e-05
7:2615122 A G 0.298236 -3.7950e-06
7:2615873 C T 1.525483 -2.9288e-05
7:2632823 A G 0.047941 3.6774e-06
7:2632857 A G 0.158717 -1.2608e-05
7:2638624 T C 0.033182 2.4920e-05
7:2642223 G C 0.051331 1.2529e-05
7:2644519 T C 0.585317 5.5946e-06
7:2646796 A G 0.302996 5.0036e-06
7:2649704 G T 0.866452 2.4957e-05
7:2649765 T C 0.039577 2.3963e-05
7:2649932 G T 0.284463 -2.4961e-07
7:2652630 A G 0.547735 -2.6462e-05
7:2653571 T C 0.265319 5.7256e-07
7:2657648 T C 0.155399 4.4537e-05
7:2659951 C T 0.625686 3.5921e-05
7:2662818 A G 0.228101 2.6843e-05
7:2663154 T G 0.074922 5.5706e-06
7:2667885 G T 0.246956 3.6330e-05
7:2669976 A C 0.030966 -8.6689e-08
7:2672065 T C 0.511792 8.5272e-06
7:2672972 T C 1.077764 3.5059e-05
7:2688190 T C 0.507560 -5.2846e-07
7:2691201 A C 0.961660 1.5539e-05
7:2692806 T C 0.193909 3.6126e-05
7:2696655 A G 0.410032 1.2049e-05
7:2698348 A G 0.062965 1.7884e-05
7:2701826 A G 0.300398 -1.3796e-05
7:2705535 T C 0.103324 -1.2913e-05
7:2714357 C T 1.358066 6.6916e-05
7:2721734 T C 0.025329 -2.7857e-05
7:2724499 G A 0.579609 -4.2202e-05
7:2727219 G C 0.552039 -2.9725e-05
7:2729428 T C 0.128568 1.7071e-05
7:2733676 G A 0.466449 1.0262e-05
7:2733839 A C 0.213839 1.4121e-05
7:2733904 G T 0.250594 -1.2946e-06
7:2739029 A C 0.311601 -5.9097e-05
7:2744150 A C 1.480181 4.2194e-06
7:2745394 T C 1.118066 1.2855e-05
7:2746022 A G 0.238436 1.7086e-05
7:2746397 A G 0.084231 -1.3303e-05
7:2747377 T C 0.076996 -4.8986e-06
7:2748999 A G 0.060323 1.5733e-06
7:2749790 T G 1.439583 2.4491e-06
7:2753420 G C 0.052976 -3.5799e-06
7:2753671 T C 0.064294 1.4981e-05
7:2753929 C A 0.888527 3.8947e-05
7:2755114 A G 0.605811 2.2331e-05
7:2755263 C A 0.067493 -5.7462e-06
7:2755641 G C 0.073093 1.3065e-05
7:2756721 A G 1.157813 3.2080e-06
7:2758309 G A 0.592977 -1.5793e-05
7:2759134 T C 0.071709 1.4064e-05
7:2763102 T C 0.595870 -1.1308e-05
7:2763137 A G 0.048866 -1.9837e-05
7:2764454 T C 0.029102 5.5162e-07
7:2774125 A G 0.250519 2.1729e-05
7:2775679 T C 0.037449 -1.0747e-05
7:2777997 T C 1.249989 -9.8012e-06
7:2778534 A G 0.055478 -3.6667e-06
7:2789880 C A 0.594694 -8.3311e-06
7:2794878 G A 0.103793 3.0747e-05
7:2795957 G A 0.600256 -6.5169e-06
7:2797254 G T 0.144928 -4.7242e-05
7:2801803 T C 0.540426 5.0312e-06
7:2809936 A G 1.784648 1.7630e-06
7:2821600 C T 0.274066 4.7807e-06
7:2824163 T C 0.047839 -3.2142e-05
7:2834442 A C 0.033169 -7.4784e-06
7:2837703 T C 0.020763 -3.2320e-06
7:2838032 A G 0.032920 -4.5199e-06
7:2845371 G A 1.269626 -1.4012e-05
7:2848598 A G 0.058814 -7.7456e-06
7:2854010 A G 0.850979 8.6726e-06
7:2855803 T C 1.892168 5.1579e-07
7:2856277 C T 0.047581 -1.0944e-06
7:2859847 A G 0.601306 -7.1536e-06
7:2869985 C T 0.603842 -2.4866e-06
7:2873136 T C 0.593344 -8.3979e-07
7:2877299 C T 0.022150 -1.9683e-06
7:2881054 A G 0.036953 -9.2419e-06
7:2882829 A G 0.827442 2.1640e-05
7:2897410 A C 0.236580 -4.3775e-06
7:2902698 C T 0.253362 5.0615e-05
7:2907040 T C 0.032747 -4.3103e-06
7:2912928 C T 0.592368 -1.3296e-05
7:2913736 T G 1.134752 -1.4729e-05
7:2915500 T C 0.304376 2.6310e-05
7:2918883 C T 0.260440 -1.2896e-05
7:2921582 G A 1.735793 1.0485e-05
7:2925134 G A 0.032754 1.6397e-06
7:2925157 G A 1.746220 1.3724e-05
7:2928260 T C 1.526493 2.1482e-05
7:2930621 T C 0.279816 1.4230e-05
7:2933195 G A 0.676816 1.9473e-05
7:2934122 G C 0.049627 -1.9614e-05
7:2935374 G T 0.122727 1.2551e-05
7:2935605 T C 0.059568 -1.6286e-05
7:2937450 T C 0.093978 -1.5769e-05
7:2938301 C G 0.771804 -7.9621e-06
7:2938806 T C 0.037840 2.7108e-06
7:2942007 C T 0.022735 5.1502e-07
7:2943449 G A 0.033747 1.8990e-05
7:2943627 T C 0.358080 1.1373e-05
7:2944173 T C 0.029534 -6.3691e-06
7:2945081 C G 0.076697 -9.2350e-06
7:2945172 A G 0.055325 8.8548e-06
7:2946461 C T 0.987529 1.5997e-05
7:2947064 A G 0.192539 -8.5768e-06
7:2951309 G A 0.038564 -7.2671e-06
7:2951412 C T 0.300432 7.0526e-06
7:2951824 G A 0.036235 -4.8007e-06
7:2952241 T C 0.645497 2.2729e-05
7:2953442 A G 0.364930 -1.8047e-05
7:2954962 A G 0.081303 2.9344e-05
7:2956217 T C 0.128122 -1.9777e-05
7:2957005 C T 0.398857 2.5507e-05
7:2959172 A G 0.043042 2.0925e-05
7:2962293 G C 0.042273 1.6959e-05
7:2963265 T C 0.091285 3.4926e-05
7:2966334 A G 0.142320 -3.3916e-05
7:2968361 A G 0.490384 -2.4734e-05
7:2969680 A G 0.457035 -1.0837e-05
7:2972072 G A 0.578245 -3.6813e-06
7:2974494 A C 0.396280 -1.5056e-05
7:2975259 A G 0.124383 1.4330e-05
7:2975366 G A 1.154209 -9.7751e-06
7:2976767 A G 0.394876 -1.1178e-05
7:2977732 C T 0.392965 4.7260e-05
7:2978893 A G 0.045660 5.7991e-06
7:2980915 A G 0.041097 6.0002e-06
7:2983505 T C 0.020433 -4.0661e-06
7:2984446 G A 0.033471 4.8360e-06
7:2985075 G C 0.533221 -5.9472e-06
7:2985586 G C 0.023445 4.1538e-06
7:2985857 C G 0.625397 7.0596e-06
7:2986980 C G 0.063777 -4.2908e-06
7:2989058 A T 0.062169 4.1351e-07
7:2996738 T C 0.035345 9.0063e-06
7:3000423 T C 0.040121 -5.4056e-06
7:3003838 A G 0.095950 -2.4473e-05
7:3007382 C T 0.372155 -2.1373e-06
7:3013403 C T 1.492536 -5.6107e-07
7:3018042 C G 0.034814 -2.9827e-07
7:3019219 C T 1.069611 -9.8816e-06
7:3019758 T C 0.041172 1.2008e-05
7:3020375 T C 1.104878 -2.1464e-06
7:3021136 T C 0.842493 1.1847e-05
7:3021202 G A 0.191546 1.0022e-05
7:3021534 A G 1.168461 6.5587e-06
7:3021975 A G 0.056128 7.2559e-06
7:3022367 G A 0.241649 -4.6523e-06
7:3033302 C A 1.235203 7.2052e-06
7:3035983 C A 0.349937 9.6462e-06
7:3036643 A G 0.050600 1.0882e-05
7:3043279 T C 0.327461 1.6921e-06
7:3043362 T C 0.096902 -1.9138e-06
7:3045064 T C 0.907134 -2.8601e-05
7:3046735 G A 0.914175 -2.9492e-05
7:3049255 T G 0.087790 -3.1310e-05
7:3052087 A G 0.120310 4.7532e-06
7:3053209 T C 0.252933 -2.4955e-05
7:3056896 G A 0.184845 6.8064e-06
7:3058907 G C 0.404599 -2.8475e-06
7:3060490 T C 0.162365 3.7004e-06
7:3062629 G T 0.119402 1.4804e-05
7:3070171 G A 0.501222 -5.5397e-06
7:3070639 G A 0.103831 2.6441e-06
7:3072836 C T 0.858343 -1.4022e-05
7:3073475 T C 1.755679 1.7663e-05
7:3074659 C G 0.282138 -1.6510e-05
7:3076053 A G 0.446502 3.0306e-06
7:3079604 A G 0.369748 5.8119e-06
7:3081854 C A 1.137513 1.4357e-06
7:3082205 A G 0.086774 1.4073e-05
7:3083000 A C 0.144224 1.0339e-05
7:3085227 A C 0.134946 1.2482e-05
7:3086745 C T 0.310771 -2.8087e-05
7:3087086 T C 1.698823 1.6695e-05
7:3091530 A G 0.495222 1.8454e-05
7:3093353 C T 0.060377 6.0922e-06
7:3093767 G C 1.674341 1.5231e-05
7:3095324 G A 0.110630 -7.3723e-06
7:3095676 A G 1.607545 1.2776e-05
7:3096729 T C 0.120653 3.8877e-06
7:3097323 T G 0.649774 -1.7022e-05
7:3099853 G T 0.225303 1.6222e-05
7:3100838 G A 1.590631 1.4178e-05
7:3103826 G C 0.104715 3.5854e-07
7:3105485 C T 0.556840 -5.1865e-06
7:3108993 C G 0.061343 1.3384e-05
7:3110059 T C 1.694240 -6.1619e-06
7:3110620 T G 1.265077 -1.3498e-05
7:3111491 G A 0.474792 -2.1736e-06
7:3114359 C G 1.316153 -1.9917e-05
7:3122686 T C 0.072552 2.9916e-05
7:3122687 A G 0.466959 -1.1547e-05
7:3123750 A G 0.041430 2.3945e-05
7:3125220 T C 0.270966 -9.7242e-06
7:3126626 T C 0.052673 -1.4852e-05
7:3128789 C T 0.876733 1.5123e-06
7:3133351 C T 0.251583 -3.2911e-06
7:3134593 A G 0.795252 1.2208e-05
7:3140356 C T 0.447029 -3.4144e-06
7:3141987 A G 0.085992 7.7501e-06
7:3147020 T C 0.709975 -6.7148e-06
7:3150001 A C 0.063923 -1.7340e-05
7:3153123 T G 0.175444 2.3069e-06
7:3155089 G T 1.490741 7.4742e-06
7:3155903 G T 0.023629 -2.3371e-05
7:3157643 T C 1.923028 -6.3593e-07
7:3157916 A G 0.627233 2.7330e-05
7:3160739 G T 0.026233 -7.2317e-07
7:3167399 G T 1.518731 1.8512e-05
7:3170854 T C 0.084373 -1.3791e-06
7:3174724 C G 0.040189 -5.7061e-06
7:3174731 G A 0.077023 2.4508e-05
7:3177342 C G 0.069588 3.3811e-06
7:3178279 A C 0.116464 7.4943e-06
7:3178549 A G 0.034920 -1.3109e-05
7:3178885 T C 0.037316 1.5237e-05
7:3182101 T C 1.657128 6.7753e-06
7:3186597 A G 0.047982 -2.6941e-05
7:3196005 A G 1.195449 4.2644e-06
7:3197464 T C 0.387886 -2.4774e-05
7:3197788 C G 0.137363 -1.9485e-05
7:3202157 C T 1.456416 -2.7275e-05
7:3203783 G A 1.103749 -2.6026e-05
7:3204133 T C 0.353112 -8.4521e-07
7:3211849 G T 1.653575 -2.1458e-05
7:3214521 C T 0.437482 2.0156e-06
7:3217043 C G 0.164827 -3.3202e-05
7:3218900 C T 0.340836 -1.0269e-05
7:3219799 G A 0.023581 -2.4980e-05
7:3222960 A G 0.418151 -7.7184e-06
7:3223846 C T 0.807390 4.1933e-06
7:3226077 G A 0.153672 9.8327e-06
7:3227508 C T 0.054720 2.5816e-05
7:3228955 T C 0.070795 6.7371e-06
7:3229726 T C 0.081293 7.9200e-06
7:3230127 G A 0.748808 -3.7641e-06
7:3232907 G A 0.217320 7.2792e-06
7:3244244 G A 0.194857 -1.5941e-05
7:3245774 G T 1.230365 -7.4941e-06
7:3246004 C G 1.963282 -7.8794e-06
7:3251558 A G 0.622324 -1.0498e-05
7:3255576 A G 0.117226 1.1293e-05
7:3257190 C A 0.033250 8.3787e-06
7:3258506 G T 0.037752 5.7864e-06
7:3259295 G A 0.110858 -1.2211e-05
7:3264728 G A 0.497234 1.5632e-06
7:3270827 C T 0.040730 1.6103e-05
7:3271998 C T 0.513632 2.0650e-06
7:3272526 A G 1.110654 -9.1957e-06
7:3272916 G C 0.199740 -1.2901e-05
7:3273444 A G 0.079314 -7.9328e-06
7:3274920 C T 0.651681 6.3540e-06
7:3276744 A G 0.318631 7.6444e-06
7:3278456 A G 0.155372 -1.1810e-05
7:3280632 A G 0.771559 1.2968e-06
7:3283681 G A 0.086740 5.9868e-06
7:3284594 C A 0.714714 -2.0589e-05
7:3285445 T C 0.149915 -9.8444e-06
7:3288471 G A 0.947014 -1.1257e-05
7:3292151 A G 1.301680 -2.2112e-05
7:3292510 T C 0.225755 2.3721e-05
7:3298532 G A 0.318788 6.1451e-06
7:3300575 G C 0.035715 -1.3120e-05
7:3302127 G A 0.042297 -6.8790e-09
7:3303869 T C 0.577929 -1.4103e-05
7:3304969 G A 0.064287 -6.8755e-06
7:3305089 A G 0.213832 -1.2735e-05
7:3305426 C G 0.205842 1.6266e-06
7:3308631 A G 0.123050 -1.1583e-05
7:3312870 C A 1.257458 -5.8673e-06
7:3313225 A C 0.043416 -1.9736e-05
7:3315486 T C 0.028620 1.8210e-05
7:3318770 G A 1.459285 -2.5028e-05
7:3321415 C T 1.281522 -4.8935e-06
7:3326149 C T 0.598155 7.1221e-06
7:3329418 A G 0.186456 -2.7520e-05
7:3331265 A G 1.239511 -6.2183e-06
7:3331546 C A 0.091489 1.2474e-05
7:3335041 A C 1.094328 -3.7684e-05
7:3336548 C G 0.492634 -7.0212e-05
7:3344629 A G 1.434494 -3.3108e-05
7:3347795 G A 0.070737 2.6350e-06
7:3349559 G A 0.062710 -6.8042e-06
7:3354076 T G 0.098945 4.6923e-07
7:3361125 C T 1.104939 1.8553e-05
7:3363362 G A 0.056403 2.3401e-05
7:3364375 C A 0.037004 -4.2559e-06
7:3373360 C G 0.078917 5.1379e-06
7:3374332 C T 0.080725 -4.7730e-06
7:3375369 G A 0.034185 4.9355e-06
7:3380843 G A 0.167030 -3.2850e-05
7:3390394 T C 0.314307 5.5500e-06
7:3394468 C A 0.062040 -5.7159e-06
7:3399315 T C 0.057964 1.5161e-05
7:3399858 T C 1.082571 -1.0394e-05
7:3403285 C A 0.041546 -6.8242e-06
7:3411534 G A 0.038625 -8.9415e-06
7:3412450 G A 1.130189 3.2962e-06
7:3418740 T C 0.063794 -2.0980e-05
7:3425301 T C 0.065600 3.1575e-06
7:3430027 G C 0.040791 -5.4742e-06
7:3439714 C A 0.177036 -3.8100e-05
7:3442530 G A 0.068809 1.2684e-05
7:3452338 T G 0.125549 1.3173e-05
7:3459194 A G 0.046064 -1.2476e-05
7:3459845 A G 0.159322 -2.6324e-05
7:3465737 C T 0.041685 -1.7706e-05
7:3471223 A G 0.100040 -3.8350e-06
7:3473342 G A 0.343515 1.1023e-05
7:3484778 C T 1.005130 -2.6864e-06
7:3488715 G A 0.062941 1.8982e-05
7:3492992 T G 0.028616 -8.4164e-06
7:3511595 C A 0.286421 6.8933e-06
7:3517365 T C 0.052078 -2.2726e-05
7:3520324 C G 0.035712 -9.2846e-06
7:3521000 C T 0.890012 -2.8204e-05
7:3531146 A G 0.577793 -3.3286e-05
7:3537568 T C 0.073569 5.4049e-06
7:3539339 T G 0.132732 -1.1520e-05
7:3546621 A G 0.069166 8.8408e-07
7:3550641 A G 0.053717 -1.3576e-05
7:3554384 A G 0.033478 9.3279e-06
7:3557123 C T 0.049586 -2.0935e-05
7:3557357 T C 0.041675 5.1744e-06
7:3559519 C A 0.052969 -6.2693e-07
7:3560401 T C 1.267552 -1.3318e-04
7:3561173 A G 0.052544 9.3250e-07
7:3571420 G A 0.078954 -4.8554e-06
7:3572966 C T 0.460384 -2.5129e-05
7:3581357 A G 1.777070 -3.7285e-05
7:3582319 G A 0.142259 8.4266e-06
7:3584836 T C 0.082803 4.5636e-06
7:3587579 G A 0.059157 8.3980e-06
7:3588836 T C 0.511656 -1.8241e-05
7:3589257 T C 0.070434 -1.1332e-05
7:3596948 G C 0.065875 5.5384e-06
7:3606896 T C 1.081365 -7.4639e-05
7:3634608 C G 0.050470 -1.8653e-05
7:3637497 G A 0.109427 1.1988e-06
7:3640144 A G 0.508161 -1.8421e-05
7:3648256 C T 0.062577 1.2248e-05
7:3650629 G T 0.047346 2.0278e-05
7:3653059 C T 0.046404 -3.1135e-06
7:3662834 T G 0.110906 -1.9856e-05
7:3676120 G T 0.687957 -9.9802e-06
7:3677429 C A 1.208304 -6.5475e-05
7:3679248 T C 1.909381 3.5362e-06
7:3682311 C T 0.043963 -8.7779e-06
7:3686322 A C 0.068245 -2.0429e-05
7:3693758 A G 0.059847 2.3453e-05
7:3701872 T C 0.615470 -1.1247e-05
7:3703823 T C 0.529434 -3.8852e-05
7:3709800 A G 0.033512 -1.3908e-05
7:3713782 G T 0.046425 -8.6274e-06
7:3727379 A G 1.745992 1.2975e-05
7:3730049 C G 0.168162 -1.4626e-05
7:3732431 A G 0.208953 2.8197e-05
7:3733857 A G 0.031000 2.5590e-05
7:3737407 T C 0.091414 2.3185e-05
7:3751099 G A 0.140498 7.7385e-06
7:3752624 C T 0.026454 -2.0214e-05
7:3753545 A G 0.054234 7.1690e-06
7:3760062 C T 1.933554 -2.0519e-05
7:3760988 A C 0.935641 -1.2439e-05
7:3765212 A G 0.028756 7.7367e-06
7:3766819 G A 0.175764 1.7692e-05
7:3769811 G C 0.345609 2.3080e-05
7:3784897 G A 0.044755 9.4902e-06
7:3786404 C T 0.225898 5.7606e-06
7:3786595 G A 0.102029 3.6321e-06
7:3792041 C T 0.507175 -1.3807e-06
7:3792895 C T 0.594768 -1.3838e-06
7:3798746 C A 0.878405 -1.4297e-05
7:3801824 C T 0.051188 -1.0335e-05
7:3804003 T C 0.072304 3.2842e-06
7:3810872 G A 0.132940 -7.1245e-06
7:3811989 T A 0.067799 -1.7660e-05
7:3822049 A G 0.095076 3.4524e-06
7:3826879 T C 0.042324 9.5169e-06
7:3827900 G A 0.442997 1.7166e-05
7:3837609 C T 0.046904 8.6228e-06
7:3837801 G A 0.114965 1.5743e-05
7:3839029 T C 0.097772 7.9945e-06
7:3842417 G A 0.116274 1.2015e-05
7:3844138 T C 0.099078 9.9074e-06
7:3850706 G A 0.438880 -2.3147e-05
7:3852261 A G 0.271564 -1.1811e-05
7:3857574 G A 0.071576 -2.0754e-06
7:3857994 T C 0.051042 -7.3541e-06
7:3864443 G T 0.046659 -1.2591e-05
7:3869969 T C 0.294013 -1.5914e-05
7:3877441 T C 0.074011 -4.6248e-06
7:3879661 C A 1.013287 -1.2412e-05
7:3879686 A G 0.399132 -4.7710e-06
7:3881777 A C 0.041556 -8.8477e-07
7:3888275 G A 0.556364 -2.5449e-05
7:3889961 T C 0.069802 1.8912e-05
7:3892726 A G 0.030989 -2.1637e-05
7:3902346 C T 0.042970 1.6176e-05
7:3906324 C A 0.042848 -1.8379e-05
7:3915564 C T 0.392778 -2.0560e-05
7:3935045 A G 0.856123 1.5533e-05
7:3942558 T C 0.045177 -1.1736e-05
7:3954531 A G 0.061873 2.8991e-05
7:3957187 G A 0.587867 -3.5265e-05
7:3959420 C A 0.128299 -2.8697e-05
7:3959464 A G 0.156011 1.9495e-05
7:3961818 T G 0.047982 1.8250e-05
7:3962311 G A 0.048488 6.4195e-06
7:3983734 C A 0.043824 -1.4373e-05
7:3989139 T C 0.074997 2.7372e-05
7:3990974 T C 0.129237 3.1784e-06
7:3991249 T C 0.037177 1.5953e-05
7:3997467 C G 0.092604 1.9730e-05
7:4004327 C T 1.911656 1.5410e-05
7:4006138 T C 0.049631 -5.4916e-06
7:4008750 A G 0.057182 -2.0154e-05
7:4011331 T C 0.611506 -3.0114e-05
7:4014039 T C 0.032145 -7.5234e-06
7:4014984 A G 0.301292 3.0698e-06
7:4018597 T C 0.075955 1.8298e-05
7:4024024 A G 1.103355 -1.9044e-05
7:4031283 T G 0.100975 1.0001e-05
7:4032232 A C 0.107162 1.2586e-05
7:4032667 T C 0.172847 2.1383e-05
7:4036609 A G 0.702475 -7.1280e-06
7:4043698 G A 0.037894 2.4609e-05
7:4045310 T C 0.553773 -1.2217e-06
7:4048619 T C 0.063719 -5.3755e-06
7:4053642 T C 0.044408 1.4901e-06
7:4054773 G A 0.167652 -1.0459e-05
7:4064076 A G 0.489394 5.2462e-06
7:4067880 A C 0.026950 -1.4135e-05
7:4077620 A G 0.292551 1.8340e-07
7:4084716 T C 0.337789 2.1861e-06
7:4085467 G A 0.085312 2.3971e-06
7:4088876 C T 0.218061 1.3126e-05
7:4091787 T C 0.050202 -2.6161e-06
7:4105632 A G 0.283603 2.8473e-06
7:4106122 T C 0.336752 2.4058e-06
7:4107593 C A 0.030653 -1.2864e-05
7:4110046 T C 0.069210 6.1751e-06
7:4112571 G A 0.066552 -1.3419e-05
7:4113346 G A 0.620196 3.7163e-06
7:4114115 T G 0.056855 1.6010e-05
7:4116665 A G 0.548303 8.0549e-06
7:4116699 T C 0.044402 4.0568e-06
7:4119966 A G 0.051422 4.8210e-06
7:4125112 A G 0.454617 -2.6296e-05
7:4130004 G A 0.410491 -2.3355e-05
7:4134508 A G 0.049420 1.8820e-06
7:4134555 T C 0.478556 -2.0261e-05
7:4139470 G A 0.728664 -2.5962e-06
7:4139785 G A 1.172582 -1.6817e-05
7:4140350 G A 0.840899 -4.9235e-06
7:4140699 A G 0.049644 -6.3298e-06
7:4144048 A G 0.124097 1.5242e-05
7:4146658 A G 0.430598 9.6836e-06
7:4146806 A G 0.953708 -1.2046e-06
7:4147668 C T 1.032438 5.1106e-06
7:4148500 T C 0.061792 -3.8908e-06
7:4149918 C T 1.955959 -3.7651e-06
7:4150118 G A 0.024489 -2.5932e-05
7:4151211 A C 0.503962 4.3235e-05
7:4163243 A G 0.080521 -2.8957e-06
7:4164112 G A 0.084815 1.8331e-05
7:4166627 T C 0.235319 -2.5252e-05
7:4166659 G A 1.188388 1.4492e-05
7:4167687 G A 0.117236 -1.2306e-05
7:4169889 T C 0.161876 -2.0284e-06
7:4170860 T G 0.048029 1.3807e-05
7:4174177 A G 0.035464 1.2660e-05
7:4182536 C A 1.136295 -1.4940e-05
7:4183461 G A 1.457946 -2.0561e-05
7:4185702 C T 1.548432 -2.2280e-05
7:4190612 T C 0.340649 -1.8995e-05
7:4195391 G A 0.929899 -5.9865e-06
7:4200323 A G 0.109858 1.4600e-06
7:4205960 C T 0.395909 -6.8730e-06
7:4211992 A G 0.043049 -1.5084e-06
7:4213975 G A 1.435218 -3.4686e-05
7:4216450 C G 1.508617 -2.8798e-05
7:4216545 T C 0.097568 -4.3920e-06
7:4216771 C T 1.361972 -3.5113e-05
7:4218642 A G 0.124801 1.3101e-05
7:4218848 C A 0.599263 5.2783e-06
7:4219175 A G 0.045020 -4.7490e-06
7:4220953 A G 0.566342 2.5754e-07
7:4222089 G T 0.111225 -1.2387e-05
7:4222166 A C 0.029976 1.8268e-06
7:4223652 C T 0.510959 2.1581e-05
7:4225449 A G 0.022004 2.6998e-06
7:4225870 G A 0.811823 2.2244e-05
7:4228612 A G 0.182720 -6.1096e-06
7:4229133 G C 0.078634 4.9332e-06
7:4234634 T C 0.060459 1.4532e-05
7:4236098 T G 0.070693 -2.5607e-05
7:4239039 A G 0.626383 2.9213e-05
7:4240021 A C 0.331269 2.0393e-05
7:4241491 T C 0.047937 3.4082e-06
7:4243685 T C 0.550030 2.5558e-05
7:4244311 A G 0.145339 -1.1830e-05
7:4249626 T G 0.355598 -1.8554e-06
7:4250040 T C 0.204649 1.2870e-05
7:4252074 G A 0.050722 -6.2320e-07
7:4252187 G A 0.055876 2.8370e-05
7:4252302 G T 0.122414 -1.2933e-05
7:4254798 C T 1.833976 2.8922e-05
7:4255354 C T 1.958879 2.2973e-05
7:4255920 A G 0.165922 -1.8583e-05
7:4258725 A G 0.066133 -1.8676e-05
7:4259671 T C 0.042848 5.5639e-06
7:4264670 G A 0.089252 1.2379e-05
7:4265769 T C 0.050885 5.1755e-06
7:4268061 T C 0.114802 -5.3737e-06
7:4268505 T C 1.162614 -2.2946e-05
7:4270773 G A 0.491149 -2.3879e-05
7:4274444 A G 0.057467 1.9995e-05
7:4275676 A C 0.478362 2.4955e-05
7:4277696 T C 0.026746 8.1147e-06
7:4282512 T C 1.062390 3.4002e-05
7:4285525 A T 0.072994 1.3132e-05
7:4286616 G A 0.035396 7.4012e-06
7:4289827 T C 0.037996 6.1349e-06
7:4292528 T C 0.531967 4.4378e-05
7:4297749 A C 0.098421 1.0401e-05
7:4297798 G A 0.038115 4.1222e-06
7:4301472 T C 0.088327 -3.3329e-07
7:4305834 A G 0.854593 -3.6295e-05
7:4308109 C T 0.985320 2.8343e-05
7:4308220 C T 0.044357 1.5040e-05
7:4308362 T C 0.419429 1.9456e-05
7:4308653 T C 0.711362 5.1418e-05
7:4309140 G A 0.916827 1.2079e-05
7:4314473 G A 0.664033 2.0411e-05
7:4318356 A C 0.029364 -1.7283e-05
7:4318444 A G 0.909296 1.7855e-05
7:4319982 T C 1.001972 2.3800e-05
7:4321571 G A 0.367806 2.1536e-05
7:4322832 A G 0.073742 6.5418e-06
7:4325912 G T 0.478977 3.8495e-05
7:4325943 A G 0.325499 2.2857e-05
7:4326538 A G 0.196744 -1.0114e-05
7:4328072 T C 1.363383 5.3917e-05
7:4333610 C T 0.990763 4.3577e-05
7:4333742 C A 0.109787 -5.3660e-06
7:4334401 A G 1.365637 6.0038e-05
7:4337405 C T 0.238202 2.6747e-05
7:4339413 G C 0.355547 -2.6968e-05
7:4340256 A G 0.182356 8.9940e-06
7:4340948 C T 0.564915 -1.6079e-06
7:4342056 T C 0.048458 -4.2150e-06
7:4349743 A C 0.109134 4.0737e-06
7:4351105 A C 0.413021 -7.9319e-06
7:4358209 G A 0.474007 -1.0197e-05
7:4367700 G A 1.105690 5.4590e-05
7:4370566 T C 0.306888 -4.8993e-06
7:4370694 A G 0.065419 1.3220e-05
7:4374804 T C 1.482462 1.3230e-05
7:4377932 T C 0.044442 2.7838e-06
7:4382232 T C 0.124777 -4.8251e-06
7:4384024 T C 1.528948 1.1065e-05
7:4384150 G A 0.184610 -1.6671e-05
7:4394023 C T 0.055835 1.4631e-05
7:4395990 C T 0.329732 2.3367e-05
7:4398657 T C 0.053350 -2.0531e-05
7:4405138 G A 0.773728 -8.1703e-06
7:4409754 T C 0.565917 5.5188e-06
7:4411209 A G 0.580142 1.2462e-05
7:4423268 C T 0.453611 1.3304e-05
7:4424145 T C 0.134432 -1.1856e-05
7:4424360 G A 0.146509 -2.0125e-05
7:4427374 A G 0.232072 -4.1075e-07
7:4431742 C T 0.176590 1.3044e-05
7:4431757 T C 0.517841 1.2805e-05
7:4434405 C A 0.338823 1.6536e-06
7:4435801 G A 0.228669 7.1087e-06
7:4438327 C T 0.105350 1.7023e-05
7:4440632 T C 0.044527 3.4928e-06
7:4442186 T A 1.271489 -2.8300e-05
7:4444001 C G 0.219907 -1.0289e-05
7:4446571 T G 0.058317 -3.1968e-06
7:4448853 G A 0.042862 -3.1245e-06
7:4451490 C G 1.491458 3.1431e-05
7:4456129 A G 0.856548 1.6781e-05
7:4456132 A G 0.094852 -2.3933e-05
7:4456304 C A 0.127643 1.1270e-05
7:4457003 T C 0.543754 1.2923e-05
7:4457403 C T 0.323541 1.7676e-05
7:4469521 T C 0.197183 -3.4933e-07
7:4473939 A G 0.053894 4.5299e-06
7:4476773 A G 0.054088 1.4605e-06
7:4476950 A C 0.827398 1.2927e-05
7:4479085 T C 0.117637 3.0683e-05
7:4479140 T C 0.529556 -3.1460e-05
7:4484759 A G 1.833103 2.2019e-05
7:4485205 T C 0.225792 3.8419e-06
7:4487579 C A 0.153468 1.6029e-05
7:4488493 T C 0.049603 2.9879e-06
7:4490854 T C 1.786801 3.9996e-05
7:4495343 A C 0.110484 4.6920e-06
7:4495395 A C 0.190757 -1.4659e-05
7:4498366 A G 0.755964 3.0402e-05
7:4502285 A C 1.300731 4.7731e-05
7:4504176 G A 0.061642 5.4130e-06
7:4506973 G A 0.782595 -8.3667e-05
7:4508151 G A 0.033716 1.0415e-05
7:4509912 C G 1.072403 -1.9803e-05
7:4512846 C T 0.039271 -3.1835e-06
7:4513032 G A 0.660936 -3.8729e-05
7:4514762 C T 0.161716 -3.1898e-05
7:4515266 G A 0.332108 -4.7732e-07
7:4519251 T G 0.365899 2.1118e-05
7:4519675 C A 1.852679 1.2773e-05
7:4522075 T C 0.035049 -1.4870e-05
7:4522961 G C 0.681474 1.5183e-05
7:4523080 C T 0.041627 -9.2235e-06
7:4523081 A G 0.051446 1.2644e-05
7:4526316 A C 1.056712 5.4726e-06
7:4526692 G A 0.756206 -5.6206e-06
7:4534865 C T 1.855033 8.3271e-06
7:4537256 G C 0.084591 8.2020e-06
7:4545385 G C 0.296264 1.2093e-05
7:4545571 C T 0.061119 -2.1177e-06
7:4548541 C T 1.044208 -8.9006e-06
7:4552959 A G 1.426732 -9.7051e-06
7:4555014 G A 0.021888 6.7614e-06
7:4559977 A G 0.046098 1.2408e-05
7:4560786 G C 0.048988 -6.1614e-07
7:4561963 T C 0.231915 -9.9732e-06
7:4562445 C G 0.276307 -2.4832e-07
7:4565731 A G 0.573009 1.3268e-05
7:4567655 T G 0.047193 4.4796e-06
7:4568229 A G 0.045299 -2.4126e-05
7:4570221 G A 0.048553 6.1972e-06
7:4572481 T C 0.046102 3.9968e-06
7:4573133 C G 0.043817 1.6896e-06
7:4573169 C T 0.022068 -6.6660e-06
7:4577158 T C 0.134398 -2.0184e-05
7:4584967 C T 0.055506 4.2280e-06
7:4585045 A G 0.020895 -1.7760e-05
7:4585225 T C 0.550479 6.9855e-06
7:4586366 G A 0.090561 -4.8590e-06
7:4588632 T C 0.089786 -1.6812e-05
7:4589799 T C 1.652746 -2.8485e-05
7:4601777 T C 0.517694 9.7146e-06
7:4603683 G C 0.038676 1.7171e-05
7:4604937 C T 0.046496 -9.9433e-08
7:4609145 A G 0.032601 2.3755e-05
7:4611655 A G 1.575886 -2.9525e-05
7:4644965 A G 1.064172 -3.8860e-05
7:4646190 A G 0.049399 3.2739e-05
7:4646900 C T 0.027960 -3.4905e-05
7:4647809 A G 0.067412 -1.7924e-06
7:4650495 G A 0.079416 -7.6654e-07
7:4651184 A G 0.489007 -6.6615e-07
7:4653268 G A 0.052364 -1.2441e-05
7:4654566 G A 0.027743 -5.3188e-06
7:4662060 C T 0.168060 1.3772e-05
7:4665307 A G 0.402121 -8.3543e-06
7:4665546 G A 0.051120 -4.6096e-07
7:4670513 G C 0.044391 -4.8127e-06
7:4671649 C G 0.440168 1.0945e-06
7:4675721 G C 0.675569 3.2431e-05
7:4676077 G C 0.189299 -2.5539e-07
7:4677033 C T 0.121581 -1.8807e-05
7:4678731 C G 0.327903 -2.1443e-06
7:4682446 G C 0.166272 -3.6302e-05
7:4688247 A C 0.269630 1.9169e-06
7:4690533 T C 0.073851 2.5803e-05
7:4695918 G A 0.034712 -2.1704e-05
7:4701157 T G 0.102345 -2.0375e-05
7:4702465 T C 0.047302 -2.3305e-05
7:4703360 A C 0.645905 -3.3274e-06
7:4721171 C T 0.060728 1.4958e-05
7:4723534 A G 0.365712 1.6327e-06
7:4726024 A G 0.232092 7.4691e-06
7:4727980 G A 0.719746 -1.1859e-05
7:4730535 G T 0.265251 5.9886e-05
7:4733074 G A 0.254378 6.1327e-06
7:4734847 T C 0.129373 1.4218e-05
7:4735934 T G 0.063743 7.4384e-06
7:4736420 T C 0.020906 8.9188e-06
7:4736974 C T 0.103236 -2.3971e-05
7:4738772 T C 0.067833 -5.1115e-06
7:4742722 C T 0.178141 7.8958e-06
7:4749527 T C 0.093998 -6.6369e-06
7:4750418 G A 0.210204 -1.2103e-05
7:4751443 A G 0.076040 3.5434e-06
7:4754883 T C 0.087518 -1.9533e-05
7:4759542 A G 0.726008 -2.9364e-06
7:4760124 G A 0.993231 -3.3680e-06
7:4761613 T C 1.485046 1.6173e-05
7:4764192 G A 0.039360 -6.6136e-06
7:4764767 G T 1.652110 1.6596e-05
7:4768038 C T 0.112453 -5.0057e-06
7:4771961 G A 0.091901 -2.5550e-05
7:4773017 A G 0.230148 1.4987e-05
7:4776780 A G 0.034719 -9.5014e-06
7:4778787 G A 0.023530 5.2469e-06
7:4782615 T C 0.037163 -7.1450e-06
7:4783224 G A 0.956530 -1.4035e-05
7:4784652 C T 1.146668 -2.0733e-05
7:4785023 T C 0.724308 -4.0034e-06
7:4786709 A G 0.075789 4.4073e-05
7:4787092 G A 0.835132 3.6585e-05
7:4789141 A G 0.060119 -2.6681e-05
7:4789927 C G 0.057076 -5.8892e-06
7:4795042 A G 0.065994 -3.1813e-05
7:4795422 T C 0.054747 -2.8105e-06
7:4795600 C T 0.132403 -2.3206e-05
7:4801586 C T 0.258533 -1.6350e-05
7:4801932 T C 0.021198 -2.0320e-05
7:4804720 C T 0.189166 -1.3926e-05
7:4808369 G A 0.055397 2.6145e-06
7:4808692 T C 0.141191 -2.3192e-05
7:4809003 G A 0.139175 -1.3100e-05
7:4820581 C T 0.120796 -4.8634e-05
7:4821352 C G 0.045632 -5.5345e-06
7:4827859 A G 0.044670 -1.0043e-05
7:4831394 C T 0.112864 -2.2000e-05
7:4831602 C T 0.039499 1.5027e-05
7:4838743 A G 0.046023 -7.4533e-06
7:4839532 T C 0.098394 -1.7112e-05
7:4839882 C T 0.112497 -4.6955e-05
7:4839990 A C 0.085244 2.1188e-05
7:4841553 A G 0.022493 -2.8917e-06
7:4844843 A G 0.135551 -3.8582e-06
7:4851053 A G 0.179109 -5.8808e-05
7:4853493 A G 0.144999 -3.1635e-05
7:4857977 A G 0.070750 -1.3375e-05
7:4862259 G A 0.405949 -1.6660e-05
7:4862269 A G 0.045085 -7.5497e-06
7:4864247 A G 0.082296 2.6489e-05
7:4870013 A G 1.485971 2.0667e-05
7:4874420 C G 0.632676 2.5159e-05
7:4876057 T C 0.634590 2.7375e-05
7:4877012 T C 0.995356 1.4177e-05
7:4879774 T C 0.140032 -3.5371e-06
7:4882550 C T 0.934560 2.3558e-05
7:4883029 A G 0.066324 6.0776e-06
7:4888463 C T 0.848640 8.5949e-06
7:4892704 C A 0.570443 1.4910e-05
7:4894734 T C 0.050355 1.9125e-05
7:4894837 G A 0.227418 -2.2469e-05
7:4894990 C T 0.048709 -8.3541e-06
7:4898272 C T 0.130009 5.1280e-06
7:4900095 G A 0.766551 2.4328e-05
7:4900341 A G 0.525589 1.9679e-05
7:4901191 C T 0.239065 6.6013e-06
7:4901385 C A 0.767408 2.6727e-05
7:4904234 C T 0.033264 -7.3219e-06
7:4906551 A G 0.069258 -2.1165e-05
7:4909983 A G 0.764392 1.4024e-05
7:4912398 T G 0.567311 3.3804e-06
7:4915536 T C 0.664057 1.0450e-06
7:4918847 T C 0.102137 -2.0213e-05
7:4918897 C T 0.157993 -1.3069e-05
7:4920499 G A 0.100771 -3.3939e-06
7:4922341 C A 0.095909 -4.9330e-06
7:4924095 C G 0.728861 1.5909e-05
7:4924846 A G 0.479314 -7.3596e-06
7:4925012 C T 0.263143 2.0925e-05
7:4926216 T C 0.148423 2.5611e-07
7:4926950 C T 0.754305 8.9153e-06
7:4934369 G A 1.139845 -3.2114e-05
7:4937930 A G 0.844611 -8.8979e-05
7:4938999 G C 0.443650 -5.7519e-06
7:4939926 G T 0.129911 -3.4852e-05
7:4941184 A G 1.769087 -2.7857e-05
7:4947013 G A 0.092275 4.0770e-05
7:4947399 C A 0.315177 4.4648e-05
7:4950853 C G 0.044813 -1.7895e-05
7:4956714 A G 0.046047 3.5028e-05
7:4956973 T C 0.579911 2.2575e-05
7:4959807 A G 0.829380 9.4340e-06
7:4963348 G A 1.132756 9.5827e-06
7:4965338 A G 0.035620 9.6516e-06
7:4973102 A G 0.317717 -8.7568e-06
7:4973200 C T 1.629895 -2.1274e-05
7:4990640 A G 0.491115 2.6431e-05
7:4993756 T C 0.259801 -4.3321e-06
7:4997892 T C 0.251502 -8.3025e-06
7:5000428 G A 0.900341 -6.6584e-06
7:5000491 C T 0.381691 1.1457e-06
7:5004231 C T 0.905920 2.6626e-05
7:5010916 T C 0.140967 -2.0681e-05
7:5024868 C T 0.110783 -2.0517e-05
7:5027163 G A 0.116699 -1.4769e-05
7:5029511 T C 0.233700 4.5689e-06
7:5030830 G A 0.107978 1.0040e-05
7:5031771 G A 0.231909 7.4893e-06
7:5034659 A G 0.065933 2.6882e-05
7:5045847 G A 1.510749 -3.9224e-07
7:5049458 A C 0.397667 -3.0758e-05
7:5052884 G A 0.961755 -7.1679e-06
7:5057079 G A 0.148477 8.1792e-06
7:5071256 A G 0.079059 2.5085e-05
7:5072427 C G 0.593208 3.5350e-06
7:5082500 G A 0.179800 -1.3344e-06
7:5100491 G A 0.138669 3.0899e-05
7:5100851 G A 0.063485 1.1373e-05
7:5104833 T C 0.080729 1.2537e-05
7:5105208 T C 0.224912 -4.5431e-06
7:5112108 T G 0.747726 -2.2655e-05
7:5112554 C A 0.618577 -4.3591e-06
7:5123061 G C 0.032292 -6.2728e-06
7:5126222 A G 0.373202 -2.3487e-05
7:5126290 A G 0.038149 -3.2392e-05
7:5127076 C T 0.650039 1.2838e-05
7:5128788 C T 0.330663 -9.3604e-06
7:5129579 T C 0.303560 1.9840e-05
7:5139130 C G 0.186837 2.5648e-05
7:5140139 T C 0.154726 -6.5525e-05
7:5143121 A T 0.277249 -2.3682e-05
7:5143363 A G 0.301496 6.0603e-05
7:5145607 T C 0.114564 -2.4104e-05
7:5146105 A C 1.368877 3.1940e-05
7:5146286 A C 0.046176 -9.0501e-06
7:5151494 G C 0.051803 -1.3351e-06
7:5153951 A G 0.224480 -7.6180e-06
7:5154281 A G 1.584545 3.0235e-05
7:5156883 T C 0.024411 2.7887e-06
7:5171668 T C 0.610241 -6.5386e-06
7:5210108 T C 1.882502 1.6554e-05
7:5211411 T C 0.125103 8.1440e-06
7:5212601 A G 0.092152 -2.2775e-05
7:5215826 A C 0.030520 -4.9093e-06
7:5217544 G T 0.720905 -5.3930e-06
7:5219083 A G 0.995730 1.1945e-05
7:5224413 C T 0.066426 1.6363e-05
7:5231156 G A 0.040951 2.4704e-05
7:5231260 C T 0.112194 -2.2033e-05
7:5234527 G C 0.056515 -3.0057e-06
7:5238627 A G 0.020579 1.5236e-05
7:5250140 G A 0.048886 -4.2878e-06
7:5255294 C T 1.631843 6.4242e-06
7:5258493 A C 0.261341 3.6347e-06
7:5261225 T C 0.033206 -1.5263e-05
7:5262151 T C 0.564979 -3.9587e-06
7:5262385 A G 0.733087 1.4988e-05
7:5267207 A G 0.056988 4.4430e-06
7:5267238 A G 0.157595 3.0508e-05
7:5273121 T C 0.731744 1.1780e-05
7:5273464 T C 0.463644 -7.1055e-06
7:5275715 G A 0.020413 -6.9794e-06
7:5277068 G A 1.056321 -8.8045e-06
7:5278410 G A 0.098585 3.2385e-05
7:5278482 C A 0.912883 -1.5801e-05
7:5283487 G A 0.291263 3.1477e-06
7:5288279 T C 0.062615 1.7083e-05
7:5289266 T C 0.295349 4.7325e-06
7:5290749 T C 0.667905 6.6390e-07
7:5300396 T C 0.374181 2.9567e-06
7:5302259 T C 0.747573 9.6148e-06
7:5302839 A G 0.036847 -1.4306e-05
7:5304948 C T 1.158289 6.9972e-06
7:5308949 T C 0.152805 -1.3360e-05
7:5319387 A G 0.623721 6.6044e-06
7:5319511 A G 0.038078 -1.3445e-06
7:5324660 A G 0.153468 8.8142e-06
7:5327148 T G 1.168720 -4.0693e-05
7:5328429 G A 1.663996 -3.5827e-05
7:5334840 G C 0.461186 6.8730e-06
7:5336973 T C 0.143785 8.6887e-06
7:5338714 C T 0.697307 -3.1482e-05
7:5341570 G A 1.058028 -7.1092e-06
7:5350668 C T 0.041672 6.8148e-06
7:5353449 C G 0.023265 -6.0965e-06
7:5355019 A G 0.229335 -6.2841e-07
7:5360442 A C 0.289060 2.7138e-06
7:5371283 C T 1.246385 1.5626e-05
7:5375542 A C 0.769832 -5.2138e-06
7:5376689 A C 0.735630 1.2787e-05
7:5384203 A G 0.299062 -3.3686e-05
7:5384428 A G 0.020175 -6.4693e-06
7:5390243 G A 0.171786 -2.7179e-06
7:5391702 G C 0.331591 1.0539e-05
7:5392059 A G 0.283542 -1.0203e-06
7:5392630 A G 0.233136 -1.1200e-06
7:5394951 C A 1.613971 -1.0724e-05
7:5396715 C T 0.938504 2.3858e-06
7:5396955 G A 1.321202 -7.4042e-06
7:5398580 A G 0.085852 -6.7910e-06
7:5399569 G A 0.188554 2.5210e-05
7:5403359 A G 0.070319 7.0858e-06
7:5405273 C T 1.368908 -5.5476e-06
7:5406479 C T 0.942302 -2.5021e-05
7:5411296 A C 1.109189 8.1934e-06
7:5413923 T C 0.026481 1.4673e-05
7:5414602 A G 0.829166 -7.0860e-06
7:5415190 C T 1.483428 -2.8425e-05
7:5416248 A G 0.126980 1.5824e-05
7:5416281 G T 0.054006 1.4410e-05
7:5416426 T C 0.079569 -1.8245e-05
7:5427128 A G 0.575236 1.4602e-05
7:5431743 C T 0.036599 -1.4361e-05
7:5432748 G A 0.146294 2.3885e-05
7:5433058 T C 0.236349 2.8636e-06
7:5433458 T C 0.079705 3.0240e-06
7:5434107 A G 0.075537 -1.0547e-05
7:5434598 A G 1.115927 -9.8899e-06
7:5437616 G A 1.033872 2.9877e-05
7:5441337 C T 1.602092 -3.4268e-05
7:5444340 C T 0.236706 -1.1296e-05
7:5452970 A G 0.248551 -9.4669e-06
7:5453537 T G 0.676123 1.1874e-05
7:5459984 C T 0.083738 1.7139e-05
7:5460550 T C 0.052826 -8.5943e-06
7:5463376 A G 0.022038 -1.6813e-05
7:5466645 A C 0.065426 7.5337e-06
7:5473305 T C 1.803905 1.9565e-05
7:5475036 G A 0.292691 -8.3163e-06
7:5477867 G A 0.176104 1.0833e-05
7:5477922 A C 1.453292 2.5438e-05
7:5478419 A G 0.318074 -1.9846e-05
7:5480106 C T 0.479786 2.9544e-05
7:5480451 C T 1.281318 1.7143e-05
7:5482458 C T 0.240864 -3.4186e-06
7:5482518 G A 0.641118 3.0763e-05
7:5485117 C G 0.043936 1.3926e-05
7:5486900 G A 0.631034 3.4505e-05
7:5487229 A C 0.029592 1.9353e-05
7:5488045 T C 0.476914 5.5476e-06
7:5488050 C A 0.028446 -8.5351e-06
7:5495684 A G 0.313872 1.0397e-05
7:5495859 C T 1.801002 -1.5560e-05
7:5497032 G A 1.049039 2.9949e-06
7:5497455 A G 0.048447 -9.1539e-06
7:5497547 A C 0.097922 -3.3358e-05
7:5502119 A G 0.101094 9.2468e-06
7:5506305 A G 0.095501 1.5893e-05
7:5508557 T C 1.316629 -8.4182e-06
7:5510579 A G 1.015129 -2.4174e-05
7:5512271 G A 1.750739 -1.4738e-05
7:5516814 A G 0.040237 -5.8997e-06
7:5520850 A G 0.845216 -4.1139e-06
7:5521468 A G 0.266009 1.4813e-05
7:5524805 A G 0.937817 -5.3089e-06
7:5527114 T G 0.059629 -5.3670e-06
7:5529758 A G 0.934666 -2.5852e-06
7:5530954 A G 0.272241 1.0648e-05
7:5532657 A G 0.934288 4.6460e-07
7:5534410 A G 0.055696 9.5976e-06
7:5540244 C A 0.044456 3.5787e-06
7:5544706 G A 0.552947 -1.5464e-05
7:5550789 C T 0.788538 -7.1427e-06
7:5553944 A T 0.033716 -1.1364e-05
7:5553996 C T 0.730326 2.3603e-06
7:5566221 T C 0.077258 2.5570e-06
7:5571625 T C 0.793736 1.8224e-06
7:5572132 A G 0.435534 -7.5650e-06
7:5574532 C G 0.039421 -4.2943e-06
7:5576680 T C 0.068945 -4.0017e-06
7:5582974 A G 0.376326 -3.5911e-06
7:5586320 A C 0.598804 -2.1843e-05
7:5587009 C T 0.020980 1.7262e-05
7:5589225 G C 0.144775 -1.0780e-06
7:5590880 A C 0.719294 -5.8618e-06
7:5594385 C T 0.032883 1.9335e-05
7:5599418 A G 0.093495 1.0572e-05
7:5602101 T C 0.073997 -9.6700e-06
7:5604329 G A 0.622701 -1.2897e-07
7:5611184 A G 0.147032 2.7085e-05
7:5614735 G A 0.065606 7.4240e-06
7:5618497 T C 0.145016 2.4587e-05
7:5620894 G A 0.165048 1.6256e-06
7:5622261 A G 0.088899 4.1454e-06
7:5624052 A G 0.030354 5.7673e-06
7:5625749 C T 0.084282 -5.5748e-06
7:5627072 A G 0.062540 1.6689e-05
7:5631672 T C 0.076482 -3.0013e-06
7:5632111 C A 0.880149 -7.6353e-06
7:5639646 T C 0.193396 1.0428e-05
7:5642631 A G 0.190067 1.7436e-05
7:5642848 T C 0.042052 3.4929e-06
7:5643145 C T 0.349665 -3.8740e-06
7:5669829 A G 0.158340 3.0816e-06
7:5671500 A G 0.071131 4.1304e-06
7:5693876 T C 0.031612 -6.7998e-06
7:5697329 C T 0.035800 6.5111e-06
7:5697579 T G 1.317207 3.5595e-05
7:5705271 C T 0.031319 7.4030e-06
7:5710024 A G 0.060527 9.5790e-06
7:5716463 C T 0.242339 -1.6684e-05
7:5730216 G A 0.036623 4.2045e-06
7:5731357 A G 0.032839 2.8243e-05
7:5732759 C A 0.022313 7.7536e-08
7:5736941 T C 0.157164 2.1266e-05
7:5739822 C T 0.070917 3.2547e-06
7:5740887 C T 0.146730 1.2544e-05
7:5748721 G T 0.139950 -1.5250e-05
7:5754906 A C 0.696341 -1.5697e-05
7:5759119 C G 0.055618 3.1307e-05
7:5769962 C G 1.807383 -1.2814e-05
7:5773027 G A 0.109318 -2.3565e-05
7:5785566 A C 0.056542 1.3117e-05
7:5799125 C T 0.160917 1.6396e-05
7:5800769 G A 1.964788 -1.0331e-06
7:5806337 T C 0.056260 -8.4598e-06
7:5806922 A G 0.061448 3.9815e-05
7:5816997 C A 1.645086 -4.9483e-06
7:5817636 A G 0.101889 1.0925e-05
7:5819195 A G 0.769812 1.6334e-05
7:5820409 A G 1.963421 -1.0850e-06
7:5823221 C T 1.794559 -2.4019e-05
7:5823330 T C 0.155838 -1.6312e-05
7:5833928 G A 1.963805 -6.8668e-06
7:5834109 G T 0.032040 6.6285e-06
7:5834197 T G 1.912672 -1.8336e-05
7:5834333 A C 0.023972 2.7704e-05
7:5840310 G A 1.965465 -1.6295e-06
7:5850274 G A 0.187789 -6.5703e-06
7:5850552 G T 0.431386 -1.1334e-06
7:5853718 G A 0.075908 5.5502e-06
7:5854003 T C 1.902714 -1.5715e-05
7:5864860 G C 0.312148 1.1097e-05
7:5870971 A G 1.285408 -1.3514e-06
7:5878784 C T 0.088695 1.0309e-06
7:5879004 T C 0.130254 4.1850e-06
7:5880910 A G 0.158286 3.0338e-05
7:5881293 T C 0.291916 7.4957e-06
7:5885326 G A 0.079943 1.4192e-05
7:5889495 A C 0.101526 1.8298e-05
7:5890090 A G 0.059286 4.6884e-06
7:5893666 T C 0.273298 -2.6268e-05
7:5894502 T C 0.067425 1.2422e-05
7:5894982 T C 0.101073 1.5620e-05
7:5902157 A C 0.038884 -2.0551e-06
7:5903672 G A 0.141960 1.2671e-05
7:5908742 T C 0.452200 2.5098e-05
7:5910163 C A 0.439621 4.2740e-06
7:5911261 G C 0.104517 2.9980e-06
7:5914423 T C 0.046710 -1.7336e-05
7:5918428 A G 0.563014 -6.8996e-06
7:5919040 C G 0.509025 1.0604e-05
7:5919222 A C 0.079896 -2.0230e-05
7:5920060 A G 0.072195 -2.1180e-05
7:5922009 T C 0.082442 9.1704e-06
7:5924858 T C 0.175478 1.7533e-06
7:5925156 G A 0.352732 -1.3607e-05
7:5927584 G A 0.173418 -4.3353e-05
7:5928736 A G 1.779756 -8.9302e-06
7:5929666 C T 0.262527 8.7029e-07
7:5929897 T G 0.059871 -1.4889e-05
7:5930559 A G 0.304916 2.2278e-05
7:5971058 A C 0.072617 -1.0494e-05
7:6020699 G T 0.029939 1.7071e-05
7:6020774 C T 0.071604 -3.5935e-06
7:6025136 A G 0.132070 -5.4437e-05
7:6026530 T C 0.043004 -6.6388e-06
7:6026607 A T 0.038438 -1.1662e-05
7:6026775 C T 1.683402 -6.6742e-08
7:6026865 C T 0.058331 -1.1805e-05
7:6026942 T G 0.075826 -2.5622e-05
7:6033095 A T 0.039200 -5.0483e-06
7:6035021 A C 0.289264 1.8540e-05
7:6051283 G A 0.039105 -9.2110e-06
7:6053264 A G 0.890665 -5.0209e-06
7:6053286 A G 1.374314 1.6705e-05
7:6054987 A G 0.490122 -1.0423e-05
7:6061988 A G 0.023564 -1.9889e-06
7:6062229 C T 0.514655 2.6143e-05
7:6062747 G T 0.043695 6.0254e-06
7:6065194 A G 0.882285 4.1156e-05
7:6066450 C T 0.085631 -1.0144e-05
7:6071115 G A 0.206216 -6.5339e-06
7:6075760 A C 0.020501 3.5434e-06
7:6077476 T G 1.285092 7.8748e-06
7:6078668 C T 0.056760 5.8654e-06
7:6080686 T A 0.037364 -1.9557e-06
7:6090727 T C 0.882064 4.4902e-05
7:6109816 T C 0.355309 1.2517e-05
7:6110910 A G 0.082408 7.7377e-06
7:6111172 C T 0.443738 9.6154e-06
7:6114558 G A 0.440403 1.3232e-05
7:6130519 T C 1.006922 2.5024e-05
7:6131235 A C 0.084003 -1.0428e-05
7:6132138 T G 0.054149 -1.4360e-05
7:6140998 G A 0.797734 -2.3841e-05
7:6142878 A G 0.060881 -1.5619e-06
7:6151161 A C 0.122802 -2.6910e-06
7:6155166 T G 0.474360 8.4327e-06
7:6155873 A C 0.392431 9.3099e-06
7:6161609 G A 0.040145 -9.8907e-06
7:6168907 A C 0.066664 -2.6196e-05
7:6171512 C A 0.022439 -2.5380e-06
7:6174038 G A 0.279418 -3.7830e-06
7:6174379 A G 0.262364 -1.5512e-05
7:6188936 T C 0.116039 -1.7750e-05
7:6189373 T C 0.039384 3.7279e-06
7:6191429 T C 0.090612 -3.0306e-06
7:6191895 G A 0.305440 -9.3992e-06
7:6193736 T G 0.032030 -1.0985e-05
7:6193752 A G 0.280472 -4.2504e-06
7:6194379 C G 0.049219 -1.6968e-06
7:6211340 C T 0.096110 -4.1251e-06
7:6212135 T C 1.354296 -1.5225e-05
7:6225926 T G 0.094580 -7.8835e-06
7:6239475 A G 0.064631 2.5170e-05
7:6239521 T C 0.033672 5.9812e-08
7:6246523 T C 0.192784 -3.3178e-06
7:6248790 A G 0.036633 -3.2948e-06
7:6250389 C A 0.028926 1.1303e-05
7:6259162 A T 0.031469 -8.3140e-06
7:6264669 A G 0.050770 1.3851e-06
7:6271705 T C 0.046615 6.4121e-06
7:6289108 A G 0.039329 1.9056e-06
7:6291239 A G 0.102477 5.5547e-06
7:6295819 T G 1.859016 3.2946e-06
7:6296843 C T 0.173503 1.6193e-06
7:6298044 C T 0.044820 4.0103e-06
7:6309749 C A 1.736878 -2.3198e-06
7:6311518 C A 0.169002 5.6102e-06
7:6316496 C T 0.031054 7.7845e-08
7:6318692 A C 0.032808 -1.9700e-06
7:6319654 C T 0.062349 -1.6093e-05
7:6323189 A G 0.079515 -2.6833e-06
7:6326270 A G 0.181724 1.0873e-05
7:6329910 A G 0.152696 -1.0880e-05
7:6331565 A G 0.232408 4.2913e-05
7:6334747 G A 0.302183 -1.7036e-05
7:6337282 A G 0.279625 -3.2950e-05
7:6348344 T G 0.231406 2.5441e-05
7:6350106 G A 0.558802 -1.1904e-05
7:6354504 G C 0.795664 -2.8512e-05
7:6356121 C T 0.228951 1.2147e-06
7:6369694 C T 0.023523 1.5421e-06
7:6370077 T C 0.056175 -2.8342e-05
7:6370144 A G 0.385176 -4.3161e-05
7:6370305 G C 0.965478 -5.7698e-06
7:6370406 T C 0.958400 -7.5441e-06
7:6378542 T C 0.042018 -1.4490e-06
7:6392254 C T 0.188517 8.7931e-06
7:6398705 C G 0.584117 5.0923e-06
7:6404258 G C 0.088841 -5.6870e-06
7:6410321 G A 0.996685 3.2067e-06
7:6416480 G A 0.110753 2.4110e-06
7:6417836 G T 0.082884 1.2155e-05
7:6420955 G A 0.267372 8.3365e-06
7:6426479 A G 0.071454 6.2398e-06
7:6431209 T C 0.063917 -2.9201e-05
7:6431420 A C 0.116967 -1.5316e-05
7:6432750 T C 0.469186 1.3809e-05
7:6435901 A G 0.542584 8.4887e-06
7:6445619 G A 0.044585 7.5942e-06
7:6449272 G A 0.910792 2.7119e-05
7:6452461 A G 0.039567 2.9665e-06
7:6456319 C G 0.126337 1.7445e-05
7:6463051 A C 0.076428 -7.7101e-06
7:6465441 T C 0.480273 2.0954e-05
7:6465598 T C 0.023935 7.0363e-06
7:6467370 T C 0.052303 -1.5600e-05
7:6470323 A C 0.045415 2.2291e-06
7:6474073 T C 0.873285 2.9644e-05
7:6475831 T C 0.557306 1.5841e-05
7:6476104 A G 0.069486 2.0412e-06
7:6486901 T G 0.070611 -1.6313e-05
7:6487101 A G 0.042080 -9.8433e-06
7:6491244 G A 0.179004 1.4736e-05
7:6492161 T G 1.459925 -2.7159e-05
7:6492648 G A 0.060245 1.4271e-05
7:6492879 T C 1.694907 -1.3966e-05
7:6502367 C T 0.555857 6.2665e-07
7:6515345 G A 1.838678 9.8877e-06
7:6517700 C G 1.707000 1.0807e-05
7:6518398 G A 1.093046 -8.3995e-06
7:6520070 C T 0.408349 6.8856e-06
7:6521078 C A 0.167115 -6.7707e-06
7:6535517 A G 1.860322 7.9527e-06
7:6537178 T C 0.044830 -2.7246e-06
7:6545335 A G 0.444058 4.0086e-06
7:6546285 C T 1.860624 7.6360e-06
7:6546958 A G 0.802467 -8.8781e-06
7:6550375 G A 0.106401 -4.9887e-06
7:6557135 C A 1.023330 -2.1890e-06
7:6563553 A G 0.068245 2.1930e-05
7:6567114 G A 1.757021 1.8090e-05
7:6568309 A G 0.084730 3.9788e-06
7:6571848 T C 0.208807 1.6305e-05
7:6572967 A G 0.071726 -1.2876e-05
7:6581469 C T 0.062948 -2.1610e-05
7:6587632 T G 0.106142 -4.5977e-05
7:6590670 T C 0.558217 1.7981e-05
7:6598898 T C 0.884001 -2.2733e-05
7:6611333 G A 0.626723 1.8295e-05
7:6612394 C T 1.750266 -3.9307e-06
7:6614841 G T 0.208273 1.5652e-06
7:6621277 A G 0.539576 1.1021e-05
7:6623244 T C 0.105279 -1.9202e-05
7:6634333 C T 0.071978 9.3750e-06
7:6635573 T C 0.921158 -2.0092e-05
7:6646145 C G 0.227373 7.6964e-06
7:6656830 A G 1.071923 1.4527e-05
7:6656897 G A 1.075235 1.0453e-05
7:6658555 G A 0.538206 8.8097e-06
7:6666501 G A 1.160342 2.3394e-05
7:6674010 T C 0.153138 -1.5037e-06
7:6681285 T C 0.071461 2.3757e-06
7:6681619 T C 0.494841 2.9019e-05
7:6683454 G A 1.015558 1.4330e-05
7:6688480 C A 0.020338 1.7035e-07
7:6689636 C T 0.065736 -2.7533e-06
7:6690240 C T 0.472045 3.3115e-05
7:6692096 T C 0.065263 -4.2945e-06
7:6692105 T C 0.077951 4.7261e-07
7:6694718 G A 1.017424 1.1033e-05
7:6701668 T G 0.056393 2.1354e-05
7:6708088 G A 0.072491 2.1899e-05
7:6713985 G A 1.140600 1.3306e-05
7:6717416 G C 0.274362 -1.5791e-05
7:6717771 A G 0.382266 -1.1314e-05
7:6728011 A C 0.071498 5.6454e-06
7:6732315 C A 0.106955 -2.3847e-06
7:6734103 T C 0.478018 -9.5652e-06
7:6736332 T C 0.125243 -6.1683e-06
7:6740570 C T 0.038401 3.6217e-06
7:6743526 C T 0.071576 4.7479e-06
7:6744957 C T 0.534585 -1.5423e-05
7:6754125 G A 0.060296 -3.6496e-06
7:6755448 G C 0.149293 1.3871e-06
7:6775611 A G 0.080630 -2.9167e-07
7:6776906 G A 0.064865 1.6597e-06
7:6779270 G A 0.573601 -7.5459e-06
7:6779810 G A 0.307473 -1.2133e-05
7:6819321 T C 0.042539 1.7215e-06
7:6861432 C A 0.402133 -5.8187e-06
7:6870635 A G 0.866139 5.4437e-06
7:6893583 A G 0.037473 -4.7708e-06
7:6894015 A G 1.833653 -1.9449e-06
7:6932435 A G 0.644991 -2.5864e-06
7:6933727 C T 0.028059 1.5501e-05
7:6933784 T C 0.492777 -1.8574e-05
7:6934892 A G 0.043742 -1.2856e-05
7:6942469 G A 0.534952 -2.0583e-05
7:6944142 A C 1.169216 -1.0547e-05
7:6951352 C G 1.105452 -2.0773e-05
7:6955145 A G 0.177416 -2.7472e-06
7:6956332 A C 0.161305 7.6163e-05
7:6963659 C T 1.183601 -4.1007e-06
7:6972148 T C 1.020198 -1.0846e-05
7:6974085 G A 0.736803 -8.3212e-06
7:6974888 C T 0.468608 7.4560e-06
7:6975937 T G 0.072304 6.9171e-06
7:6986302 C T 0.445724 -1.3916e-05
7:6990384 A G 0.026219 6.9743e-07
7:6990613 A T 1.018682 -2.0220e-05
7:6998259 C T 0.889438 -4.5382e-05
7:7027980 A C 0.130608 -8.0843e-05
7:7030884 A G 0.212169 1.1262e-05
7:7039912 G A 0.142021 -7.9967e-06
7:7040500 C T 0.592429 -4.3291e-05
7:7043230 A G 0.032407 -7.6316e-06
7:7043484 G A 0.673722 -3.1521e-05
7:7044853 C A 0.099329 3.6118e-06
7:7045387 G C 0.298280 -7.2794e-05
7:7055550 G A 0.292650 -3.2379e-06
7:7056521 T C 0.027970 8.9305e-07
7:7060386 G T 1.609762 -2.5749e-05
7:7060950 A C 1.326145 -2.1616e-05
7:7072884 A G 0.031408 -1.7590e-05
7:7079962 G T 0.027188 -2.2101e-06
7:7087827 A G 0.062621 -1.4089e-05
7:7090442 G T 0.264608 6.6143e-06
7:7092850 T C 0.149548 -5.4848e-06
7:7094385 G T 1.059534 -2.0114e-05
7:7101463 G T 0.464589 9.0519e-06
7:7105543 T G 0.101318 -2.2547e-06
7:7109705 G A 1.340982 -9.1792e-06
7:7109738 T C 0.023061 1.1473e-05
7:7111258 C T 0.118004 6.9074e-07
7:7116955 C A 0.024948 -1.6108e-05
7:7117799 T C 0.216120 -2.2337e-06
7:7130061 C T 1.079848 -2.3498e-06
7:7131180 A G 0.032907 -2.8019e-05
7:7135693 T C 0.196163 3.4266e-06
7:7140811 C T 0.342247 1.5303e-05
7:7141565 C T 1.756923 4.1775e-05
7:7150584 G A 0.064049 3.7635e-08
7:7153100 G A 1.789908 2.0376e-05
7:7155218 G A 0.030224 1.6684e-05
7:7155404 T C 0.081858 2.1486e-06
7:7157756 A G 0.273784 2.4931e-05
7:7164723 T C 1.288081 -1.6206e-06
7:7166666 A G 0.229236 -1.9939e-05
7:7168493 G A 0.177532 3.7294e-05
7:7169107 T C 0.184138 -1.0523e-05
7:7169466 C T 1.767836 -1.0531e-05
7:7169596 C T 1.124488 -7.4999e-06
7:7170671 C T 0.088429 5.2395e-06
7:7170776 A G 0.065164 -1.1523e-05
7:7170827 C T 1.167156 -5.9382e-06
7:7171262 T C 0.174458 6.2914e-06
7:7171465 G A 0.880993 -9.6282e-06
7:7174964 C A 1.055070 -2.1381e-06
7:7176584 C T 0.029225 -1.9075e-05
7:7176855 G T 0.022741 5.9539e-07
7:7189248 A C 0.403511 6.3747e-06
7:7190173 A G 0.169553 -1.1963e-05
7:7197390 C A 0.377217 -1.5925e-05
7:7206468 A C 1.137693 6.2860e-06
7:7215822 C T 0.201776 -7.4032e-06
7:7217796 G T 0.227577 -1.6887e-06
7:7223104 A G 0.794379 2.3696e-05
7:7223416 T C 0.233388 -9.4503e-09
7:7230388 G A 1.229447 1.1246e-05
7:7241954 T C 0.116624 -2.1618e-05
7:7250276 A G 0.141079 1.0964e-05
7:7260027 T G 0.126048 7.1102e-06
7:7268431 T C 0.857483 4.0174e-06
7:7269171 C T 0.279979 1.9125e-05
7:7289938 G C 0.207226 5.1315e-06
7:7291276 C T 0.076105 1.6987e-05
7:7291817 G A 0.026070 -1.3611e-05
7:7298134 C T 0.126983 9.8106e-05
7:7302293 A G 0.969803 5.6179e-06
7:7302604 G A 0.023061 -5.5750e-06
7:7307032 G A 0.399081 -3.5336e-05
7:7311013 C T 0.095045 9.6469e-06
7:7311593 C T 0.851003 2.1542e-05
7:7313044 T G 1.576046 1.3527e-06
7:7313730 C T 0.387355 -3.0306e-05
7:7323237 A G 0.216796 -6.6226e-06
7:7330622 A C 0.792689 -3.5294e-05
7:7335876 G A 0.033961 1.2867e-05
7:7336227 A G 0.320134 5.7813e-06
7:7341852 A G 0.225095 1.1865e-06
7:7343980 T C 0.405912 3.1429e-05
7:7344965 T C 0.076992 9.1146e-06
7:7345150 T C 1.125406 8.0889e-05
7:7345633 T C 0.049923 -2.0532e-05
7:7346318 G A 0.024836 7.1935e-06
7:7348713 A C 0.050902 1.3776e-05
7:7349880 G A 0.759143 1.9499e-05
7:7350220 T G 0.912597 1.0846e-05
7:7350418 C G 0.096864 4.0319e-07
7:7350475 T C 0.097633 2.3074e-05
7:7350683 C T 0.577640 6.4383e-05
7:7353662 T C 0.083755 6.7719e-06
7:7354586 C T 0.024863 9.4098e-06
7:7355115 C G 0.754149 2.5933e-06
7:7355509 T C 1.301775 -8.5658e-06
7:7357578 T C 0.323966 -2.1203e-05
7:7358582 G A 0.100067 1.4580e-05
7:7358814 A G 0.073222 1.7415e-05
7:7360971 T C 0.083061 -5.9182e-06
7:7361049 T C 0.076533 1.2375e-05
7:7361271 A C 1.733100 1.4623e-05
7:7361484 G A 0.151833 2.8609e-05
7:7378516 C T 0.179670 -8.5714e-06
7:7386718 T G 0.142595 5.6917e-06
7:7389587 C A 1.759089 2.3345e-05
7:7390493 C T 0.256299 -1.0720e-05
7:7397927 G A 0.045245 9.9636e-06
7:7399404 T C 1.577341 2.1329e-05
7:7404123 C T 0.051178 -4.7483e-06
7:7407152 G A 1.487242 1.2656e-06
7:7414862 A G 0.045119 -8.4579e-06
7:7416790 C T 0.186817 1.3044e-05
7:7418282 C T 1.182400 -6.1251e-06
7:7425094 G A 0.183533 -2.5977e-06
7:7427642 T C 1.366263 5.3049e-06
7:7436220 A G 0.099282 -5.7650e-06
7:7437099 C T 1.891505 2.9407e-05
7:7437126 C T 1.595476 -4.1003e-06
7:7438649 T C 0.029806 5.0902e-06
7:7438768 C T 1.895517 2.3044e-05
7:7446343 G A 0.320246 -1.9451e-05
7:7449148 T C 1.952161 1.2738e-05
7:7451398 C T 0.230182 1.7747e-05
7:7457571 A G 0.031408 9.4561e-06
7:7460386 G A 0.201671 -5.1291e-06
7:7475945 G T 0.219608 2.5097e-06
7:7477518 T C 0.023659 -9.0599e-06
7:7480786 A C 0.049379 1.3521e-05
7:7484284 A C 0.031340 -8.6082e-06
7:7491385 A G 0.086556 1.4097e-05
7:7492175 G A 0.210493 1.8898e-06
7:7494448 A G 0.108737 3.0955e-05
7:7504011 A G 0.133137 2.9876e-05
7:7514235 G C 0.394056 4.6752e-06
7:7538702 T G 0.071566 1.0377e-05
7:7542137 T C 0.463117 -7.3291e-06
7:7545571 C T 0.322351 7.3234e-06
7:7545691 C G 0.233078 6.2865e-06
7:7561580 C T 0.148616 8.7728e-06
7:7565414 G C 0.304509 2.5969e-06
7:7567131 A G 0.062298 4.5675e-08
7:7569904 C T 0.051806 1.2587e-05
7:7571094 C G 1.886681 9.4903e-06
7:7571257 G A 0.024180 -2.9030e-05
7:7572074 A G 0.100907 1.3518e-06
7:7581306 T A 0.040536 -1.5008e-06
7:7591823 C G 0.099091 -2.7672e-05
7:7603196 A G 1.853223 3.2942e-05
7:7613039 T C 0.215409 1.6807e-06
7:7617318 G A 1.724489 9.6353e-07
7:7627791 G A 0.030578 4.5790e-05
7:7629343 C T 0.214335 -1.6409e-06
7:7633813 T G 0.301479 -2.1513e-06
7:7646250 G A 0.080113 6.7764e-06
7:7646687 G A 1.568760 5.8771e-06
7:7650544 A G 0.026471 2.0721e-05
7:7655600 G A 0.164055 6.5638e-07
7:7659745 G T 1.660803 2.6548e-05
7:7663054 G A 0.141181 9.5670e-06
7:7669180 G A 1.214196 -1.4687e-05
7:7672345 A G 0.945793 -2.6380e-05
7:7676343 A G 0.264214 -6.4411e-06
7:7679107 C A 0.171827 1.7834e-05
7:7680632 T G 0.039679 -1.3305e-06
7:7684270 A G 1.187657 -8.4995e-07
7:7690153 A G 0.118525 7.5237e-06
7:7690856 T G 0.101434 8.3235e-06
7:7691176 T C 0.723656 2.1750e-05
7:7692709 A T 0.036681 4.7006e-06
7:7707044 T C 0.047958 -5.7941e-06
7:7715125 A C 1.802474 -2.3192e-05
7:7715974 C T 0.044956 -2.6987e-05
7:7721817 G A 0.102195 1.4147e-05
7:7722798 C T 1.296781 -6.1454e-06
7:7727975 A G 1.148212 -8.1056e-06
7:7732791 G A 0.056094 2.1795e-06
7:7754563 A G 0.146012 -1.0652e-06
7:7773926 T C 0.135044 2.3693e-06
7:7777191 T C 0.469040 -8.9484e-06
7:7782919 A G 1.026444 2.2921e-05
7:7785040 T C 0.830468 7.3806e-06
7:7787006 A G 0.170209 -2.5354e-06
7:7788634 T C 0.183492 -6.6793e-06
7:7790059 G A 0.370513 3.4253e-05
7:7790968 G A 0.304624 -3.1878e-05
7:7794652 G A 0.115737 1.0195e-06
7:7795408 A G 0.064260 -1.0868e-07
7:7795531 A C 0.931834 2.6576e-06
7:7800487 G T 0.176862 -1.4938e-05
7:7800687 G T 0.235094 1.8040e-05
7:7801275 G A 0.189550 -2.1178e-05
7:7801606 G A 0.043256 -3.5782e-06
7:7801968 T G 0.216480 1.1797e-06
7:7803440 A C 0.110406 2.1384e-06
7:7804403 G T 0.583223 -2.3710e-05
7:7804891 G A 0.163987 -4.2259e-05
7:7805729 A G 0.267437 -7.8459e-06
7:7806677 G A 0.215841 2.2742e-06
7:7807281 G A 0.034767 -8.5407e-06
7:7810552 C T 0.064277 9.2182e-06
7:7812139 G C 0.021069 9.8627e-06
7:7812603 T C 0.632921 -4.0601e-05
7:7813890 A G 0.879119 -2.8774e-05
7:7814366 G A 0.038170 1.3850e-05
7:7815392 G A 0.195816 -3.4163e-06
7:7820159 T C 1.002519 -2.4655e-05
7:7822689 C T 1.326662 4.3202e-06
7:7822772 G A 1.238334 8.4447e-06
7:7824708 G A 0.299773 2.1674e-05
7:7827038 T C 1.085444 2.5496e-05
7:7827822 G A 0.231661 -3.8494e-05
7:7827965 T G 0.050307 9.4997e-06
7:7832733 T C 1.831882 5.1319e-05
7:7833725 T C 0.250050 2.0679e-05
7:7838119 G T 0.624530 1.2675e-05
7:7838179 G A 0.078454 -6.9257e-06
7:7838994 G A 0.090119 -2.3036e-05
7:7841338 G C 0.173003 -1.4090e-05
7:7841419 T C 0.044895 1.3374e-05
7:7842281 T G 0.818415 -1.0708e-05
7:7844909 T C 0.081773 2.1757e-05
7:7846829 C G 0.081439 5.0501e-06
7:7847792 A C 1.803762 -2.0439e-05
7:7848928 C G 0.258842 -1.0763e-04
7:7849547 C T 0.439447 3.6210e-05
7:7849806 G A 0.469305 1.4825e-05
7:7851205 A G 0.058215 -3.4100e-07
7:7855379 T C 0.621233 -3.4366e-06
7:7856041 A G 0.074623 1.2348e-05
7:7857259 G C 0.315337 -5.1417e-06
7:7859202 G A 0.655557 -1.0283e-05
7:7860628 A G 0.336266 9.9466e-06
7:7860667 G A 1.450300 -4.6810e-06
7:7863320 G A 0.276049 -1.1373e-05
7:7867010 A G 0.336409 -1.6681e-05
7:7867960 A C 0.078760 -7.3064e-06
7:7868178 G A 1.957074 2.2356e-05
7:7868613 C A 0.197244 -3.5823e-08
7:7871531 G T 0.404898 -8.3285e-06
7:7873013 T C 0.026675 -1.4618e-05
7:7879392 C T 0.085740 -3.3253e-05
7:7879532 C T 0.021259 1.3090e-05
7:7880222 T C 1.226010 7.8723e-06
7:7883323 C A 1.082109 3.6015e-05
7:7886274 C T 0.059983 6.3522e-06
7:7888133 T C 0.028042 -1.2792e-06
7:7899965 G A 0.468550 -1.6613e-05
7:7902687 A C 1.439787 1.0120e-05
7:7902876 T C 0.266284 -1.0979e-05
7:7903508 G T 1.508477 2.6689e-05
7:7903755 C T 0.793464 -2.8643e-05
7:7910296 A G 0.098109 3.7184e-05
7:7916212 C T 1.547140 2.0550e-05
7:7916817 G A 0.452768 -6.6921e-05
7:7917360 C T 0.217293 3.2903e-05
7:7921504 T C 0.065287 8.0652e-06
7:7921536 A C 1.154335 -3.0265e-07
7:7926288 G A 0.714425 1.8390e-05
7:7926379 A T 1.267529 1.4024e-05
7:7926413 C A 0.106472 6.1322e-06
7:7926885 A G 0.409699 2.2797e-05
7:7929316 G A 0.404776 7.4003e-06
7:7930535 G T 0.573166 2.7007e-05
7:7934974 G A 0.132743 2.5506e-05
7:7935571 T C 0.042447 8.2682e-06
7:7935576 C T 0.279544 -1.5588e-05
7:7937356 C T 0.307701 -1.0555e-05
7:7939688 C G 0.351440 -1.7281e-05
7:7943395 C T 1.295941 -3.7480e-05
7:7943664 G C 0.045286 2.4329e-05
7:7952469 A G 0.187157 1.7445e-05
7:7957841 A C 1.629950 1.1816e-05
7:7958133 A G 0.641625 2.2535e-05
7:7959788 T C 0.066123 1.3269e-05
7:7960741 G A 0.302101 2.1168e-06
7:7960897 C T 0.027243 -5.1867e-06
7:7964636 A G 0.137023 3.6549e-05
7:7967441 A C 0.060408 1.8029e-05
7:7968972 C T 0.070846 -4.5360e-05
7:7974697 C G 0.021592 7.8781e-06
7:7974827 C T 0.283351 4.8706e-05
7:7976336 T G 0.275454 1.6618e-05
7:7978892 T C 0.640482 -9.7114e-05
7:7982785 C T 0.047118 -1.2598e-05
7:7985388 C T 0.100713 1.8280e-05
7:7990432 T C 1.491679 2.8976e-05
7:7995572 C A 0.097109 -1.2792e-05
7:7995662 G A 0.346646 -7.8012e-06
7:7999312 C T 0.826677 -3.3709e-05
7:7999615 A G 0.032958 2.2291e-05
7:8001573 C T 1.388097 -1.0929e-05
7:8002389 T C 0.768125 -4.2741e-06
7:8002672 G T 0.042117 -8.8856e-06
7:8002767 G T 0.157633 -7.0496e-06
7:8003722 G C 0.915049 -3.0585e-05
7:8005022 T C 0.021922 -1.8567e-06
7:8005868 T C 0.915997 -3.0750e-05
7:8027038 A G 0.050052 2.9845e-05
7:8027174 C A 1.393948 -1.8685e-05
7:8030177 G A 0.116192 3.8690e-05
7:8033518 C A 0.118236 4.4880e-06
7:8044268 C T 0.920148 -1.1462e-05
7:8044516 T C 1.113676 -2.0428e-05
7:8075256 C T 0.038809 1.2508e-05
7:8075387 A G 0.059969 -1.5132e-05
7:8076876 A C 0.035844 6.5438e-06
7:8101664 G A 1.376418 -1.5651e-05
7:8110780 G A 0.495422 -1.7893e-05
7:8117517 A G 0.033539 8.0910e-06
7:8132006 T C 0.825368 -1.5628e-05
7:8133429 T C 0.245270 -6.0070e-06
7:8143485 C T 0.238287 -1.1771e-06
7:8145640 T C 1.639711 -1.8852e-05
7:8147611 T G 0.235319 9.9603e-06
7:8147978 A G 0.110107 -2.4320e-05
7:8150562 C T 0.997212 -1.1450e-05
7:8151296 C T 0.048784 -9.6962e-06
7:8151938 T C 0.063400 2.0270e-05
7:8152005 T C 0.043484 2.6476e-05
7:8152987 T C 0.040264 1.8904e-05
7:8153849 C G 0.187320 -1.9583e-05
7:8157710 T G 0.041621 -6.4668e-06
7:8158140 T C 0.064396 -1.3115e-05
7:8158819 T G 0.210918 9.0151e-06
7:8160102 T G 0.661979 -4.6201e-06
7:8162084 T G 0.859091 -1.8614e-05
7:8164968 A C 0.066208 -4.6684e-06
7:8166023 A G 0.459347 2.9835e-05
7:8168466 C T 1.456375 3.4619e-06
7:8170852 G A 0.924731 3.8521e-05
7:8177689 A G 0.334155 -4.0450e-06
7:8182087 T C 1.891172 2.5121e-06
7:8183347 T C 1.846583 1.0284e-05
7:8185089 T C 1.437462 -6.4413e-06
7:8187646 A G 0.043215 -2.6303e-05
7:8191582 C T 0.178868 -2.4446e-05
7:8193399 T C 1.577820 -1.0641e-05
7:8196112 G T 1.623592 -1.1647e-05
7:8196176 T C 0.240544 -1.9085e-05
7:8196529 T A 1.627509 -1.1838e-05
7:8196977 C T 0.401138 -3.3271e-05
7:8197968 T C 0.021239 1.3755e-05
7:8198226 C A 0.021524 1.3523e-05
7:8201692 A G 0.028300 -7.9166e-06
7:8204193 C T 0.810915 -3.1774e-05
7:8204363 C T 1.076873 8.4767e-06
7:8204788 A G 1.882764 -4.6846e-05
7:8204811 T C 1.532167 -4.5988e-07
7:8208694 G A 0.536230 -2.7677e-05
7:8210215 T C 0.124464 -2.3777e-05
7:8212236 A G 1.956326 -2.9808e-05
7:8215208 C T 0.488371 -1.5939e-05
7:8215349 A G 0.068034 2.1423e-05
7:8215475 G A 1.393169 1.5728e-05
7:8217022 A G 1.894714 -4.4602e-05
7:8217987 A G 0.101233 -4.2576e-06
7:8220016 T C 1.207780 -8.5095e-07
7:8220327 G T 0.031064 1.3773e-06
7:8224028 T C 0.068071 2.6757e-05
7:8225388 T G 0.592028 -1.2090e-05
7:8234153 A G 0.292834 -7.7650e-06
7:8236266 A G 0.069241 1.3238e-05
7:8240437 T C 0.251226 -6.4441e-07
7:8241260 G T 0.028773 4.1050e-07
7:8241405 A G 0.023731 -1.3031e-05
7:8241909 T G 1.201225 -5.0903e-06
7:8243602 G A 0.244638 1.1072e-05
7:8243781 G A 0.135014 2.4556e-05
7:8244108 C A 0.587160 3.3175e-05
7:8244409 G A 1.780368 -1.4982e-05
7:8248215 C T 0.066246 -7.6375e-06
7:8249663 G A 1.751279 -1.6149e-05
7:8253685 T C 0.675613 1.8025e-05
7:8256608 A G 0.088246 -6.0314e-06
7:8258516 T C 0.621916 1.5815e-05
7:8261730 G A 0.208137 9.3684e-06
7:8262953 T C 0.050759 8.7142e-06
7:8263798 A G 0.029735 -5.1940e-06
7:8266557 A G 0.053942 5.4444e-06
7:8269856 C A 0.359905 -1.6856e-06
7:8271700 C T 0.093339 1.3012e-05
7:8274964 T C 0.873214 4.6730e-06
7:8276149 C T 0.034760 -4.4886e-06
7:8276621 A G 1.000605 2.1593e-06
7:8285465 A G 0.059714 -7.5482e-06
7:8287463 T G 0.027443 -3.2616e-06
7:8287792 C T 0.615881 1.6028e-06
7:8297634 G C 0.031401 -8.9597e-06
7:8299751 G A 0.218513 3.2613e-05
7:8299817 T C 1.202558 -1.8040e-05
7:8303457 A T 0.048974 1.2921e-05
7:8304009 T C 0.029449 -2.5556e-06
7:8305036 G A 1.915814 1.3516e-05
7:8306295 G A 0.039822 2.0063e-05
7:8312810 T C 0.055662 3.0106e-05
7:8316033 G A 0.983630 -5.8289e-05
7:8316185 G C 0.049505 -1.1947e-05
7:8317221 A G 0.189533 -1.9894e-05
7:8320681 C A 0.117722 -4.4858e-06
7:8321494 C T 0.204639 5.8497e-08
7:8322679 T G 0.082011 -1.0506e-05
7:8322700 A G 0.575814 6.2171e-06
7:8323542 C T 0.029830 2.2083e-06
7:8327061 G A 0.138505 -5.9692e-06
7:8327842 C A 0.079355 -2.0803e-06
7:8328145 A G 0.045901 2.3659e-05
7:8328518 G A 0.374147 -2.4478e-05
7:8328880 T C 0.188768 4.7254e-06
7:8329745 A C 0.027491 3.4005e-05
7:8330148 A G 0.105847 -2.1982e-06
7:8330780 A G 0.642033 7.9622e-05
7:8331177 G A 0.058630 8.3109e-06
7:8331385 G T 0.058695 -5.4752e-06
7:8333426 C G 0.060163 -2.7259e-07
7:8335229 A G 0.897125 -1.7335e-05
7:8335924 T C 0.100482 4.3104e-05
7:8344072 G A 0.157106 -1.6521e-05
7:8359623 G T 0.694094 -3.2360e-05
7:8359968 T G 0.027508 -9.8320e-06
7:8362318 C T 1.616826 1.7562e-05
7:8362604 G C 0.483468 -2.0842e-05
7:8364606 C T 0.046217 2.3054e-05
7:8366077 G A 0.422843 2.7324e-06
7:8367763 C G 0.054652 -3.0462e-05
7:8376866 A G 1.015180 1.4524e-05
7:8381051 G T 0.086393 -7.1788e-06
7:8382511 T C 0.038636 -4.6678e-06
7:8382895 G A 0.098925 -1.2368e-05
7:8393744 G C 0.381967 -1.4892e-06
7:8395842 G C 0.025852 -1.2913e-05
7:8398414 G C 0.051106 1.7182e-05
7:8416721 G T 0.306072 1.8772e-05
7:8422093 C T 0.094410 -1.3339e-05
7:8423186 T C 0.065933 -8.4626e-06
7:8426836 C T 1.875339 -1.0560e-06
7:8427316 T C 1.084112 -2.8485e-06
7:8431407 C T 0.024149 -1.0394e-05
7:8432227 A C 0.084730 -1.1809e-05
7:8433660 C T 0.209116 2.7239e-05
7:8440286 T C 0.131247 -9.3429e-06
7:8443682 A G 0.107594 2.1456e-05
7:8455063 A G 0.062832 -4.9093e-06
7:8463300 C T 0.423587 1.9436e-05
7:8471795 C A 0.310955 2.8200e-06
7:8474937 G T 0.095606 -3.4983e-05
7:8475006 A G 0.133140 -1.3568e-05
7:8475410 G A 0.029840 2.0972e-06
7:8477442 C T 0.727953 -7.9902e-06
7:8480427 A G 1.590379 7.1513e-05
7:8481463 C T 0.034688 5.8966e-06
7:8482349 T C 0.025890 -9.6625e-06
7:8483499 A G 0.097969 3.4734e-06
7:8489129 C T 0.781075 9.1591e-06
7:8490425 T C 0.059680 1.2478e-05
7:8496798 A G 0.027032 -3.0775e-07
7:8496848 T C 0.074123 2.9359e-06
7:8498262 T C 0.873520 6.4886e-06
7:8507574 T C 0.189136 4.3191e-05
7:8514869 T C 0.025794 -8.4487e-06
7:8517766 C T 0.390769 -3.8528e-06
7:8518301 T C 0.114605 1.4504e-05
7:8522740 T C 0.030313 3.7360e-06
7:8527868 C T 0.819133 6.8519e-06
7:8528385 G T 0.024717 -1.8486e-05
7:8532284 A G 0.621855 -1.8471e-06
7:8532333 G A 0.055584 -2.2359e-06
7:8532519 T C 0.914692 3.9088e-06
7:8532877 T C 0.945338 1.3113e-05
7:8533034 G A 0.150670 -2.2114e-06
7:8533583 A G 0.088324 -1.7632e-05
7:8534063 C A 0.209072 2.7825e-05
7:8534545 T G 0.266624 5.6739e-06
7:8535255 A G 0.171208 -3.2377e-05
7:8537715 G A 0.058446 1.2235e-05
7:8538635 C T 0.171684 1.9989e-05
7:8538649 G A 1.383225 6.4427e-05
7:8540295 G A 0.898774 3.6120e-05
7:8542216 T G 0.186463 -4.2633e-07
7:8543586 A G 0.073293 7.2397e-06
7:8547148 A G 1.955445 1.6925e-06
7:8549026 A G 0.073287 -1.6600e-06
7:8549190 G C 1.088494 3.7060e-05
7:8552447 T G 0.038707 3.1752e-05
7:8555045 T G 1.276164 3.0308e-05
7:8558996 G A 0.613855 1.8028e-05
7:8564212 T G 0.478987 -3.8755e-06
7:8570041 C G 1.466714 8.6119e-06
7:8570715 T G 0.030020 4.0522e-06
7:8573545 T C 0.122625 -2.3193e-05
7:8574189 C A 0.053143 3.0861e-06
7:8576383 G T 0.645956 2.8641e-05
7:8580081 T C 0.784118 -5.0201e-06
7:8580380 T C 0.189261 -2.6488e-05
7:8587139 T G 0.662581 1.5735e-07
7:8592251 G A 0.065960 -2.6058e-06
7:8593540 C T 0.037459 2.8542e-06
7:8600353 C T 0.162155 -3.0416e-05
7:8605819 A G 0.112456 7.3219e-06
7:8606123 G T 1.243189 2.6265e-05
7:8609526 T C 0.071882 -3.7456e-06
7:8612115 G A 0.651141 -1.1850e-05
7:8613634 C T 0.048600 -1.9050e-05
7:8616858 T C 0.500756 -1.7389e-05
7:8618736 A G 0.067007 3.6475e-06
7:8621671 C T 0.061941 -4.9113e-06
7:8628145 G A 0.033022 -1.0843e-05
7:8631425 G A 0.478542 -9.7187e-06
7:8636395 G T 0.031034 -2.9707e-06
7:8637008 C A 0.140994 1.3438e-05
7:8637302 A G 0.436452 1.4440e-06
7:8637338 T G 0.254582 1.6728e-05
7:8642404 G A 0.580962 -8.3644e-06
7:8644768 T G 0.049648 2.1544e-05
7:8646277 T C 0.094277 1.7985e-05
7:8650325 T C 0.060901 5.1972e-07
7:8657967 G C 1.236733 -3.3389e-05
7:8671248 C A 0.036052 4.2728e-06
7:8678019 G C 0.679271 -2.2325e-05
7:8694038 T G 1.361711 -1.3159e-05
7:8694538 G T 1.433188 3.6711e-06
7:8699560 C T 1.413612 2.0500e-06
7:8701482 C T 1.833715 -9.3098e-06
7:8707379 T G 0.086770 -1.0767e-05
7:8709309 A G 0.154386 9.6938e-06
7:8715366 G A 0.045435 2.7058e-05
7:8716548 G A 1.427150 -1.6794e-06
7:8718080 A G 1.448318 1.6229e-06
7:8720548 C G 0.666239 -1.5869e-04
7:8720805 T C 0.052803 2.0912e-05
7:8720903 T C 0.745132 -9.1775e-05
7:8721520 C G 1.387733 -3.3672e-06
7:8721760 G A 0.711831 -1.2907e-05
7:8721852 G A 0.529584 -2.0479e-05
7:8723177 G T 0.058042 -3.5419e-05
7:8724594 A G 0.636151 -4.7900e-06
7:8727892 G A 0.057709 1.0155e-05
7:8730313 C T 0.064648 -9.5986e-06
7:8730421 C T 0.422751 8.2678e-06
7:8731641 A G 0.041087 -2.1342e-05
7:8734016 T C 0.406381 6.5651e-06
7:8737358 G A 0.908069 1.7153e-05
7:8739365 C T 0.223317 -2.1656e-05
7:8739612 C T 0.062839 -1.7202e-05
7:8741576 C T 0.046408 -4.9659e-06
7:8742513 A G 1.201001 -3.3240e-05
7:8742907 G A 0.742348 -1.2948e-05
7:8743930 G A 1.718991 -3.3942e-05
7:8745176 G T 0.105184 4.5217e-06
7:8750043 G T 0.142344 -6.6818e-06
7:8750130 G C 0.280669 -4.7860e-06
7:8750204 C T 0.318591 -4.4006e-05
7:8750881 C T 0.106792 -3.4865e-05
7:8751432 T C 1.163290 -2.0529e-06
7:8755731 T C 0.345813 3.2438e-05
7:8757123 G A 0.343280 -2.5531e-05
7:8759768 G C 0.024941 -6.9202e-06
7:8762956 G A 1.963292 3.9006e-07
7:8764246 G A 0.733648 -4.4070e-05
7:8764365 C T 1.041017 -1.3681e-05
7:8765540 C T 0.312440 -9.9743e-06
7:8772150 T C 0.270378 -2.9404e-05
7:8774344 A G 0.321599 4.1924e-05
7:8785709 C G 0.043372 -2.0826e-05
7:8785943 G A 0.110297 -3.0529e-06
7:8786057 G A 0.935638 -2.0635e-05
7:8788243 G A 0.700622 -6.5240e-06
7:8788905 G T 0.054441 -8.7129e-06
7:8790170 C T 1.346085 3.8504e-06
7:8792148 C T 1.362887 1.4332e-04
7:8795701 A G 0.098578 -1.6497e-05
7:8796378 T C 0.445690 1.9355e-05
7:8797737 G T 0.689946 2.1759e-05
7:8798271 G A 0.050977 2.3354e-05
7:8798740 C T 0.042943 1.1287e-06
7:8799299 C T 1.202466 2.9423e-05
7:8800804 G T 0.353721 -1.8280e-05
7:8809015 C A 0.035997 -1.8467e-05
7:8822956 A G 0.217198 -1.7366e-05
7:8825091 C G 0.314222 5.3619e-06
7:8825260 T C 0.244923 1.3983e-05
7:8846440 G A 0.059510 8.9613e-06
7:8850990 G A 0.756141 9.7369e-06
7:8853975 G A 0.167213 1.7607e-05
7:8861152 T G 0.620536 -8.8367e-06
7:8872635 T C 0.209752 2.3881e-06
7:8875409 C T 0.318121 -2.8066e-06
7:8881347 A G 0.201086 -1.6604e-05
7:8882727 T C 0.057464 1.5515e-06
7:8884462 C A 0.237886 -5.6288e-06
7:8884722 T C 0.062139 1.9148e-05
7:8889709 A G 0.057154 1.9315e-05
7:8894344 C T 0.439964 -1.2724e-06
7:8895873 C T 0.459282 -6.7484e-06
7:8896639 T C 0.049498 -1.5354e-05
7:8905597 A G 0.125742 -1.2590e-05
7:8913352 C T 0.028389 -1.1623e-05
7:8913768 G T 1.023336 7.0018e-06
7:8915037 C T 0.189047 7.1715e-06
7:8920903 G T 0.142850 -1.7957e-05
7:8921848 A G 0.208600 3.7015e-06
7:8925788 G A 0.125861 1.6341e-05
7:8927104 T C 0.059840 3.8683e-05
7:8936663 C T 0.073831 2.9050e-06
7:8946638 T G 0.228652 -7.4205e-06
7:8947944 G T 1.065392 6.5223e-05
7:8948433 G A 0.171225 1.0985e-05
7:8950148 G A 0.088616 7.8298e-07
7:8960883 A G 0.124828 4.7441e-06
7:8961551 T C 0.055006 -8.3351e-06
7:8963779 G A 0.047244 -7.7985e-06
7:8965388 T C 0.031642 2.0099e-05
7:8968609 G T 0.025920 2.2078e-05
7:8970781 A C 0.096473 -4.0104e-05
7:8973489 T C 0.631660 2.0982e-05
7:8974080 A G 0.056287 -4.1505e-06
7:8975651 G C 1.674253 1.5116e-05
7:8977261 A G 0.063410 -4.1147e-06
7:8978231 T C 0.123271 8.1734e-06
7:8979839 G A 0.681729 -1.7457e-07
7:8998665 G C 1.834143 -2.8042e-05
7:8998976 A G 0.461777 5.0206e-06
7:8999139 T C 0.846610 -3.2490e-06
7:9002735 C G 0.030167 2.0235e-05
7:9006896 T C 1.384374 2.3653e-05
7:9009136 A C 0.030598 2.6007e-06
7:9010195 A G 0.090626 -1.8178e-05
7:9010322 G A 1.880394 -8.8309e-06
7:9012092 C T 0.362710 1.2753e-05
7:9019826 G A 1.779144 4.3797e-05
7:9020630 T G 0.046217 -2.5838e-05
7:9021130 G C 0.263527 -2.4064e-06
7:9023566 C T 1.594694 4.0142e-05
7:9024246 C T 0.758092 7.1728e-06
7:9024701 G A 0.201280 -4.4928e-05
7:9026617 T C 0.452928 2.4270e-05
7:9029273 C G 0.344055 2.7025e-06
7:9029406 G T 1.763971 1.6735e-05
7:9030708 C T 0.029799 2.4533e-06
7:9030786 G C 0.677459 1.5070e-06
7:9033346 T C 0.118878 5.8746e-07
7:9033874 T C 0.920284 8.4792e-06
7:9038617 A G 0.106612 -4.4169e-05
7:9048143 A G 0.477202 4.8353e-06
7:9051540 G A 0.444744 2.4052e-05
7:9057584 A G 0.184185 1.0028e-05
7:9057647 A G 1.561960 -1.9342e-05
7:9060781 C T 0.745625 -2.3981e-05
7:9063143 C T 1.960103 1.3769e-05
7:9066820 T C 0.372012 9.0232e-06
7:9067358 C T 0.022497 -2.0303e-05
7:9069463 G A 0.231287 -7.2381e-05
7:9069571 A G 0.099754 5.2575e-06
7:9069765 C G 0.057144 -9.2463e-06
7:9071299 A G 0.044776 3.1212e-05
7:9073004 G C 1.959610 7.5747e-06
7:9073940 T G 0.411464 3.5966e-06
7:9074621 A G 0.351797 1.3413e-05
7:9079397 G A 0.484454 1.0489e-05
7:9087981 G T 0.912465 2.1531e-06
7:9089477 G C 1.813649 4.1575e-05
7:9092925 C T 0.054156 -2.3463e-05
7:9097117 A G 0.031363 -1.6124e-05
7:9099713 C T 1.071865 2.5668e-05
7:9101144 T G 0.819905 1.5790e-05
7:9101888 A G 0.068520 -2.2205e-05
7:9104184 C A 1.761931 -3.5976e-06
7:9104692 T C 0.036099 -1.6189e-05
7:9104908 A G 0.356210 -1.6688e-05
7:9110689 G C 0.357940 -1.2899e-05
7:9111296 G A 0.150480 1.0811e-05
7:9116992 C T 0.080719 -1.0351e-05
7:9118912 G C 0.420446 -2.5940e-05
7:9121987 C A 0.109671 2.9683e-05
7:9123026 T C 1.382602 2.7541e-06
7:9124433 A G 0.388256 -6.3031e-06
7:9124434 A C 0.067163 -8.1215e-06
7:9124908 G T 1.276222 -1.2802e-06
7:9125752 A G 0.020878 2.9131e-05
7:9127173 C T 1.394294 -3.1125e-05
7:9135217 T G 0.558632 -2.8091e-05
7:9136424 C T 1.945545 -2.2388e-05
7:9136820 T C 0.911149 -2.4623e-05
7:9137242 C T 0.211003 7.5272e-06
7:9138086 C T 0.076758 -1.1439e-05
7:9138344 C T 0.358331 -1.5169e-06
7:9141841 C T 0.235224 -3.1096e-05
7:9144626 C T 0.020487 -2.3660e-07
7:9150520 T C 0.567917 -3.5309e-06
7:9155608 T C 0.252393 -2.4819e-07
7:9161097 C T 0.032030 1.2033e-05
7:9161198 C T 0.133868 1.5443e-05
7:9161829 C T 0.284769 3.1713e-05
7:9165400 A C 0.044024 -4.6871e-06
7:9168502 A G 0.615796 7.6915e-06
7:9169798 A G 0.988838 3.1207e-06
7:9177122 A G 0.026022 -8.7254e-06
7:9178546 G A 0.289726 2.6224e-05
7:9179170 T G 0.282702 7.3178e-07
7:9187294 A G 0.677591 1.5374e-05
7:9188752 C T 0.259287 -1.1091e-05
7:9193948 T C 0.107934 -5.8343e-06
7:9195056 C T 0.066929 -1.0175e-05
7:9209318 C A 1.876168 -9.7324e-06
7:9213139 C G 0.189547 5.7136e-06
7:9214103 A G 1.572085 1.0061e-05
7:9214117 G A 0.754053 8.6999e-06
7:9215320 G C 0.055692 1.3363e-05
7:9216686 G A 0.111681 1.8846e-05
7:9219145 G A 0.521356 1.0349e-05
7:9219665 C T 0.133552 1.4915e-05
7:9221756 C A 0.068217 -3.1218e-06
7:9222338 T C 0.589628 -4.3224e-06
7:9223595 G A 0.664288 3.6452e-05
7:9223721 T C 1.706507 7.8744e-06
7:9224481 G A 0.118423 -1.1223e-05
7:9232420 G A 0.566774 -5.7820e-06
7:9233065 C T 0.036592 3.8694e-06
7:9236165 T C 0.053214 -4.2349e-06
7:9239825 G A 0.032999 8.5006e-06
7:9245574 A C 0.054951 3.0897e-06
7:9249180 T G 0.120248 -2.1387e-05
7:9253258 A G 0.023799 2.1629e-05
7:9256163 T C 0.144190 3.4944e-06
7:9257996 G A 1.099292 -4.7506e-06
7:9266388 C T 0.667858 -1.5335e-06
7:9266581 T G 0.451796 2.3427e-06
7:9277955 A G 0.630881 1.3959e-06
7:9283904 C T 0.264319 2.2450e-06
7:9286436 A G 0.092825 -1.0439e-05
7:9287828 C G 0.036242 -7.4017e-06
7:9308776 A C 0.082871 1.7535e-05
7:9311900 G A 0.056512 -2.5607e-06
7:9317000 C T 0.025002 2.5581e-07
7:9318509 C T 1.584844 -6.7664e-06
7:9321295 G A 1.419368 -8.5657e-06
7:9326566 A C 1.582832 -6.8685e-06
7:9328127 C T 0.038857 4.6089e-06
7:9330374 T C 0.058144 -1.0300e-05
7:9330626 A G 1.859978 -7.9719e-06
7:9334567 G A 1.040754 3.2754e-07
7:9347019 A C 0.047247 -1.3156e-05
7:9358276 G A 0.082065 3.1262e-05
7:9361262 A G 0.068986 3.1537e-05
7:9361462 C T 1.662819 1.4204e-05
7:9361591 C T 0.092880 1.1032e-05
7:9363132 C T 0.129190 2.0888e-05
7:9369342 T C 0.815573 8.6391e-08
7:9371342 C T 0.560774 5.9546e-06
7:9373547 C T 1.910768 -9.1115e-06
7:9383302 T C 0.057110 -1.0364e-05
7:9384286 A T 1.434596 9.2748e-06
7:9385380 T C 0.199287 -2.3567e-05
7:9387898 C A 0.988029 3.3586e-05
7:9388118 G A 0.559703 -2.1634e-05
7:9388367 G A 0.070896 1.4975e-05
7:9390090 C A 0.284803 4.0737e-06
7:9391736 T C 0.323609 -2.2115e-05
7:9392697 A G 0.245471 -1.2592e-06
7:9404020 G T 0.083401 -8.6393e-06
7:9410535 G A 1.111507 -7.4876e-06
7:9413397 G A 0.091316 1.2335e-05
7:9414790 A G 0.308408 1.6511e-05
7:9425001 G A 0.083744 8.4515e-07
7:9428850 C A 0.036286 1.1865e-05
7:9429785 T C 0.035457 3.6586e-06
7:9434108 A C 0.405816 2.8446e-06
7:9462313 A G 0.623833 -4.2518e-06
7:9473430 T G 0.060201 1.9175e-05
7:9490791 G A 0.463722 2.6675e-05
7:9496975 G A 0.695138 -1.4481e-05
7:9516016 G A 0.097480 1.9075e-05
7:9517343 C G 0.160383 3.8405e-05
7:9520111 G A 0.255847 1.1087e-05
7:9529073 T C 0.099098 -3.4562e-08
7:9532166 G A 0.810229 8.6650e-06
7:9534063 T G 1.395263 -4.2676e-05
7:9539279 T C 0.166955 -1.9504e-05
7:9543075 A G 1.248078 8.8946e-06
7:9543141 G A 0.041532 -1.4446e-06
7:9544299 G T 0.113068 -7.6543e-06
7:9556985 C G 0.037646 1.2212e-06
7:9557249 T C 0.059293 -1.1332e-05
7:9557546 T G 0.040247 -1.5554e-05
7:9558015 A C 0.093747 -1.6518e-05
7:9561288 A C 0.061775 1.3724e-05
7:9562911 T G 0.491604 -2.0279e-06
7:9567079 G A 0.138080 1.0725e-05
7:9567923 A G 0.279414 -1.9473e-05
7:9569435 G A 0.948863 1.1349e-06
7:9590390 T C 0.606256 -1.4990e-05
7:9594411 G A 0.131206 -1.9594e-05
7:9603912 T G 0.464270 -7.1034e-06
7:9605948 T C 0.031663 -1.0845e-05
7:9622482 T G 0.127459 -1.9339e-05
7:9633590 C A 1.526915 -5.9285e-07
7:9643278 T C 0.106605 -2.4849e-05
7:9644860 G T 0.065821 3.1128e-06
7:9646047 C T 0.537226 2.7951e-05
7:9646540 A G 0.141280 1.4384e-05
7:9650438 G A 0.525324 -2.6321e-05
7:9653906 A C 0.266668 -2.0024e-05
7:9655950 C T 0.611261 -1.1197e-05
7:9659078 A C 0.173843 -1.6827e-05
7:9664083 G A 0.231888 -4.2069e-05
7:9664745 T C 0.054673 8.9609e-06
7:9666595 C T 1.601779 -6.4444e-06
7:9672125 T C 0.066120 -7.8001e-06
7:9682200 T C 1.602343 -4.7924e-06
7:9685440 A G 0.164184 -8.3402e-06
7:9694836 C T 0.148242 -6.5487e-06
7:9702005 C G 1.866557 -6.0301e-06
7:9702151 G T 0.100574 1.3957e-05
7:9702712 T C 0.066344 -8.8943e-06
7:9709404 C A 1.700377 -9.6055e-06
7:9711911 G A 0.068217 -2.3662e-05
7:9712016 A G 0.141269 -3.7960e-05
7:9714181 G A 0.227744 -2.7510e-05
7:9714758 A G 0.545597 1.5251e-05
7:9716062 A G 1.597855 -6.7193e-06
7:9719864 A G 0.047295 -2.5162e-06
7:9727027 C T 0.070900 -8.9537e-06
7:9736306 T C 1.316904 -1.0762e-05
7:9737418 A C 0.620910 8.4901e-06
7:9746755 A C 1.359650 -5.9080e-06
7:9747486 C A 0.071791 -2.2483e-06
7:9750402 G A 0.045843 -3.2209e-05
7:9751646 T G 0.069166 -5.7716e-06
7:9753158 G A 1.633683 -1.3619e-05
7:9767882 G A 0.496048 4.1031e-06
7:9770745 G A 0.110219 -5.8948e-06
7:9771733 C T 0.520526 -2.1968e-06
7:9780618 G A 0.044014 -6.9646e-06
7:9790311 T G 0.137642 -1.3411e-05
7:9811786 A C 0.676204 -4.0768e-06
7:9821164 T C 0.337844 4.2699e-06
7:9822112 A G 0.041175 -1.6901e-06
7:9824219 C A 0.142633 -1.4317e-05
7:9828547 G T 0.030034 -1.5271e-05
7:9831806 G A 0.045401 -1.0340e-05
7:9838392 C A 0.439192 -5.5688e-06
7:9842253 G A 0.073562 -1.0726e-05
7:9846607 G A 0.487807 -1.8508e-05
7:9860336 G C 0.431570 9.1674e-06
7:9870471 T C 1.162182 1.4269e-05
7:9870851 G A 1.084819 1.7761e-05
7:9875483 T G 0.126623 1.0839e-05
7:9886949 T G 1.843860 3.9759e-06
7:9891760 T C 0.061530 -1.7728e-06
7:9897534 G A 0.619597 -7.3619e-06
7:9897957 G T 1.058899 2.7134e-05
7:9898826 T C 1.326315 5.1051e-05
7:9899092 T C 0.296873 -1.1840e-05
7:9905545 C A 0.036919 5.3025e-06
7:9908167 C T 0.062156 -3.5553e-06
7:9908784 G A 0.305209 8.6233e-06
7:9913623 A G 0.028980 3.5470e-06
7:9915130 A G 0.061438 -8.5485e-06
7:9917356 A C 0.467731 -1.6845e-05
7:9917419 C T 1.917534 -6.7466e-06
7:9923986 T C 0.049059 3.0992e-05
7:9924389 C T 1.111960 7.6336e-06
7:9924758 G A 0.194126 -6.3047e-06
7:9940421 C T 0.996315 1.5104e-06
7:9944175 C A 0.697899 -5.2196e-06
7:9956610 G A 0.048587 -2.6515e-05
7:9965912 C T 1.321151 -4.5740e-06
7:9968653 T C 0.046632 4.7810e-06
7:9968807 C T 1.192308 -1.3970e-05
7:9977206 C T 0.118038 2.3991e-05
7:9984343 T C 0.031085 4.3691e-06
7:9985223 C T 0.110321 -5.4733e-05
7:9985641 G A 0.135894 -1.1113e-05
7:9985797 T C 0.085543 -1.3007e-06
7:9988194 T C 1.190733 1.7678e-05
7:9989082 G A 0.759969 3.5401e-05
7:9993126 C A 0.061751 -1.7208e-05
7:9996123 T C 0.630949 -1.1304e-05
7:10000210 A G 1.038942 -3.0465e-06
7:10003616 T C 0.107009 -5.9904e-06
7:10004274 A G 0.045245 -9.3060e-06
7:10006168 C T 0.074388 5.7686e-06
7:10018735 A G 0.053136 7.8658e-06
7:10021129 C T 0.059065 -4.1022e-06
7:10023750 C T 1.197458 -2.4799e-06
7:10031577 A G 0.075843 -1.0612e-05
7:10034913 C T 1.176471 -1.1308e-06
7:10041065 A C 0.077523 2.1751e-06
7:10046697 C T 0.046731 9.9126e-06
7:10062341 G A 0.236420 -1.3298e-05
7:10068401 G A 0.380090 3.0896e-06
7:10070089 T C 0.080368 -8.5251e-06
7:10073338 G A 1.806880 -1.6872e-05
7:10075385 A G 0.021439 -1.9133e-06
7:10088051 G A 0.552230 1.3870e-05
7:10089086 A G 0.044174 1.1755e-05
7:10096276 A G 0.147896 -3.7287e-06
7:10102231 C T 1.787756 -1.1818e-05
7:10109451 C T 0.032567 1.1208e-05
7:10116075 T C 0.061897 -1.7562e-05
7:10117230 G T 0.034954 1.7032e-05
7:10119094 A C 0.066392 -1.3275e-06
7:10121205 G T 1.793131 -1.2909e-05
7:10121779 G A 1.684772 -1.8161e-05
7:10126364 G A 0.127099 1.1750e-06
7:10130177 C T 0.302509 8.2951e-06
7:10131259 A G 0.100240 5.7329e-06
7:10140489 T C 0.348506 3.3744e-05
7:10147153 G C 0.067578 -2.0539e-05
7:10147518 C T 0.063400 -6.7183e-06
7:10149976 G C 0.201402 1.1090e-05
7:10160109 C T 0.169852 1.3979e-05
7:10160345 C A 0.083132 -5.3447e-06
7:10163845 C T 0.055125 8.7277e-06
7:10182878 T C 0.169818 1.9762e-05
7:10185321 G C 0.046931 7.4612e-06
7:10185753 A G 0.039815 -1.9997e-05
7:10187627 A G 0.340387 -1.0914e-05
7:10205149 C A 0.460948 -3.1834e-05
7:10211892 T C 0.207960 3.6915e-07
7:10213003 A G 0.097752 1.5146e-05
7:10221709 C G 0.056988 -2.1170e-05
7:10229340 G T 1.077839 1.1711e-05
7:10229360 G C 0.225524 -1.2344e-05
7:10236398 T G 0.031703 1.8311e-05
7:10239808 T C 0.240405 3.3819e-06
7:10250946 C G 0.178848 -2.8986e-05
7:10256268 T C 0.455365 2.8548e-05
7:10259506 A G 0.806258 3.2541e-06
7:10260458 G T 0.075116 4.7089e-06
7:10266276 T C 0.057583 3.1098e-05
7:10268165 T C 0.072879 7.2062e-06
7:10280875 C T 1.385995 1.9044e-05
7:10283364 C G 0.030449 8.5314e-06
7:10290706 C G 0.030626 1.0638e-05
7:10294520 A G 1.276705 1.7712e-05
7:10294777 T C 0.051246 -7.2405e-06
7:10298689 G A 0.234163 3.8650e-05
7:10303813 C T 0.105493 7.0993e-06
7:10308960 A G 0.997681 1.2068e-05
7:10309219 C A 1.970156 -9.1410e-06
7:10317864 G A 0.075503 1.7541e-06
7:10333333 T C 1.633656 -1.5572e-05
7:10343038 G A 0.697045 -1.6064e-05
7:10352442 A G 0.178280 -1.7955e-06
7:10354549 A G 0.811912 -3.3014e-05
7:10359733 A G 1.051902 -3.9625e-06
7:10360701 G T 0.056927 2.2486e-05
7:10366389 T C 0.064719 -1.1419e-05
7:10367717 C T 0.096504 3.7932e-06
7:10368420 C G 0.067660 8.0319e-06
7:10368887 G A 0.486443 -1.7111e-05
7:10369741 T C 0.616469 -1.3360e-05
7:10380565 A C 0.105476 -1.1663e-05
7:10383515 C T 1.486916 -2.0826e-06
7:10383553 C T 0.724883 -1.1455e-05
7:10384005 G T 0.564881 -1.0128e-05
7:10426456 C T 0.195962 3.1610e-05
7:10427867 C T 0.033298 2.0797e-05
7:10431478 T G 0.093601 2.0972e-05
7:10436320 C T 0.059891 -1.5735e-05
7:10442166 A G 0.042610 -1.7022e-06
7:10455177 A G 0.138485 -1.9445e-05
7:10468009 A G 0.089259 1.2687e-05
7:10469978 T C 0.427120 -1.3639e-05
7:10472275 T C 0.214148 2.0770e-05
7:10476377 G C 0.149371 1.7105e-05
7:10476795 G A 0.100237 -2.3327e-05
7:10480496 A G 0.081490 -6.1653e-06
7:10486698 A G 0.524589 -4.9586e-05
7:10494530 G A 0.051844 -1.4027e-05
7:10498850 A C 0.050729 -8.5012e-06
7:10501614 T C 1.466041 2.2154e-06
7:10506745 C T 0.022340 -8.5524e-06
7:10509516 A G 0.075190 -1.4799e-05
7:10511134 A C 0.913628 1.4872e-05
7:10511240 G A 0.567145 -4.5374e-06
7:10513763 G A 0.029850 2.5987e-05
7:10528850 G A 0.957546 2.7934e-05
7:10530070 G T 0.450759 1.4244e-05
7:10531994 T C 0.060622 5.1635e-06
7:10534993 A G 0.167411 5.8949e-06
7:10554750 C T 0.447104 -4.3806e-06
7:10557270 A G 0.073715 5.9226e-07
7:10560414 C T 1.491019 -1.4725e-05
7:10562351 A G 0.079131 -5.9771e-06
7:10580190 A C 0.531695 -1.6942e-05
7:10580302 C T 0.150422 1.2326e-06
7:10583199 C G 0.078764 2.0605e-06
7:10583456 C T 0.448906 -7.6920e-06
7:10583882 A G 0.069088 -1.0670e-05
7:10588312 T G 0.055451 1.1736e-06
7:10609156 C G 0.056257 2.5380e-05
7:10614934 C T 0.392217 -2.3570e-05
7:10617878 G A 1.194429 -2.3208e-05
7:10627592 T G 1.141235 -2.0972e-05
7:10632118 C A 0.113058 -7.8591e-06
7:10641816 T G 0.029089 2.5125e-07
7:10642119 T C 0.057154 8.6213e-06
7:10643948 G T 0.068398 -5.1094e-06
7:10644246 T C 0.054418 -1.5251e-06
7:10652254 A C 0.221638 3.9574e-06
7:10652425 T C 0.642121 7.8925e-06
7:10654982 C G 0.179092 -6.8875e-06
7:10657876 T C 0.036371 3.6456e-06
7:10661052 T C 0.087715 -1.8546e-05
7:10677498 C G 0.125984 -8.9497e-06
7:10677759 G T 0.609507 1.2187e-05
7:10682251 A G 0.036082 1.7774e-05
7:10682596 C T 0.076948 1.1572e-06
7:10683506 G A 0.041277 -9.1912e-07
7:10683943 T C 0.995713 7.9751e-06
7:10697793 C T 0.061244 1.3244e-05
7:10700409 A G 0.060347 -1.4637e-05
7:10702955 G A 0.548939 1.4758e-05
7:10713034 T C 0.162297 8.3243e-07
7:10713431 G A 0.278238 1.7890e-06
7:10716791 A G 0.414017 -1.4675e-05
7:10719545 A G 0.060598 -1.2936e-05
7:10754761 A G 0.118157 -2.5090e-06
7:10759992 T C 0.058317 4.5685e-06
7:10769392 G A 0.066436 -6.6027e-05
7:10774991 C T 0.158690 -9.0759e-06
7:10805884 C T 0.045694 -1.1448e-05
7:10806597 G A 0.518602 1.4026e-05
7:10811916 A G 0.460373 -4.1140e-05
7:10824775 G T 0.352436 -4.6716e-06
7:10839443 C T 0.061969 -1.1844e-05
7:10852678 T C 1.416862 -2.5435e-05
7:10858398 C T 0.041026 1.4175e-05
7:10859899 T G 0.129003 -1.1073e-05
7:10868934 A G 0.030619 4.6579e-06
7:10878139 C T 0.865421 6.0008e-06
7:10882509 G A 1.958447 1.2999e-06
7:10887478 C A 0.837835 1.0622e-05
7:10889618 T G 1.443214 1.8499e-05
7:10901530 C A 0.282029 -1.4027e-05
7:10904540 C T 0.068588 -3.1747e-06
7:10906680 C T 0.419936 -1.0779e-05
7:10908262 C A 0.512030 -1.2412e-05
7:10928142 A G 1.276909 -8.9739e-06
7:10930594 T C 0.146930 2.8992e-05
7:10940096 C T 0.041597 -3.1900e-07
7:10942450 C T 0.068357 1.0324e-05
7:10945193 C A 0.150146 1.3909e-05
7:10949493 T C 0.086658 -3.9267e-06
7:10951764 G A 0.173184 1.5853e-05
7:10957253 C T 1.143666 -9.2531e-06
7:10961778 G C 0.813479 -2.9702e-06
7:10977436 G T 0.089541 -1.2086e-05
7:10979396 G A 1.090456 -1.9415e-05
7:10983095 A G 0.039356 -5.6176e-06
7:10991106 G A 1.279516 -1.7093e-05
7:10991660 T C 1.104925 -1.9533e-05
7:11012074 G A 0.438475 -4.5055e-06
7:11018395 A G 0.213482 7.9153e-06
7:11022560 G C 0.057821 -1.8682e-05
7:11022564 A G 1.277140 -1.4644e-05
7:11035968 A G 0.046666 -4.3486e-06
7:11052278 T C 0.220944 -1.1416e-05
7:11052600 G A 0.141558 5.7073e-06
7:11090546 T C 0.931296 3.9894e-05
7:11097770 G A 0.712157 5.5451e-05
7:11102157 C T 0.146400 -1.6128e-05
7:11104978 G A 0.066660 3.5768e-05
7:11112543 A G 0.028630 -9.2981e-06
7:11114276 G A 0.044714 2.7381e-05
7:11124883 G A 0.043878 7.2395e-06
7:11132605 C T 0.868097 1.0819e-04
7:11140383 C T 0.172446 -4.8933e-05
7:11154276 G A 0.084220 3.0798e-06
7:11167474 G A 0.024815 -1.8502e-05
7:11181041 C T 0.023313 -4.3549e-06
7:11181356 T C 0.086736 8.0413e-06
7:11197653 T C 0.195218 1.4101e-05
7:11198421 G A 0.050453 3.0861e-06
7:11211308 A G 0.071682 2.8733e-05
7:11215694 C T 0.627070 6.1099e-05
7:11216541 C T 0.048672 -1.5804e-05
7:11221312 G C 0.206209 2.5644e-05
7:11221600 A G 0.696974 5.1394e-05
7:11223678 G A 0.162984 1.0514e-05
7:11224933 G A 0.573322 3.4322e-05
7:11226527 A G 0.097045 -1.4652e-06
7:11226763 A G 0.942145 3.3882e-05
7:11228260 G A 0.229872 -1.1083e-05
7:11228344 C A 0.026835 7.4909e-06
7:11231025 A G 0.097990 -1.5437e-05
7:11231071 T C 0.035096 8.9076e-06
7:11232243 T C 0.493658 2.2573e-05
7:11233033 G A 0.344011 1.0102e-06
7:11233339 C T 0.082174 2.7786e-05
7:11235961 T C 1.319563 -4.0008e-06
7:11236647 C T 0.897937 1.8781e-05
7:11238626 G C 0.579843 -8.7502e-06
7:11239345 T C 0.927764 -1.1689e-05
7:11240247 G A 1.375738 -1.1913e-06
7:11242723 G A 0.206702 5.3880e-07
7:11244621 A G 1.308949 -1.1310e-05
7:11246456 T G 0.039023 -5.4278e-06
7:11252599 A G 0.122305 2.8085e-05
7:11253656 C T 0.384496 2.8300e-06
7:11254673 G A 0.049206 -1.4573e-05
7:11255783 G C 0.242996 -7.4940e-06
7:11256229 A G 0.106397 -2.7165e-05
7:11258225 T C 0.093638 9.1110e-06
7:11259361 C T 1.087168 8.7482e-06
7:11267767 G A 0.283705 -4.5308e-06
7:11270607 T C 0.168723 -1.2640e-05
7:11273019 A G 0.050722 -1.0532e-05
7:11278124 C T 1.108356 7.6987e-06
7:11280187 C T 0.231338 -2.4089e-05
7:11284015 G A 0.105065 -1.2438e-05
7:11284875 A G 1.023109 -8.2735e-06
7:11285991 G A 0.645572 -2.0526e-05
7:11286221 G A 0.173731 -9.8840e-06
7:11290803 C G 0.052711 -1.4211e-05
7:11294624 C G 0.618554 -1.3282e-05
7:11295204 C G 0.130672 -1.7534e-05
7:11295709 T C 1.451364 1.8036e-05
7:11297661 G A 0.103015 -1.8515e-05
7:11300347 G A 0.722527 4.3990e-06
7:11301277 A G 1.020739 -4.1998e-06
7:11301682 A C 0.172810 5.9465e-06
7:11303573 T C 0.051150 -5.3520e-06
7:11304447 A G 0.071576 -3.7915e-05
7:11304530 T G 0.519523 -3.9742e-06
7:11305679 T C 1.731526 -1.6449e-05
7:11307490 A G 0.058871 -9.3777e-06
7:11307854 G A 0.040104 -1.7389e-05
7:11315293 C T 0.229852 1.9346e-05
7:11317113 G A 1.149031 -9.5286e-06
7:11326159 G C 0.061955 -3.1140e-07
7:11326981 C A 0.132182 -1.0545e-05
7:11340784 T G 0.634053 -1.2053e-05
7:11343071 C T 0.036834 -1.8649e-05
7:11348458 A G 0.077791 3.5399e-05
7:11349211 A G 0.021072 1.5494e-05
7:11353599 C T 0.021075 5.9755e-06
7:11356286 G T 0.258468 1.6751e-05
7:11356368 G A 1.630640 3.1535e-05
7:11358958 T C 0.020494 7.5892e-06
7:11360008 T C 1.346333 4.2623e-06
7:11369641 A C 0.297267 1.3269e-05
7:11377625 T G 0.021164 5.2008e-07
7:11384060 T C 1.408291 -1.7666e-05
7:11386860 A G 1.251672 -9.4436e-06
7:11387291 A G 1.577392 3.2330e-06
7:11393386 A G 0.110042 2.8731e-06
7:11393790 A G 0.098394 1.3541e-05
7:11398356 A G 0.725192 4.8827e-05
7:11401528 C A 0.144462 -1.7157e-05
7:11411682 A G 0.052667 7.7193e-06
7:11411762 T C 0.050940 -7.2547e-07
7:11440581 G A 0.031027 -9.0051e-06
7:11445374 T C 0.042008 2.0071e-05
7:11446902 G T 0.730289 2.1327e-05
7:11453475 T C 0.093376 3.1412e-05
7:11465121 C T 0.383745 1.7325e-05
7:11471714 G A 0.102804 -8.2737e-06
7:11485590 T C 0.040784 9.7062e-06
7:11492454 T G 0.027267 1.4234e-05
7:11494566 C T 0.562579 2.2779e-05
7:11496226 G A 0.711239 -3.0907e-05
7:11499579 A G 0.200226 2.0922e-06
7:11500372 T C 0.120860 9.8319e-07
7:11505689 T C 0.071695 -1.7986e-06
7:11506143 G A 0.831896 1.5854e-05
7:11506539 T C 0.470923 8.3858e-06
7:11509561 C G 0.847430 1.5631e-05
7:11511608 C A 0.045214 8.3497e-08
7:11512299 A G 1.471134 1.0471e-05
7:11512342 G A 0.038544 -6.9137e-06
7:11513425 T C 0.490999 3.0478e-05
7:11524390 A G 0.314582 2.5222e-05
7:11530564 T C 0.034981 -6.8359e-06
7:11534235 G A 0.139604 5.1300e-05
7:11535712 T C 0.221587 -2.3078e-06
7:11545721 C T 0.027413 -9.8882e-06
7:11545990 C T 0.497068 -1.8831e-05
7:11546013 C G 0.608888 3.2572e-05
7:11548082 C T 0.908569 -1.4792e-05
7:11548316 T C 0.326128 3.1815e-05
7:11553163 A G 0.726199 3.0251e-06
7:11555918 T C 0.153886 2.4088e-05
7:11558840 C T 1.896149 3.9055e-06
7:11558841 C T 1.734902 3.4769e-07
7:11559955 C T 0.282746 -2.8441e-04
7:11562321 C G 0.132814 2.2535e-05
7:11563745 G A 0.364879 5.4662e-05
7:11564201 C T 0.232378 3.0270e-05
7:11567351 C G 0.716608 5.7514e-06
7:11570872 C T 0.823651 2.0439e-05
7:11571820 T C 0.143962 -1.8820e-05
7:11572869 G A 1.552526 -2.7894e-05
7:11574741 C T 0.530128 -1.0517e-04
7:11577022 A G 0.060000 5.0965e-05
7:11579793 A G 0.250900 2.4172e-05
7:11579903 T C 1.246239 -1.8368e-05
7:11581535 C T 1.342644 -1.3380e-05
7:11584063 T C 1.537893 1.0158e-05
7:11584142 C T 1.008384 -2.8939e-05
7:11586190 C A 1.413371 1.2590e-06
7:11596502 G A 1.112493 -9.9685e-06
7:11597156 G A 1.040077 -2.5668e-05
7:11597627 C T 0.053724 4.7715e-06
7:11597743 T C 0.109056 6.0250e-06
7:11598475 T C 0.482295 3.7359e-05
7:11603672 C T 1.190346 -1.4012e-05
7:11605832 A G 0.299555 1.5483e-05
7:11607242 G A 1.541820 1.0906e-05
7:11610954 G T 0.730428 -4.5709e-05
7:11611194 G C 0.354414 2.1101e-05
7:11611325 T G 0.051212 1.4401e-05
7:11616500 T G 0.600715 -3.0690e-05
7:11617394 C T 1.141116 -1.3215e-05
7:11621390 T C 1.488300 2.2479e-05
7:11622592 T G 1.351270 3.3870e-05
7:11624109 C T 0.546474 9.7036e-06
7:11626048 C G 0.059857 -6.0915e-06
7:11630298 A C 0.490496 1.2702e-05
7:11632029 C T 0.050402 1.3635e-05
7:11639994 G A 0.140365 -1.0087e-05
7:11640429 C T 0.206968 7.0403e-07
7:11641273 T C 0.026342 2.7159e-05
7:11642396 A G 0.716264 -1.6338e-05
7:11642451 G A 0.140902 -4.0265e-05
7:11649473 T C 0.756338 6.0243e-06
7:11654933 C T 0.065637 -3.3128e-06
7:11655325 T C 0.118674 5.0722e-06
7:11656055 C T 0.811582 -5.2946e-05
7:11661621 T C 0.122118 7.7777e-06
7:11664096 G T 0.040417 -2.2260e-05
7:11664465 G A 0.042110 -1.5120e-05
7:11665731 G T 0.176594 -5.8323e-06
7:11668218 G A 0.030639 -1.0170e-05
7:11669547 G A 0.121680 3.3006e-06
7:11673174 G A 0.060503 -1.3875e-05
7:11674073 A C 0.123587 -1.1111e-05
7:11675240 T C 0.025543 -1.6520e-05
7:11675579 G A 0.627315 -2.1427e-05
7:11676694 A C 0.350777 3.1519e-05
7:11676971 T C 0.117841 -1.1294e-07
7:11677088 T C 0.461043 -2.9833e-06
7:11677126 G A 0.664777 -1.8118e-05
7:11678298 A G 0.344208 -2.2104e-05
7:11681776 T C 0.678401 2.3533e-05
7:11685607 C T 0.049777 1.7503e-05
7:11699149 A G 1.158156 2.2881e-06
7:11704583 A G 1.075581 5.6498e-06
7:11705375 A G 0.196986 -9.7528e-06
7:11713200 C A 0.789106 4.8198e-08
7:11727335 G A 0.323306 -1.9450e-06
7:11729758 C T 0.068034 -1.4837e-05
7:11739881 G A 0.050175 -7.0214e-07
7:11742205 A G 1.370870 3.7262e-06
7:11742759 C G 0.051538 -4.1078e-05
7:11742825 A C 0.051167 -2.0505e-05
7:11742920 G T 0.213611 -3.9942e-06
7:11743727 A G 0.046061 2.0007e-06
7:11748558 T C 0.306307 9.3923e-06
7:11756010 A G 0.106224 3.0631e-05
7:11756776 G A 0.341696 3.8502e-06
7:11772365 T C 1.453281 -1.3561e-05
7:11774181 G A 0.370618 5.8067e-06
7:11774681 G A 0.078114 2.0230e-05
7:11774753 C A 1.220679 -3.0136e-05
7:11778885 C T 0.073225 1.9062e-05
7:11778975 G A 0.107190 -2.0048e-05
7:11782995 T C 0.215188 1.2583e-05
7:11798176 A G 0.036388 -9.4696e-06
7:11798220 A G 0.045690 -2.7123e-06
7:11798231 T C 0.021538 1.5707e-05
7:11802466 C T 0.055910 -1.0620e-05
7:11805750 T C 0.064804 -1.0330e-05
7:11810092 A C 0.860461 -2.3094e-05
7:11834461 T C 1.582736 -2.6382e-06
7:11836941 C T 0.334985 2.1625e-05
7:11839543 C T 1.284229 -9.1997e-06
7:11843316 G A 0.162750 1.1294e-05
7:11844721 T C 0.065572 -4.1117e-06
7:11846574 T G 1.607117 3.8381e-06
7:11852106 C T 0.343277 2.5124e-05
7:11853008 T C 0.589924 -6.5832e-06
7:11853670 G C 0.677146 -1.5431e-05
7:11853721 T C 0.124376 -1.1188e-05
7:11854097 C T 0.027855 7.9732e-06
7:11855985 A G 0.546396 8.0447e-06
7:11863439 A C 0.136816 1.7898e-05
7:11865583 C T 0.080549 -2.1185e-05
7:11867386 A G 0.126586 2.4139e-05
7:11872841 A G 1.943505 -1.4863e-05
7:11873259 T G 0.147919 1.2147e-07
7:11886386 C T 0.045462 6.6983e-06
7:11886719 C T 0.111963 4.1869e-06
7:11893886 T C 0.097449 -4.4840e-06
7:11895092 T C 1.338214 -1.7373e-05
7:11901638 G A 0.085713 -2.3737e-06
7:11904138 A C 0.620267 -4.6985e-05
7:11914190 A G 0.265880 2.1382e-05
7:11915630 G A 0.356274 1.3602e-05
7:11917987 T C 0.086257 -4.7325e-06
7:11925320 T G 1.201293 -2.7066e-05
7:11939804 A G 0.074901 -1.9984e-05
7:11951687 C T 0.086539 1.3662e-05
7:11954107 G A 0.206791 2.8103e-06
7:11962486 A G 0.087457 5.3451e-06
7:11973986 T C 0.038993 -1.4142e-05
7:11976540 T C 0.411260 5.3534e-06
7:11981028 T C 0.042267 -1.5911e-05
7:11994774 T C 0.831811 -4.3174e-05
7:12000193 C T 0.024598 1.7395e-05
7:12007154 T C 0.102120 -1.7744e-05
7:12013651 G A 0.674202 -3.9933e-05
7:12023864 A G 0.151945 1.2901e-05
7:12025058 A C 0.087324 5.6634e-06
7:12025513 A G 0.092934 -4.4338e-06
7:12039092 G A 0.491546 -2.0762e-05
7:12044598 C T 0.965988 -9.8470e-06
7:12045718 G C 0.100614 -8.7463e-06
7:12050022 T C 0.812840 -2.4161e-05
7:12058208 G A 1.323867 -1.4037e-06
7:12059806 G T 0.716866 2.5446e-06
7:12066984 T C 0.777815 -2.5266e-06
7:12068172 T C 0.046452 2.9287e-06
7:12072691 T G 0.257441 5.0155e-06
7:12077763 T C 0.086400 -9.1860e-07
7:12077909 C T 0.286051 7.6180e-06
7:12082645 G A 0.137853 -7.6454e-06
7:12094908 T C 0.070400 -3.9909e-06
7:12096199 G A 0.272044 3.1648e-06
7:12098659 A C 0.029408 9.2906e-06
7:12105982 C T 0.402665 1.0729e-05
7:12112331 C T 0.064396 -1.2249e-06
7:12118366 A G 0.260654 -1.9856e-05
7:12119248 T G 0.504867 -2.0779e-05
7:12121796 T C 1.682117 -3.5020e-05
7:12127850 A G 0.392272 1.0208e-05
7:12135851 G T 0.085778 -3.9313e-06
7:12141961 T C 0.025556 4.5713e-06
7:12145022 A G 0.037225 1.8176e-06
7:12153871 C T 1.051633 -8.6540e-06
7:12154419 A G 0.248721 4.1150e-06
7:12161144 T G 0.041644 3.2820e-06
7:12166784 C T 0.636899 1.6381e-05
7:12171180 C T 0.856487 -2.4273e-05
7:12173145 A G 0.410223 1.5750e-05
7:12176266 T A 0.037779 -1.5034e-05
7:12178134 T G 0.947694 -8.8617e-06
7:12193836 C T 0.376493 -3.9731e-06
7:12202245 G A 0.053598 9.4601e-06
7:12211198 A G 1.085145 -1.1466e-05
7:12220539 A G 0.199185 1.2422e-05
7:12224556 C T 0.057277 -2.2592e-06
7:12225053 A C 0.189819 9.6139e-06
7:12228155 A G 0.542244 -9.6478e-06
7:12233216 C T 0.260352 -6.9311e-06
7:12243680 T C 0.429119 -1.0763e-05
7:12244265 C T 0.055070 1.9988e-05
7:12246828 C T 0.057913 -2.6468e-06
7:12248053 T A 0.422700 -7.0194e-06
7:12250378 A G 0.822091 1.3377e-05
7:12254987 G A 0.040149 -3.8528e-07
7:12263971 A G 0.031799 7.6482e-06
7:12269417 G C 0.830638 1.0706e-05
7:12271253 A G 0.181153 6.1535e-06
7:12273152 G A 0.634750 1.8504e-05
7:12297710 G A 0.039768 2.2455e-05
7:12317890 G A 0.034484 -6.7457e-06
7:12322548 T C 0.036803 2.0608e-06
7:12329624 A G 0.214753 -1.9347e-05
7:12340037 C T 0.045048 -2.6339e-06
7:12376811 C A 1.160104 -4.2280e-06
7:12381918 G A 0.042331 1.1245e-05
7:12386420 C T 0.053438 -6.3133e-06
7:12389255 G A 1.977075 -1.3486e-05
7:12390186 T C 0.764807 -2.3399e-06
7:12391905 G T 0.216344 2.5415e-05
7:12400837 A G 1.431900 -8.7231e-06
7:12401021 T C 0.239959 1.5758e-05
7:12406989 G C 0.919727 -1.9473e-05
7:12409535 G A 0.239888 2.0457e-05
7:12410112 A G 1.701815 2.4158e-06
7:12412340 G T 0.053523 -6.0012e-06
7:12414725 A G 0.240415 1.7645e-05
7:12417407 T C 1.431060 -6.9933e-06
7:12419108 T A 1.421306 -6.8546e-06
7:12422721 C T 0.924453 -1.9953e-05
7:12426702 T C 0.111817 -3.1175e-06
7:12429996 A G 0.067439 -4.8658e-06
7:12433347 T C 0.263221 4.4777e-06
7:12433390 A G 0.024319 -3.7933e-06
7:12445066 G A 0.074453 -6.7875e-06
7:12476839 C T 0.579027 2.5036e-06
7:12480132 T C 0.146271 5.6625e-06
7:12484649 C T 1.223610 2.4722e-06
7:12498634 C T 1.221288 1.8284e-06
7:12500709 T G 0.034685 -1.3300e-05
7:12505028 A C 0.024771 -1.2465e-05
7:12505662 G A 0.027124 -1.3362e-05
7:12515062 A G 0.267233 -8.2774e-06
7:12519371 C T 0.257258 4.7553e-05
7:12527342 T C 0.111004 5.1838e-06
7:12527391 C T 0.107472 -7.5064e-06
7:12529434 A C 0.454896 3.3585e-06
7:12533641 C T 0.501158 -1.8846e-05
7:12536154 G T 0.396888 -1.4469e-05
7:12562063 A G 0.916375 -4.4364e-05
7:12565923 C T 0.064573 -3.2415e-05
7:12571593 T C 0.065124 -3.4810e-05
7:12573909 C T 1.518582 -1.5540e-05
7:12584385 G A 0.086498 -1.8563e-05
7:12591475 A G 1.241272 4.4764e-06
7:12592956 G A 1.420157 -1.8623e-05
7:12596361 C T 0.100366 -1.6313e-05
7:12596616 C T 1.236770 4.4806e-07
7:12605053 G C 0.942448 -4.5265e-06
7:12605259 T C 0.035742 1.9472e-05
7:12608438 A C 0.251464 3.4313e-06
7:12610451 A G 0.119990 2.1378e-06
7:12610594 G A 0.852958 2.5706e-06
7:12610937 G C 0.950417 -5.1950e-06
7:12611252 C T 1.028633 -1.4314e-05
7:12612660 A G 0.038353 1.8561e-05
7:12613084 A G 0.024506 -1.7806e-06
7:12618764 C T 0.126382 -2.4478e-05
7:12623170 A G 0.039251 2.5305e-05
7:12625828 G C 1.857224 -2.0541e-05
7:12635461 A G 0.043242 -1.7798e-05
7:12636384 T C 1.709835 6.6365e-06
7:12637247 C T 0.052000 2.9036e-05
7:12640155 A G 0.051215 9.0827e-06
7:12646695 A G 0.040618 -4.7809e-06
7:12650579 A G 0.050875 6.6683e-06
7:12650851 C T 0.940017 1.3269e-05
7:12652563 A G 1.866074 1.5149e-05
7:12656415 G A 0.239545 -1.0369e-05
7:12658980 C T 0.513989 5.9260e-06
7:12667787 C G 1.242866 -5.1100e-06
7:12669251 A G 0.293462 -2.7108e-06
7:12671533 G A 0.556843 -2.2368e-06
7:12675546 G A 0.568083 9.3615e-06
7:12675690 A G 0.103103 -1.4072e-05
7:12675713 C T 0.102535 -1.2488e-05
7:12677714 T C 0.070472 5.3981e-06
7:12678732 T C 0.032247 1.0104e-05
7:12680718 G A 0.037323 2.2643e-06
7:12685001 T C 1.539749 1.1911e-06
7:12685750 C T 0.070492 -5.8689e-06
7:12686194 G A 0.821642 6.1292e-06
7:12687871 C T 0.179976 2.1229e-05
7:12691868 C T 0.473140 -1.0493e-05
7:12694083 C T 1.349281 2.9300e-06
7:12697797 C A 0.710220 2.7047e-06
7:12699191 C T 0.035824 -1.1079e-05
7:12705331 A G 0.473731 7.7117e-06
7:12708504 G A 0.415050 7.2186e-06
7:12709244 G C 0.194596 -1.5922e-05
7:12710310 C T 0.110742 -1.4520e-05
7:12712226 G A 0.797843 2.2718e-05
7:12720492 A G 0.050698 -9.6049e-06
7:12723086 G A 0.060938 3.0669e-06
7:12723647 C T 0.190111 1.6395e-05
7:12728977 A G 0.162073 -2.1551e-05
7:12730281 T G 0.357464 4.5404e-06
7:12732041 G A 0.743497 1.4088e-05
7:12734615 A C 1.365977 1.3056e-05
7:12737156 G A 0.117307 5.4396e-06
7:12741512 C G 0.031734 -6.0883e-06
7:12743015 G A 1.009322 -5.1441e-06
7:12749312 A G 0.028331 -1.7894e-05
7:12754269 C T 0.194120 -1.7748e-05
7:12754952 T C 0.025760 -3.0485e-07
7:12755669 G C 0.030836 -9.5635e-06
7:12756598 C T 0.097779 7.5177e-07
7:12759352 T C 0.281397 -8.3375e-06
7:12769170 C T 0.650882 1.2475e-05
7:12769974 G A 1.392309 -3.8777e-06
7:12770281 A C 0.069883 -1.0502e-05
7:12773158 G A 0.030303 1.2105e-05
7:12780478 A G 0.790778 -4.7993e-06
7:12783233 G A 0.065052 -6.9106e-06
7:12786706 G A 1.098693 1.4915e-07
7:12790135 A G 0.052605 2.4759e-05
7:12791624 G T 0.079821 -3.0199e-06
7:12793882 G A 0.519615 9.9335e-06
7:12797059 G A 0.176804 -9.7535e-06
7:12797935 T C 0.045320 1.0573e-05
7:12799071 G C 0.035715 -2.1665e-05
7:12799603 A G 0.092591 5.6221e-06
7:12801837 A G 0.560916 -2.2495e-05
7:12804804 G T 0.046605 -1.4820e-05
7:12805598 G A 0.430911 -1.1344e-05
7:12815191 A G 0.597621 1.4912e-05
7:12818417 T C 0.050328 -5.3876e-06
7:12820880 T A 0.103610 -1.8300e-05
7:12820897 A C 0.064501 -1.8650e-06
7:12821489 A G 0.028338 -7.0962e-06
7:12823182 A T 1.444636 -5.3047e-06
7:12826378 A G 1.471195 -7.5614e-06
7:12835137 G C 0.740233 -4.7012e-06
7:12840255 A G 0.027930 7.0470e-06
7:12847459 A G 0.467149 -1.3787e-05
7:12856667 A G 0.269086 -3.2481e-05
7:12856719 G A 0.311624 4.1407e-06
7:12866711 G A 0.034933 1.0070e-05
7:12875200 T G 0.061765 3.2169e-06
7:12876767 G A 0.068928 -2.3899e-05
7:12891148 G T 0.027984 1.3397e-05
7:12891312 T C 0.913702 -8.0049e-06
7:12903777 A C 0.034845 -1.4041e-05
7:12907288 T C 0.542595 -2.5243e-05
7:12908239 A C 0.033369 3.3472e-06
7:12912425 T G 0.330949 1.0209e-05
7:12915147 C G 0.138594 -2.3754e-05
7:12918395 G A 0.033906 2.2350e-06
7:12921937 C T 0.061108 -9.5325e-06
7:12932049 T G 1.037517 2.8553e-06
7:12933099 C T 0.141144 -1.7379e-05
7:12935823 G A 1.955799 -2.4356e-06
7:12937255 G C 0.141456 -1.8359e-05
7:12938394 A G 0.420459 -1.4301e-05
7:12946973 C T 0.703695 -1.1398e-05
7:12955819 A G 0.126419 -1.7928e-05
7:12955892 T C 0.331296 9.7954e-06
7:12956611 A G 0.039251 -1.8279e-05
7:12958992 G A 1.625605 -1.0723e-05
7:12960262 C T 0.452163 6.3260e-06
7:12960784 A C 0.050984 1.1771e-05
7:12963540 C A 0.065338 -1.6388e-05
7:12963626 G A 0.048713 -1.8512e-05
7:12963669 G A 0.592830 -3.9615e-05
7:12964022 A C 1.155236 1.8072e-05
7:12964192 T C 0.092339 9.9816e-06
7:12969824 A G 0.053330 1.0872e-05
7:12970758 C T 0.159319 -6.0756e-06
7:12972104 T C 0.078757 1.8437e-05
7:12972287 A G 0.541704 -1.0431e-05
7:12982479 A G 1.843037 -1.3184e-05
7:12990038 T G 0.910384 1.1374e-05
7:12991373 A G 0.029310 3.4114e-05
7:12993670 T G 0.032767 -1.2588e-05
7:12997906 C T 0.025604 2.4170e-05
7:12998758 G A 0.032818 7.2163e-06
7:13005993 G A 0.180225 -2.7261e-05
7:13009356 T C 0.038755 7.5432e-06
7:13010195 C T 0.940751 2.3865e-05
7:13017284 G A 0.027556 -4.8021e-06
7:13019861 A G 0.244668 1.3804e-05
7:13031134 G A 0.686683 1.0792e-05
7:13033428 T C 0.204353 -2.4163e-05
7:13051472 A G 0.023051 -2.3229e-05
7:13052836 T G 0.305107 4.3922e-05
7:13066761 C T 0.473619 5.7776e-05
7:13082781 A G 0.076401 9.0453e-06
7:13083121 A G 0.307562 3.0719e-05
7:13086025 T C 0.086937 3.7676e-06
7:13086317 G A 0.326444 3.3011e-05
7:13097435 G A 0.032332 -1.6309e-05
7:13100876 C T 0.342012 -6.9305e-06
7:13102074 T C 0.448260 2.3095e-05
7:13107556 G A 0.317591 3.3806e-05
7:13110824 A C 0.028888 -7.0504e-06
7:13116556 T C 0.299790 2.8074e-05
7:13119503 G A 1.013980 -2.2545e-05
7:13139032 T C 0.276025 2.6260e-05
7:13146222 T C 0.275389 1.5653e-05
7:13147602 T G 0.168468 1.6860e-05
7:13154591 A G 0.064250 9.4295e-06
7:13154939 G A 0.099533 -9.9100e-06
7:13167508 T C 0.101702 -1.3125e-05
7:13168308 C T 0.365953 8.0994e-06
7:13171609 G A 0.049022 -7.5990e-06
7:13179060 T G 0.167866 -2.6676e-05
7:13183702 C T 0.038275 2.7074e-06
7:13187892 A G 0.021698 3.4883e-06
7:13192093 T C 0.617772 2.5116e-05
7:13209641 C T 0.088273 -7.0069e-06
7:13220948 A C 1.760921 1.8744e-05
7:13223252 G A 0.559720 6.1975e-06
7:13230011 T G 0.025264 5.6667e-06
7:13232750 C A 1.185481 3.1568e-06
7:13239314 G A 0.072406 -1.5044e-05
7:13245229 T G 0.107448 1.7140e-05
7:13247400 T G 0.063179 -1.4274e-05
7:13247686 G T 0.981678 -1.5809e-05
7:13257548 C A 0.270357 -1.0390e-05
7:13259344 A G 0.096919 -8.0825e-06
7:13262586 A G 0.135595 -3.8197e-06
7:13262766 G A 0.056916 -8.2833e-06
7:13268915 C T 0.269701 5.8912e-06
7:13270959 G A 0.620593 -2.9758e-05
7:13274731 A G 0.027654 1.6644e-06
7:13277062 G A 0.314164 -7.3064e-06
7:13277948 A G 1.207682 1.0880e-05
7:13281601 G A 0.962911 6.2823e-06
7:13290293 A G 0.335831 3.4359e-05
7:13291280 T C 0.035178 3.0386e-06
7:13293275 C T 0.252046 7.9304e-06
7:13296966 C T 0.114571 3.3541e-06
7:13300926 A G 0.055234 2.7089e-06
7:13301887 G A 0.090551 -1.0782e-05
7:13302054 A C 0.127997 5.6286e-06
7:13303401 C T 0.314960 2.2554e-05
7:13303781 T C 1.074986 1.0520e-05
7:13316598 G A 0.107142 -1.9716e-05
7:13324667 A G 0.021035 -4.0848e-07
7:13324707 C T 0.028861 8.2310e-06
7:13326202 G A 0.494616 -1.3106e-05
7:13329118 C T 0.476108 2.0712e-05
7:13336448 G A 1.413769 1.0622e-05
7:13338866 G T 0.128721 2.4112e-05
7:13346814 T C 0.057348 -1.2450e-05
7:13362403 A G 1.452132 -8.5578e-08
7:13363605 G A 0.408767 2.3879e-05
7:13363738 T C 0.024802 1.9450e-05
7:13371296 T C 0.122513 -8.6382e-06
7:13372043 C G 0.041233 -8.0978e-06
7:13376857 T C 0.498989 4.9459e-06
7:13416968 G A 1.455573 -3.0957e-06
7:13417873 G A 0.032244 -9.5666e-06
7:13420635 A G 0.338146 3.2744e-05
7:13422340 C A 0.067245 -8.3848e-06
7:13439084 G A 0.610659 -1.5353e-05
7:13441130 C T 0.098503 3.2927e-05
7:13444864 C T 0.092914 2.7497e-06
7:13444872 G T 0.151394 -4.0643e-06
7:13445845 T C 0.087042 7.5973e-06
7:13460486 C A 0.900552 2.5277e-05
7:13461910 G A 0.067007 1.0733e-05
7:13465617 T C 0.475271 -8.2955e-06
7:13467202 A G 0.142823 -1.4801e-05
7:13467393 T C 0.597638 9.3658e-06
7:13476506 C T 1.033838 2.5909e-05
7:13480033 G A 0.056774 2.3856e-05
7:13482576 G A 0.072573 -6.1472e-06
7:13482749 C T 0.117338 4.6464e-06
7:13483002 T C 0.096467 -2.1099e-05
7:13486290 G A 0.157592 2.4051e-05
7:13493548 T C 1.654204 7.6559e-06
7:13501571 A G 0.493103 1.2202e-05
7:13505370 C T 0.039584 1.5818e-05
7:13505820 C T 1.146869 -1.4739e-06
7:13517465 C A 0.735215 -2.1845e-06
7:13521958 T C 0.072216 -2.9214e-06
7:13523683 G A 1.319580 -5.9558e-06
7:13549016 C A 0.368422 7.0595e-06
7:13561386 G A 0.024367 -1.6548e-05
7:13569530 C T 0.195306 -1.7254e-05
7:13578129 T C 1.091805 7.6744e-06
7:13581901 T C 0.598600 5.7086e-06
7:13584869 T C 1.726100 4.1465e-06
7:13599216 T G 0.293751 3.6263e-06
7:13607666 A G 0.024377 1.3069e-06
7:13623120 G C 0.174051 -1.2697e-05
7:13628253 C T 0.679676 -1.2723e-06
7:13632242 A G 0.509817 3.3825e-06
7:13632436 C G 1.244991 -1.0683e-05
7:13633131 T C 0.148307 -3.7109e-06
7:13633851 T C 0.053755 1.0782e-05
7:13635158 A G 0.522716 -3.2063e-05
7:13635265 C T 0.049090 3.3774e-06
7:13635699 C T 0.318023 1.5639e-05
7:13637369 G A 0.122023 1.3257e-05
7:13639160 C T 0.147457 -9.5549e-06
7:13643419 C G 0.487378 7.4298e-05
7:13645098 T G 0.064535 3.8706e-06
7:13645738 A C 0.086162 8.1489e-06
7:13645858 A G 0.561447 5.3795e-06
7:13648927 T C 0.135316 -7.8530e-06
7:13657942 T C 0.433311 -1.5022e-05
7:13660733 C A 0.103484 1.1668e-06
7:13662782 G C 0.456049 -1.1170e-05
7:13665908 T A 0.078176 -2.4150e-05
7:13671518 G A 1.481959 -2.2830e-05
7:13673538 T C 0.600670 -4.8934e-05
7:13673804 T G 0.115366 -5.6290e-06
7:13675986 A C 1.018628 -1.5266e-05
7:13677609 G A 0.193317 5.1928e-06
7:13677701 T C 0.084982 -4.4035e-06
7:13678116 A G 0.033944 2.0231e-07
7:13678247 T C 1.531923 3.4605e-05
7:13678476 C G 0.758517 -8.5713e-06
7:13678506 G C 0.044018 -7.8990e-07
7:13679141 C A 0.159588 3.0421e-05
7:13681848 A G 0.395920 1.1728e-04
7:13683080 G A 0.611285 9.6990e-06
7:13690679 T C 1.084163 7.4468e-05
7:13696785 C T 0.625727 1.1402e-04
7:13696843 A C 0.404579 -3.4339e-05
7:13698369 T C 0.597740 9.1283e-05
7:13725456 G A 0.495854 -1.5602e-05
7:13726094 C T 1.081949 -2.3732e-05
7:13727242 G A 0.036014 -2.0309e-05
7:13728286 A G 0.289379 6.7485e-06
7:13728505 C T 0.247385 -1.6647e-05
7:13734272 C T 0.427813 -8.0375e-06
7:13738911 G T 0.135439 1.1133e-05
7:13740646 A G 0.066759 1.1701e-06
7:13745414 A G 0.165527 2.4146e-05
7:13745606 C G 1.278867 2.0399e-05
7:13747751 T C 0.155409 -3.3819e-05
7:13758565 T C 0.446417 -3.2796e-05
7:13759148 C A 0.508124 9.2458e-05
7:13762900 G A 1.873367 1.9952e-05
7:13767159 G T 0.158428 -3.8165e-05
7:13774790 G T 0.897346 1.2706e-05
7:13778190 C T 0.044803 1.6462e-06
7:13780484 C T 1.508695 7.9757e-05
7:13780833 A G 0.238736 7.9306e-06
7:13785837 G A 0.068408 1.6524e-05
7:13786288 C T 0.044956 -5.7425e-05
7:13786456 A C 0.709642 2.8202e-05
7:13787792 C G 1.803133 5.7601e-05
7:13789119 C T 1.441090 2.0029e-05
7:13791399 T C 0.041587 -1.5859e-05
7:13794203 G A 0.305287 1.3998e-05
7:13794551 T C 0.175570 -8.7792e-06
7:13794939 G A 0.042158 6.5998e-06
7:13798406 A G 0.215022 -4.1805e-05
7:13804967 T G 0.533891 -3.3702e-06
7:13815846 T C 0.536948 -5.6656e-06
7:13821575 T C 0.321443 3.0567e-05
7:13822381 C T 0.417148 -6.3901e-06
7:13829996 C A 0.428327 6.9409e-06
7:13836003 G A 0.571758 -3.3230e-05
7:13836273 A G 0.410988 2.5204e-05
7:13839451 C T 0.035219 4.0643e-06
7:13855984 A C 0.080229 -3.5692e-06
7:13859600 A G 0.078957 -5.6180e-06
7:13859749 A T 0.382381 1.4514e-05
7:13861710 T C 1.924697 -6.9339e-06
7:13864586 A G 0.034950 -1.9550e-05
7:13868825 T C 1.688729 2.6262e-05
7:13874028 T G 0.068734 -1.3251e-05
7:13875291 T C 0.436687 5.6388e-05
7:13875957 G A 0.671798 3.0308e-05
7:13880762 G T 0.042144 7.4167e-06
7:13880786 C T 0.468720 -4.0340e-05
7:13881522 A T 0.175771 1.7937e-05
7:13883359 T C 0.492128 6.0815e-05
7:13883499 G A 0.076578 -3.2686e-06
7:13883729 T C 1.078951 8.7870e-06
7:13887373 T C 0.039329 -6.3673e-06
7:13889107 G A 1.039118 -9.8751e-05
7:13891710 A G 0.140783 -2.1390e-05
7:13891894 T C 0.118222 1.3533e-05
7:13894017 C T 0.162726 -9.1502e-05
7:13897920 T G 0.941819 -5.8476e-05
7:13900731 G A 1.021677 -3.2655e-05
7:13901258 C T 0.142670 2.4708e-05
7:13902212 T C 0.638650 1.0724e-05
7:13904557 C G 0.077258 2.5047e-05
7:13907576 G A 0.219516 2.0760e-05
7:13910748 A G 0.836356 -4.2905e-05
7:13912442 A G 0.097612 7.1393e-06
7:13915107 A G 1.113969 -1.2606e-05
7:13917339 T C 0.079073 7.3340e-06
7:13921785 G A 0.066844 8.3374e-06
7:13923239 G C 0.167312 -1.0164e-05
7:13925502 G A 0.096327 8.2609e-06
7:13931596 G A 0.039220 1.2391e-05
7:13931982 A T 1.500661 -1.4320e-05
7:13932906 G A 0.125416 -1.3501e-05
7:13939832 C A 0.814492 -9.9096e-06
7:13945864 T C 0.178457 -3.5729e-05
7:13947776 C T 0.046554 -2.4624e-06
7:13950838 T C 0.066222 1.3948e-05
7:13951399 G T 0.233292 -8.2417e-06
7:13954631 T C 0.465714 1.1479e-05
7:13960580 G A 0.189299 1.5438e-05
7:13962620 C T 0.200974 3.5048e-05
7:13965183 A C 0.066426 4.8806e-06
7:13966368 C T 0.217752 -1.4518e-07
7:13967524 A G 0.038013 -7.6123e-06
7:13972307 T C 0.710179 -3.3540e-07
7:13974461 T C 0.591729 -5.2490e-06
7:13980811 G A 0.028460 -5.4549e-06
7:13981582 C G 0.675851 -4.1739e-05
7:13987644 T C 0.280237 1.8315e-05
7:13988247 C G 1.731009 -2.1210e-05
7:13988742 C T 0.355074 3.6933e-06
7:13990566 A C 0.105653 6.0154e-06
7:13991221 C T 1.037714 2.0534e-05
7:13991742 T C 0.050831 -4.4321e-06
7:13992460 G A 1.097949 1.3137e-05
7:13997573 T C 0.075048 1.3260e-05
7:13999759 C T 0.091459 -1.7456e-05
7:14002043 T C 0.150932 -2.0710e-06
7:14013219 G A 1.436071 1.5213e-05
7:14015259 G A 0.070121 -1.9011e-05
7:14016173 T C 0.372797 1.0682e-05
7:14018942 C T 0.098360 5.3611e-06
7:14025517 G A 0.072974 -9.9441e-06
7:14025766 A T 1.060381 -7.5884e-06
7:14027557 A G 1.427222 1.3125e-06
7:14028965 T C 0.068432 -2.0190e-05
7:14030818 T C 0.086821 -2.0896e-06
7:14032498 T C 0.083442 -9.5355e-06
7:14039938 G T 0.039190 -2.1009e-06
7:14040129 C T 0.784353 3.7553e-05
7:14047296 A G 0.030411 -1.5735e-05
7:14048270 T C 0.041369 -1.9329e-05
7:14069975 G A 0.340190 9.0478e-06
7:14072876 C T 0.095222 9.5361e-06
7:14073667 G A 0.224936 1.1460e-05
7:14081754 G A 0.060398 1.2192e-05
7:14093289 T C 0.035440 1.0489e-05
7:14093914 A C 0.421282 1.3996e-05
7:14100788 T C 0.034671 -1.0240e-05
7:14102031 G A 0.114030 -3.5632e-06
7:14105064 T C 0.307310 2.4173e-05
7:14105996 C A 0.031612 -1.5900e-05
7:14107651 A G 0.123777 -6.7913e-06
7:14115563 A G 0.101090 -6.3515e-06
7:14116991 T C 0.029204 -2.1421e-05
7:14117692 G A 0.759153 2.1187e-05
7:14124065 G T 0.360425 7.6627e-05
7:14125340 C T 0.239065 -1.1011e-05
7:14125455 A G 0.063961 1.1021e-05
7:14129112 T C 0.070315 1.9446e-05
7:14132583 A G 0.045170 1.2363e-05
7:14134597 A G 0.049981 9.3103e-06
7:14138054 G A 0.045476 1.1208e-05
7:14140403 G A 0.046707 1.5496e-05
7:14141247 C A 0.636875 2.7216e-05
7:14141560 A G 0.091884 2.6859e-05
7:14142574 T C 0.026202 1.7258e-05
7:14146320 G A 0.910979 3.2064e-06
7:14147902 T C 0.403994 1.3637e-05
7:14150037 A C 0.068605 -5.9066e-06
7:14152977 C A 0.930970 3.6015e-05
7:14154838 A G 0.067976 -1.9113e-05
7:14160773 C A 0.277188 2.6971e-05
7:14161343 T C 0.354686 -9.1186e-06
7:14164865 C T 0.124134 1.4297e-05
7:14170803 C T 0.353752 2.3182e-05
7:14172132 A G 0.383806 -8.6705e-06
7:14177813 T G 0.072188 -9.2018e-06
7:14178179 C A 0.506339 -7.9420e-06
7:14178562 T G 0.045340 -6.5139e-06
7:14179149 C G 0.034484 7.0285e-06
7:14180575 G T 0.031210 -3.8749e-06
7:14181016 C T 0.072178 -2.2002e-05
7:14184011 G T 0.830424 -6.1563e-05
7:14185876 T C 1.656533 -3.4821e-05
7:14187515 A C 0.048866 1.4515e-05
7:14187931 C T 0.243016 8.0480e-06
7:14188806 T C 0.027498 -5.9518e-06
7:14189305 A C 0.042889 7.7595e-06
7:14193951 C G 1.669894 -6.9439e-06
7:14194704 C G 0.134239 -4.8955e-06
7:14204228 A T 0.050164 -9.0913e-06
7:14205859 A G 0.040988 2.0357e-06
7:14207460 C A 0.802202 3.1153e-07
7:14209089 T G 0.038544 3.2757e-06
7:14209139 T C 0.995189 -7.6880e-05
7:14209220 G T 1.220965 -3.4520e-05
7:14210953 T C 0.102046 -6.4001e-06
7:14212072 T G 0.049158 -1.0468e-05
7:14212632 G A 1.313178 7.1315e-05
7:14214561 G T 0.431730 4.5773e-05
7:14214626 A C 0.631221 3.4777e-05
7:14216442 G A 0.310836 1.2604e-05
7:14216609 A G 0.276256 6.3134e-06
7:14229538 T C 0.340706 2.8867e-05
7:14230968 G A 0.212326 4.0515e-06
7:14237240 A C 0.315130 -1.0315e-05
7:14239736 G A 1.963561 -2.1538e-05
7:14244476 A G 0.069775 -4.1917e-05
7:14245159 G A 0.099611 1.0074e-06
7:14246698 C T 0.573893 5.5750e-06
7:14249008 C A 0.045962 2.8398e-05
7:14249086 C T 0.047475 -4.9642e-06
7:14250721 C A 0.114435 1.7895e-05
7:14252204 G A 0.112551 -4.4108e-06
7:14252947 A C 0.427902 2.2363e-05
7:14253728 C T 0.203003 8.2815e-06
7:14253751 T C 0.042702 -2.0626e-05
7:14254720 T C 0.029786 -3.6763e-08
7:14254864 G A 0.264153 -1.3933e-06
7:14264189 A C 0.110477 2.4004e-05
7:14264458 G A 0.078108 1.9516e-05
7:14267195 C T 0.467299 -2.3935e-06
7:14269386 C A 0.040730 -8.9962e-06
7:14274343 G A 0.319413 1.6786e-05
7:14276454 A G 1.129996 7.1446e-06
7:14276741 A G 1.239589 1.3321e-05
7:14283033 A G 1.696841 1.1016e-05
7:14284617 A G 0.287384 1.5568e-05
7:14286113 G A 0.102120 1.3943e-05
7:14292413 A G 0.036619 -7.9530e-06
7:14293742 G A 0.047910 -2.5598e-06
7:14294598 T C 0.296475 4.1578e-05
7:14295168 G C 1.190162 3.8832e-05
7:14297891 A G 0.190747 -1.3052e-05
7:14301652 A G 0.136792 2.2143e-05
7:14302393 G A 1.189017 -2.6729e-06
7:14309890 A G 0.117392 1.2255e-05
7:14311787 A G 0.209290 -1.5248e-07
7:14314766 C T 0.547987 3.5337e-05
7:14339146 G A 1.006218 -4.0729e-05
7:14339625 T G 1.674712 -2.6079e-05
7:14348331 A G 0.180871 -3.7521e-06
7:14362938 T C 0.889336 -2.3857e-05
7:14364266 G T 0.117202 1.8524e-05
7:14365432 T C 0.062118 3.1562e-05
7:14366003 A G 1.689079 -1.2481e-05
7:14369240 A C 0.040964 -2.5847e-05
7:14371538 T C 0.509423 -3.1706e-07
7:14373714 T C 0.530321 4.5579e-06
7:14376513 C A 0.039533 4.4833e-06
7:14385290 G A 0.347411 -2.6922e-06
7:14387103 G A 0.708506 -4.5462e-05
7:14388381 A G 0.835112 -7.7418e-06
7:14389044 C T 0.040828 1.4776e-05
7:14392190 A G 0.063243 -8.1882e-06
7:14404315 C T 0.119803 -1.8614e-05
7:14404606 G A 0.802198 5.3951e-06
7:14406102 C T 0.061544 1.4894e-05
7:14407813 G C 0.045575 1.3278e-05
7:14416664 T C 1.285184 -1.1241e-05
7:14417296 T C 0.049457 9.2675e-06
7:14417870 T C 0.070876 -4.3284e-06
7:14423245 G A 0.473663 1.6910e-05
7:14423673 T C 0.039254 3.0319e-05
7:14424939 G T 1.173619 1.3576e-06
7:14436385 C A 0.171055 -5.3362e-06
7:14436782 A G 0.028905 4.4663e-06
7:14436817 G A 1.416152 3.9946e-06
7:14438695 A G 0.063101 1.7446e-05
7:14443970 C T 0.031391 7.0436e-06
7:14447728 A G 0.111586 -1.1112e-05
7:14450753 C T 1.640129 1.1485e-05
7:14453835 A G 0.724778 -2.3848e-05
7:14464208 G C 0.038928 1.6713e-05
7:14471682 C T 0.074946 1.4014e-05
7:14472218 G A 0.087321 9.6979e-06
7:14483132 A G 0.042559 1.1625e-06
7:14488877 A G 0.173184 -1.1453e-05
7:14505694 C T 0.784866 -1.7716e-06
7:14519629 C T 0.040060 2.5187e-06
7:14522114 A G 0.054118 -1.4470e-05
7:14523173 A G 0.090840 1.4638e-05
7:14523522 C A 0.309612 -2.6374e-05
7:14537008 G A 0.079760 1.5594e-05
7:14539528 C G 0.028157 1.8421e-05
7:14542889 G A 0.182907 -2.1920e-05
7:14545254 C G 0.046799 -1.1402e-05
7:14545779 C T 0.097140 -2.3677e-05
7:14549462 A G 0.902034 -3.1322e-06
7:14552881 A G 0.124607 -9.8426e-06
7:14565474 A G 0.125824 -1.4427e-05
7:14574567 T C 0.100349 -8.6214e-06
7:14584457 A G 0.041039 -2.4612e-07
7:14585513 G C 1.017329 -3.9570e-05
7:14592527 T C 0.095328 -2.3550e-05
7:14598424 T G 1.047761 -2.2550e-05
7:14602939 T C 0.811160 -6.6354e-06
7:14610913 T C 0.052418 -1.0607e-05
7:14617982 A G 0.639411 -2.2817e-05
7:14619026 C A 0.326553 -1.6284e-05
7:14622188 G A 0.860172 7.9855e-06
7:14630186 G T 0.033767 8.8551e-06
7:14634585 A G 0.020552 -8.0289e-06
7:14639476 A G 0.912710 9.6625e-06
7:14645602 G A 0.049430 -3.1948e-07
7:14650721 C T 0.039101 -1.1489e-05
7:14664755 A G 0.046887 3.0175e-06
7:14666259 T C 1.948132 7.9024e-06
7:14672963 C A 0.404021 -2.4148e-06
7:14675017 G A 0.036419 -1.5141e-06
7:14675706 G A 0.166459 7.9340e-07
7:14681698 A G 0.066851 1.6018e-05
7:14683012 C A 0.057511 -2.9996e-06
7:14685244 T C 1.459272 -4.8829e-06
7:14698853 G T 0.299732 -1.7492e-05
7:14705047 T G 0.058021 -6.3197e-07
7:14705252 C T 1.632506 -1.1343e-06
7:14715883 C T 0.086012 1.1299e-05
7:14716303 G T 1.031333 1.1776e-05
7:14716459 T C 0.733301 3.4323e-06
7:14718451 A G 0.070947 -1.3471e-06
7:14722075 G C 0.156052 3.0918e-06
7:14725389 T C 0.042664 -4.8637e-06
7:14726759 T G 0.321253 1.3248e-05
7:14727413 C T 0.058892 5.4407e-07
7:14734124 C T 1.025009 5.0420e-07
7:14739059 T G 0.107683 -6.1581e-06
7:14742864 C T 0.063067 -7.8354e-06
7:14754837 G A 1.401621 6.2204e-06
7:14757723 T C 0.350484 -3.7710e-06
7:14757893 G A 0.048692 5.6581e-06
7:14770736 T C 1.819527 1.8993e-05
7:14793696 G A 0.194256 1.0172e-05
7:14798312 A G 0.059742 -2.1902e-05
7:14800032 C T 0.062523 1.9961e-05
7:14802687 A T 0.075411 1.4381e-05
7:14806558 T G 0.315929 8.9404e-06
7:14810995 T C 0.645052 -8.4915e-06
7:14818008 G A 0.171548 -4.2525e-07
7:14834968 A C 0.045184 1.6041e-05
7:14835477 C T 0.060983 6.1418e-05
7:14836625 G A 0.119048 -7.5624e-06
7:14837317 C A 0.570541 -2.7772e-05
7:14838194 T G 0.039985 -4.8645e-06
7:14839183 A G 0.188989 1.1697e-05
7:14846171 C T 0.644950 -6.4107e-06
7:14846291 C T 0.571901 -2.9026e-05
7:14846646 G A 1.213784 -3.4370e-05
7:14852748 A G 0.158432 -1.7244e-05
7:14856174 C T 0.742028 6.4542e-07
7:14857916 A G 0.027790 -3.7434e-06
7:14860311 C T 0.071335 3.0304e-05
7:14864017 A C 1.635913 -6.4512e-06
7:14865335 T G 0.033998 2.1398e-05
7:14872854 C T 0.052109 1.6668e-06
7:14875087 C T 0.035215 5.8638e-06
7:14875760 T C 0.087117 -1.3943e-05
7:14877278 G A 0.045881 4.7155e-06
7:14879871 G T 0.065691 1.3272e-05
7:14880024 G T 0.029320 -6.9835e-06
7:14884246 T C 0.913050 -8.6557e-06
7:14896448 C T 0.034216 -4.1764e-06
7:14898885 T C 0.045843 -1.8065e-06
7:14900019 A G 0.038710 1.8974e-06
7:14905342 C T 0.055556 1.6652e-05
7:14908240 T C 0.666403 -4.8786e-06
7:14913036 G A 0.085754 -2.0578e-05
7:14922007 C T 0.362054 -2.7242e-06
7:14925137 G A 0.079505 -1.9870e-05
7:14926611 A G 0.034923 -3.6722e-06
7:14931250 C A 0.076646 -5.8996e-06
7:14936819 C T 0.031941 6.2913e-06
7:14936998 C T 0.296318 9.1315e-06
7:14942134 A C 1.469026 -5.2993e-05
7:14943296 A G 0.112833 -5.6917e-07
7:14943333 G A 0.421415 1.1575e-05
7:14943872 C T 0.500559 -7.9324e-07
7:14944082 C A 0.312410 1.3497e-07
7:14953747 C T 0.152564 9.7733e-06
7:14961214 A C 0.174996 2.9636e-06
7:14963701 C T 0.087345 -8.4204e-06
7:14973603 C T 0.083731 1.5450e-05
7:14973713 C T 0.054057 2.5143e-06
7:14976097 T C 0.849180 2.1773e-05
7:14980973 A G 0.032373 1.2742e-06
7:14982536 C T 0.283147 1.0972e-05
7:14995032 C T 0.386859 9.1074e-06
7:14998466 A G 0.191413 4.4664e-06
7:14998932 T C 0.389626 1.5275e-05
7:14999176 A C 0.104463 1.8780e-05
7:15011988 G A 0.967199 2.0995e-07
7:15012464 C G 0.111660 -1.7605e-06
7:15014981 G A 0.626839 -2.5603e-05
7:15016017 G C 0.519826 2.7971e-05
7:15016108 T C 0.678649 4.5832e-05
7:15020497 A G 0.040318 -9.0908e-06
7:15021223 G A 1.229264 -7.8763e-05
7:15026516 A C 0.932595 2.6911e-05
7:15028159 T C 1.902252 -1.5992e-05
7:15029280 T C 0.217167 1.9964e-06
7:15035247 A G 0.107077 1.1149e-05
7:15035659 T C 0.340200 1.0173e-05
7:15039692 C T 0.065212 1.7124e-05
7:15040601 C A 0.127317 1.1905e-05
7:15041529 C T 0.243274 -2.8512e-06
7:15042094 T A 0.061856 -1.7470e-05
7:15046806 T G 0.035127 -9.2148e-06
7:15048776 C T 1.063753 5.2547e-05
7:15052164 T C 1.925714 2.0982e-05
7:15055124 T C 0.027685 2.1048e-05
7:15056754 A G 0.022075 -1.3160e-05
7:15062190 A T 0.108669 8.4820e-06
7:15064984 A G 1.097439 7.3067e-05
7:15066590 G A 0.045350 -8.9602e-06
7:15066633 C G 1.080164 1.5418e-05
7:15070803 C A 0.195786 1.6372e-05
7:15072029 C T 0.355557 -3.8366e-05
7:15074783 C T 0.025206 -4.1237e-05
7:15074903 G A 0.033080 -9.5909e-06
7:15076494 T C 0.415234 2.2851e-05
7:15078991 A G 1.008421 -1.5934e-05
7:15079827 G A 0.107499 -8.6362e-06
7:15083731 A G 0.028994 -2.4554e-05
7:15087513 G A 1.361857 -9.5353e-06
7:15087599 T C 1.131063 -2.9376e-06
7:15089448 T C 0.094093 -8.4050e-06
7:15098833 C T 0.208854 -1.1094e-05
7:15113469 C T 0.087831 -8.9268e-06
7:15116057 A G 0.030054 8.5703e-06
7:15119075 T C 0.177495 -1.2083e-05
7:15125027 T C 0.097021 6.0920e-06
7:15125031 T C 0.459360 2.1221e-06
7:15127821 C T 0.176461 -1.0274e-05
7:15129654 T C 0.360697 -1.0080e-06
7:15133127 T G 0.149959 4.6003e-06
7:15133590 C T 0.109780 3.6143e-06
7:15133699 T C 0.355553 1.9578e-05
7:15134411 G A 0.135864 1.8703e-06
7:15137033 A G 0.152054 -1.5120e-05
7:15138478 A G 0.240935 -2.8811e-06
7:15145906 A G 0.207658 2.2350e-05
7:15146113 G A 0.789473 -1.7109e-05
7:15150519 C G 0.098748 3.3115e-05
7:15152813 G A 0.156966 8.8017e-06
7:15153909 T C 0.058280 -1.9212e-05
7:15156970 T C 0.859312 2.6908e-06
7:15159483 C T 0.898026 -1.5248e-05
7:15162235 G T 0.021959 -1.3205e-05
7:15172274 T C 1.851720 1.4033e-05
7:15178339 T C 0.970235 1.0730e-05
7:15196351 A G 1.537563 2.3319e-06
7:15202701 A G 0.037898 -8.4415e-06
7:15211356 C A 0.889292 8.7376e-06
7:15223117 T C 1.898726 2.3236e-05
7:15225444 C T 0.332193 -2.8589e-05
7:15228601 C T 1.645891 1.3668e-05
7:15231014 A C 0.216419 2.3781e-05
7:15236377 A G 0.970082 5.0024e-08
7:15238114 T C 0.073511 2.6500e-05
7:15241324 A G 0.186222 -5.2363e-07
7:15241489 C T 0.214291 4.5236e-06
7:15244146 T C 0.034172 1.7571e-06
7:15246922 A C 1.130903 7.2950e-06
7:15248911 A C 0.073348 4.8691e-06
7:15249348 C G 0.308700 -1.2606e-05
7:15249515 G A 0.026277 1.7928e-05
7:15251000 C T 0.230416 -1.2539e-05
7:15273255 C A 0.381164 1.4742e-05
7:15281573 G A 0.805302 -1.0762e-05
7:15290923 A G 0.043644 7.8017e-06
7:15291094 A G 0.028300 -1.3646e-05
7:15297775 G C 0.053965 -5.5400e-06
7:15308658 G A 0.072494 -2.7514e-05
7:15318352 C A 0.038510 -1.4062e-05
7:15331543 A G 0.140504 -1.7167e-05
7:15334487 G A 0.047482 -4.1851e-06
7:15337929 G A 0.893572 -3.6917e-06
7:15340329 A G 1.421279 -2.5780e-05
7:15341158 C A 0.174306 -4.8292e-06
7:15341395 C T 0.025771 -1.1613e-05
7:15355409 C A 0.198601 -1.1611e-05
7:15357121 T C 0.023911 1.5914e-05
7:15364902 G A 0.040125 -3.9988e-05
7:15366321 C A 1.646585 7.3477e-06
7:15366816 C T 0.450646 -7.9435e-06
7:15369035 G C 0.078940 -1.1082e-06
7:15374644 C T 0.108696 1.2800e-05
7:15375307 T C 0.419059 -9.0366e-06
7:15376434 A C 0.061316 -1.2091e-05
7:15377318 C T 0.061574 -4.6762e-06
7:15378573 G A 0.891257 -1.4465e-05
7:15384895 T C 0.195993 -4.2722e-05
7:15392101 G T 0.127243 -1.0062e-05
7:15394591 T C 1.919689 1.0743e-05
7:15398368 A C 0.164432 -2.0682e-05
7:15403425 A G 0.353483 1.3235e-06
7:15404923 C T 1.005382 1.1487e-05
7:15410891 C T 1.035110 5.3670e-06
7:15412832 A G 0.037337 -8.2036e-06
7:15414507 T G 0.240922 3.1610e-05
7:15415710 T C 0.040002 3.0680e-05
7:15419570 C T 0.685778 4.3772e-05
7:15424383 G T 1.563833 -9.8040e-06
7:15426956 A G 0.994101 -4.2370e-06
7:15428068 G A 0.044908 1.9272e-05
7:15428399 G A 1.477872 -3.1733e-05
7:15428659 T C 0.032465 1.5039e-05
7:15431507 C T 0.031207 -1.1307e-05
7:15434633 C T 0.676857 -1.5626e-05
7:15440118 G A 0.259804 1.1281e-05
7:15444537 T G 0.980975 7.3276e-07
7:15444653 C T 0.087413 -1.5792e-06
7:15448892 C T 0.107356 -8.0337e-06
7:15450621 G A 0.223793 5.6722e-06
7:15456251 A G 1.506220 -8.0788e-06
7:15472901 A G 0.032492 1.3482e-06
7:15475804 A G 0.989590 -1.9003e-05
7:15478684 C A 0.474690 5.5204e-06
7:15479168 G A 0.325574 3.8054e-06
7:15480609 T C 0.060102 -1.4848e-05
7:15484101 C T 1.022116 -5.8560e-06
7:15484588 A G 0.049277 -2.6237e-06
7:15495150 G T 1.699959 -2.9069e-05
7:15495188 C T 0.309040 1.5058e-06
7:15499357 G T 0.035817 -1.1964e-05
7:15502647 T C 0.092159 1.9719e-05
7:15512341 G A 0.434752 7.7163e-06
7:15518610 G A 1.171660 9.5856e-06
7:15528120 G A 0.054278 -1.2265e-05
7:15528383 G T 0.070036 -3.4983e-05
7:15541996 G A 1.674620 3.5502e-08
7:15548140 G A 0.095419 -1.1735e-05
7:15556283 G C 0.078668 -4.1725e-05
7:15567173 A G 1.579085 1.9539e-05
7:15572271 G T 0.025815 2.5490e-06
7:15574164 G T 0.111820 -6.9021e-07
7:15586324 A G 0.369850 -2.1531e-06
7:15597996 T G 0.278320 -2.6449e-06
7:15601955 C T 0.057267 -3.9983e-05
7:15603853 A G 0.295788 -1.6688e-05
7:15606338 G A 0.376796 -2.8146e-06
7:15607494 G A 0.236760 8.2070e-06
7:15613124 C A 0.119749 -1.8833e-05
7:15613379 G A 0.176842 9.8489e-06
7:15614112 G A 0.412011 1.6241e-06
7:15616587 A G 0.042926 5.1424e-07
7:15618372 T C 0.053534 -2.0512e-05
7:15623417 C G 0.066592 -1.4044e-05
7:15628319 C T 0.077948 1.2905e-05
7:15630177 G A 0.025305 4.5298e-06
7:15633256 G A 0.037405 -2.3060e-05
7:15638068 T G 0.125263 1.1034e-05
7:15640688 C A 1.556877 2.1850e-05
7:15641010 A G 1.319991 1.7488e-05
7:15641042 C T 0.237518 3.5827e-06
7:15648013 C G 0.310547 -2.5303e-05
7:15658568 T C 1.936801 -9.1539e-06
7:15658957 A G 0.158194 7.0161e-06
7:15660344 G A 0.179137 -1.7607e-05
7:15664769 G A 0.047251 -1.5928e-05
7:15666017 G T 1.354258 1.3174e-05
7:15669000 G A 1.303434 2.0144e-05
7:15669083 G A 0.097051 -6.5703e-06
7:15669433 A G 0.038897 1.0147e-05
7:15674414 C T 0.071196 -2.9886e-05
7:15682889 G T 0.689576 9.6030e-06
7:15687482 A G 0.056162 3.1115e-06
7:15695418 G A 1.526514 3.2148e-06
7:15698326 A G 0.211986 2.9297e-06
7:15709787 G T 0.121816 3.7823e-05
7:15713934 C T 0.969045 -2.0640e-05
7:15717124 A G 0.039356 -3.8411e-06
7:15730179 G A 0.029874 -8.5221e-06
7:15733674 C T 0.725679 -1.1183e-05
7:15734715 G T 1.070886 1.4741e-06
7:15736125 C T 0.589553 -1.9346e-05
7:15742786 A G 0.136268 1.6050e-05
7:15752122 G A 0.604934 1.5238e-05
7:15761537 G A 0.109835 -1.3043e-06
7:15765284 A G 0.076625 -9.6109e-06
7:15770629 C T 0.731149 2.1237e-05
7:15776571 T C 0.139842 2.8611e-06
7:15784702 C T 0.044704 5.6980e-07
7:15786200 A G 1.827177 -1.3873e-05
7:15803563 A C 0.059222 3.7798e-06
7:15803580 C G 0.526921 7.3751e-06
7:15804112 A C 0.038557 -4.0711e-06
7:15805619 T C 0.059524 1.8666e-06
7:15813134 G T 0.143340 9.4389e-06
7:15818442 G A 0.039265 -2.2801e-06
7:15821079 A G 0.066501 -3.3761e-06
7:15823487 C T 1.969412 6.1276e-06
7:15826191 G A 0.120677 5.5904e-06
7:15835998 G A 0.535812 -5.0266e-06
7:15840053 C T 0.382392 -1.0937e-06
7:15866989 C A 0.176641 1.3252e-06
7:15874859 T C 0.295666 -5.3852e-06
7:15877485 C T 0.058905 -7.5942e-06
7:15877548 G A 0.619536 3.2566e-06
7:15878306 T G 0.037714 1.6066e-05
7:15879962 G A 0.033903 3.1280e-05
7:15880255 G T 0.160563 1.0989e-05
7:15881942 A C 0.453516 -8.8599e-06
7:15883021 T G 0.319611 -1.0824e-05
7:15886520 G C 0.034267 1.8669e-05
7:15891058 C A 0.969157 -2.9254e-06
7:15891270 C T 0.111565 9.7383e-06
7:15891740 C T 0.035202 3.2108e-06
7:15893074 A G 0.076737 9.7712e-07
7:15895504 C T 0.470280 -1.0298e-05
7:15895516 G A 1.449399 1.2378e-05
7:15898572 G T 0.291307 -4.1230e-05
7:15904505 G A 1.283977 2.9954e-05
7:15906118 A G 0.059708 1.7037e-05
7:15907681 T G 0.134140 8.7697e-06
7:15913977 G A 0.155501 2.9775e-06
7:15929081 G A 0.379036 2.4818e-05
7:15942768 G T 0.031129 1.6710e-05
7:15943533 G A 1.486637 -2.9273e-06
7:15948586 G T 0.348740 2.1724e-05
7:15955681 C T 0.672067 -3.0465e-05
7:15959145 C A 1.377424 2.6674e-05
7:15963819 G A 0.137360 -1.1116e-05
7:15965839 G A 0.592361 6.9440e-05
7:15971150 G A 0.056311 -3.4152e-06
7:15978605 A G 0.092322 -6.3379e-06
7:15990930 G A 0.172942 1.0230e-05
7:15992871 G A 0.041372 -2.0867e-06
7:15995239 A G 1.460649 -3.2915e-06
7:16003214 T C 0.148280 -1.5956e-05
7:16012103 G A 0.031510 2.8987e-06
7:16012916 T G 0.051949 1.5510e-05
7:16019590 A G 0.051834 1.6715e-05
7:16022322 A G 0.038061 -4.8127e-06
7:16026367 G A 0.059861 -2.5190e-06
7:16028897 A G 0.031527 1.6304e-05
7:16043334 G T 1.561501 -1.6642e-06
7:16062239 G A 0.179378 -2.0360e-05
7:16067450 C T 0.041512 -6.1002e-06
7:16077251 C T 0.378512 -2.1993e-05
7:16077387 C T 0.047159 -1.6293e-05
7:16089460 T C 0.039176 -8.8326e-06
7:16090064 C G 1.053486 3.4315e-05
7:16090658 G T 0.188296 -5.1107e-05
7:16101747 G T 0.048162 -3.9428e-06
7:16101765 C A 1.701713 1.9737e-05
7:16103718 T C 0.524895 -1.2652e-05
7:16116250 T G 0.044691 -1.4896e-05
7:16126183 A G 0.081613 -2.5309e-05
7:16133713 C T 1.599752 4.9081e-05
7:16136341 A G 0.054588 -8.4831e-06
7:16158604 A G 0.354676 3.0503e-05
7:16170906 C T 0.090265 2.2022e-05
7:16174224 G T 0.029160 1.8001e-05
7:16178100 G A 0.967562 1.0563e-05
7:16219233 C T 0.056760 -2.0285e-05
7:16227094 A G 0.614025 -4.6624e-06
7:16236276 C T 0.055179 -6.9228e-06
7:16245135 A C 0.757035 1.6191e-05
7:16264948 T G 0.040366 7.8987e-06
7:16266351 A G 1.435867 1.1273e-05
7:16266374 C G 0.073018 4.3338e-06
7:16277242 A G 1.466007 8.5095e-06
7:16279593 G A 0.804480 1.2291e-05
7:16299024 C T 0.033420 -1.7265e-05
7:16301026 C A 0.448205 3.1399e-05
7:16307092 T G 0.023347 1.9629e-05
7:16324005 T G 0.067850 2.0617e-05
7:16326101 G A 0.256588 3.9485e-05
7:16331139 G A 0.262092 -3.5276e-05
7:16339762 A G 0.053591 -1.3991e-06
7:16344895 T C 1.474812 4.9475e-05
7:16348506 G A 0.026893 2.2039e-05
7:16350845 T G 0.911543 6.8366e-06
7:16352041 A C 0.067758 3.4635e-05
7:16360839 G A 0.160336 -4.7482e-05
7:16365426 C T 0.969595 1.6292e-05
7:16371187 G A 0.394920 -3.5258e-06
7:16380131 T C 0.093883 3.3870e-05
7:16381064 A G 0.916228 1.1623e-05
7:16384943 C T 0.042940 -7.4285e-06
7:16387893 C T 0.042256 -1.1510e-05
7:16408253 C T 0.027426 3.3084e-06
7:16410709 C T 0.071097 -2.4715e-05
7:16410856 T C 0.041940 1.2817e-05
7:16413512 C G 0.114832 -1.2608e-05
7:16413650 A G 0.106459 -3.1625e-05
7:16433898 G A 0.034008 5.0993e-06
7:16438209 A G 0.134908 -5.8305e-05
7:16443067 C T 0.170185 9.6132e-06
7:16445813 A G 0.098415 -1.2509e-05
7:16452891 G T 0.060374 1.0102e-05
7:16453308 A C 0.787909 -2.7150e-05
7:16468934 G T 0.357763 1.0181e-06
7:16470464 T C 0.034131 8.8782e-06
7:16471575 C T 0.114486 2.2691e-06
7:16472202 A C 0.063165 1.9092e-05
7:16475086 A G 0.053602 6.2155e-07
7:16484647 C G 0.055777 -1.8785e-05
7:16500142 G A 1.845291 -1.5791e-05
7:16502390 C T 0.027182 -9.4398e-06
7:16506133 A G 0.103531 1.0990e-05
7:16507247 T C 0.142381 2.6589e-05
7:16514374 G A 0.788772 -1.9858e-05
7:16520450 G C 0.535594 -1.1557e-05
7:16520887 C T 0.917371 -3.7674e-05
7:16528409 C T 0.785648 4.4560e-05
7:16531877 A G 1.788208 1.0257e-05
7:16532099 C T 0.965825 5.6171e-05
7:16535755 A G 0.330558 1.2201e-05
7:16554897 G A 0.621569 -6.6801e-06
7:16563105 A G 0.194143 8.4429e-07
7:16566645 G C 0.205907 2.5189e-05
7:16572850 G A 1.621416 -3.1204e-05
7:16573996 T C 0.045099 5.9049e-06
7:16574341 T C 0.022255 -3.0850e-07
7:16582717 C T 0.125535 2.3078e-05
7:16583340 C T 0.126310 -1.6489e-05
7:16587832 G A 0.070261 -1.4939e-05
7:16589109 C T 0.705956 -3.3210e-05
7:16593083 A G 0.986258 -4.9647e-06
7:16594454 C T 0.272649 -1.5179e-05
7:16596858 G A 0.153070 -4.2078e-06
7:16597440 G C 0.460414 -1.6527e-05
7:16599762 T C 0.342566 4.3675e-05
7:16607766 C T 0.022170 2.4474e-06
7:16607871 A G 1.010359 1.9970e-05
7:16616648 T C 0.023360 -1.5610e-05
7:16618816 G A 0.601388 2.9042e-05
7:16622203 G A 0.285633 2.4871e-05
7:16624415 C T 0.051637 -1.0358e-05
7:16625617 C A 0.395671 -5.8916e-06
7:16634751 G T 0.034770 5.8576e-06
7:16639615 C A 0.731003 1.0066e-05
7:16640491 A G 0.299735 2.0774e-05
7:16641261 T C 0.392612 -1.8201e-05
7:16642838 C T 0.030612 -5.6390e-06
7:16644262 A C 0.094954 4.0655e-06
7:16648885 C T 0.211391 3.8406e-05
7:16650787 T C 0.051201 1.6190e-05
7:16653608 G A 0.287163 1.8714e-05
7:16654291 A C 0.322358 8.5323e-05
7:16658247 T C 0.546589 1.4319e-05
7:16663514 A G 0.801274 -8.7142e-06
7:16663642 T C 0.429799 6.1346e-06
7:16667851 A C 0.035756 -2.3010e-05
7:16670009 T C 0.048420 -3.5066e-06
7:16679981 G A 0.041267 2.0517e-05
7:16682537 A G 1.456171 -1.4803e-05
7:16684099 A G 0.028460 -2.4364e-06
7:16686940 A G 1.205781 3.4631e-06
7:16687458 G A 0.136578 -1.3967e-05
7:16690357 T C 0.041702 1.3521e-05
7:16697335 G A 1.900555 -1.6016e-05
7:16697775 A G 0.027059 1.1423e-05
7:16704252 T C 0.561963 -3.2583e-05
7:16704334 G A 0.087318 1.5751e-05
7:16709708 G T 0.735929 -1.7769e-05
7:16710920 G C 0.111195 3.2080e-06
7:16711833 G A 0.105303 1.7351e-05
7:16714477 A G 0.023132 -4.4991e-05
7:16719148 C T 0.404004 -1.3632e-05
7:16722176 G A 0.033257 2.0410e-06
7:16725088 T G 0.187561 -1.7606e-05
7:16727529 C T 0.339571 -1.0600e-05
7:16730542 T C 0.299439 9.8561e-09
7:16733872 A G 0.160747 3.7163e-05
7:16734307 A G 0.092584 -2.0251e-05
7:16734745 A G 0.337453 -9.5490e-06
7:16735824 C T 0.039526 -5.1331e-06
7:16736186 T G 1.345007 1.7942e-05
7:16740012 T C 0.050481 -2.6573e-05
7:16740101 A G 1.171130 -3.2254e-06
7:16749089 C A 0.124434 2.3596e-05
7:16751520 G C 0.153210 3.6893e-06
7:16754431 A G 0.152424 -6.7789e-06
7:16754960 C T 0.661507 -2.4876e-05
7:16756053 C T 0.327321 -1.2261e-05
7:16758263 A G 1.061839 -5.5444e-06
7:16764996 G A 0.133824 1.1443e-05
7:16767698 C T 0.133681 1.3063e-05
7:16770206 G C 0.507876 -4.3797e-07
7:16773714 G C 0.056984 -1.0758e-06
7:16776509 A G 0.810450 9.9914e-06
7:16779245 G A 0.052510 -4.4149e-06
7:16780288 C T 0.071573 8.7298e-06
7:16780982 G A 0.364978 -5.8226e-06
7:16783914 C T 0.330816 1.1546e-05
7:16784211 T C 0.124967 -5.3167e-06
7:16785648 A G 0.472654 -4.4953e-06
7:16787120 C T 0.747604 5.1376e-06
7:16788739 A G 0.307606 1.5156e-05
7:16789438 C T 0.033957 -1.7915e-05
7:16789457 G T 1.163797 -4.2433e-07
7:16790458 T C 0.030364 2.1301e-06
7:16790487 C A 0.076836 8.6958e-06
7:16791060 T C 0.086709 1.3867e-05
7:16792062 A G 0.040295 3.1326e-06
7:16796037 T G 0.054268 1.9154e-06
7:16802248 T C 0.029381 7.7020e-06
7:16803279 G A 0.689800 -8.2191e-06
7:16803990 C T 1.202480 -6.9975e-06
7:16806028 T G 0.030024 3.1282e-06
7:16811738 T G 0.041563 1.3206e-05
7:16813427 C T 1.095521 1.1468e-05
7:16813488 C T 0.328181 1.5143e-05
7:16815210 T C 0.066456 -6.0476e-06
7:16816943 A C 0.029599 3.2596e-06
7:16820059 T C 0.081450 2.4105e-05
7:16821083 C T 0.039390 2.4180e-05
7:16821355 A G 1.231232 -4.3243e-06
7:16821880 T C 0.069193 3.1551e-05
7:16822816 T C 0.272030 2.1137e-05
7:16823169 C A 0.170151 4.1278e-06
7:16824951 G A 0.036613 -6.2200e-06
7:16827221 G A 0.087209 2.4852e-05
7:16831233 G A 0.162994 1.1568e-05
7:16831347 C T 0.040611 4.3840e-06
7:16831537 T G 0.082466 7.2342e-06
7:16834551 A C 1.695525 2.4316e-05
7:16836477 A G 0.209432 2.2956e-05
7:16837618 A G 0.408349 2.3255e-05
7:16838095 A G 0.039669 -6.5840e-06
7:16844447 C T 0.375918 5.0412e-06
7:16844938 G A 0.139542 -3.6936e-05
7:16846616 A C 0.022806 9.1096e-06
7:16849012 G A 0.750521 5.8852e-06
7:16852557 T C 0.086746 -8.1873e-06
7:16852808 C T 0.285133 -6.9558e-06
7:16854660 A G 0.077557 5.0493e-05
7:16855353 G A 0.031214 -9.9849e-06
7:16861657 G A 0.212149 1.7038e-05
7:16872913 A G 1.254337 1.0820e-05
7:16875661 T G 1.936804 1.9249e-05
7:16885379 T G 0.428259 -5.9944e-06
7:16892465 G A 1.777128 -5.6459e-05
7:16902510 T C 0.059279 -2.8066e-05
7:16904437 C T 0.136649 -1.6870e-05
7:16905299 T C 0.131073 4.2449e-05
7:16907220 G A 0.581237 4.2916e-05
7:16910963 T C 0.718063 -7.5954e-05
7:16915306 A G 0.088103 -1.6471e-05
7:16922554 C T 0.823114 9.0069e-06
7:16923743 G A 1.816818 -1.2049e-06
7:16927846 A G 0.029888 1.0358e-06
7:16931466 T G 0.595221 3.2888e-06
7:16946105 G A 0.036592 1.3209e-05
7:16946179 A G 1.856293 -1.6840e-05
7:16954787 A G 0.275321 1.5118e-05
7:16965068 A G 0.072372 6.8614e-06
7:16965642 G T 0.111480 1.8298e-05
7:16969731 A G 0.777465 -1.5134e-05
7:16970091 A G 0.580122 -4.5909e-06
7:16973077 T G 0.032846 9.7098e-07
7:16975919 C T 0.141188 1.4166e-05
7:16976005 C T 0.104997 -2.4401e-05
7:16981729 A G 0.067510 2.3561e-05
7:16984247 C A 0.032829 2.3770e-06
7:16991799 C T 0.383180 3.5137e-06
7:16992835 G A 0.229243 5.8081e-06
7:16994780 C T 0.021222 1.1591e-05
7:17001853 C A 0.025788 -9.4152e-06
7:17002115 C T 0.057083 -7.6009e-06
7:17015156 T C 0.800726 -8.3901e-06
7:17016136 T G 0.385778 -1.7482e-05
7:17031026 T C 0.037320 -1.2041e-05
7:17033088 C T 0.706164 -6.0880e-06
7:17035205 T C 0.130441 -1.1038e-06
7:17039332 G A 0.165262 -1.0094e-06
7:17058817 C T 0.083829 -3.4083e-06
7:17063446 A G 0.247918 -1.9963e-05
7:17064954 A G 0.049869 9.2840e-06
7:17065909 G A 1.318206 -5.3019e-06
7:17066543 G T 0.315449 9.3478e-08
7:17072628 C T 0.075840 -3.9237e-06
7:17074922 G A 0.020630 3.7559e-06
7:17084979 A G 0.091258 -1.3928e-05
7:17086436 T C 0.372359 1.0474e-05
7:17094588 A G 0.234618 -8.1386e-06
7:17095236 C G 0.055336 2.5457e-06
7:17095430 C A 1.832406 4.5139e-07
7:17098139 G A 0.029055 -1.0850e-06
7:17103112 G C 0.123866 -2.6363e-05
7:17106017 G T 0.898923 -4.5302e-05
7:17111402 T G 0.475380 2.8851e-05
7:17116299 T C 0.085353 1.0388e-05
7:17128963 T C 0.463488 -2.3965e-05
7:17131935 C G 1.612019 4.8739e-06
7:17133294 G T 0.499448 -5.0230e-06
7:17133514 C A 0.117685 -1.1828e-05
7:17133853 T C 0.248510 -4.9482e-05
7:17134708 A G 0.051643 -1.7453e-06
7:17134865 C T 0.455930 1.2165e-05
7:17139340 T C 0.055849 1.4736e-05
7:17140827 G A 0.087209 1.5062e-05
7:17144459 G T 0.034733 1.7867e-05
7:17159349 T C 0.260994 5.3653e-06
7:17160612 C T 1.241166 1.3627e-05
7:17161429 G A 0.060364 -1.1459e-05
7:17162882 G A 0.113656 8.3121e-07
7:17164337 A G 0.055573 -1.5673e-05
7:17166157 C A 0.198301 7.2507e-06
7:17173879 T G 0.128574 1.8415e-05
7:17174133 A G 0.033787 -1.9954e-05
7:17176253 C T 0.117535 1.7968e-05
7:17178000 C T 0.030840 2.0424e-06
7:17182749 A G 0.079722 -2.0037e-05
7:17187062 C G 1.286731 3.2677e-06
7:17192663 C T 0.026549 -1.6148e-05
7:17196529 A G 1.088242 1.8628e-05
7:17197612 T C 0.058236 -9.7545e-06
7:17200506 G T 0.307378 -2.2339e-05
7:17203978 A G 0.031085 -1.5274e-05
7:17204040 A G 0.065110 2.8404e-05
7:17207814 T C 0.021888 -6.4821e-06
7:17215812 G A 0.456912 9.0127e-06
7:17220482 C A 0.060952 1.0981e-05
7:17221091 G A 0.785379 2.1753e-05
7:17221154 G A 0.231817 -1.8176e-05
7:17225607 A C 1.092496 9.6158e-06
7:17225682 A C 0.123594 9.0542e-06
7:17233759 C A 0.031462 1.9934e-05
7:17234207 C G 0.061775 -7.7684e-06
7:17239894 T G 1.185365 -1.1435e-05
7:17241627 G A 1.901895 8.9210e-06
7:17243954 A G 1.726080 -1.0503e-05
7:17269707 T C 0.080406 -1.0317e-05
7:17275597 C T 0.150092 -4.7708e-06
7:17279393 T C 0.050192 -3.5804e-06
7:17280135 A G 1.523794 -5.9794e-06
7:17284577 C T 1.269371 -2.0296e-05
7:17287287 G A 0.090602 9.9674e-06
7:17293321 C T 0.184277 1.3558e-05
7:17298451 C T 0.095759 4.8843e-06
7:17302449 A G 0.023010 1.0821e-05
7:17303549 G A 1.452935 -1.7129e-08
7:17307741 A C 0.056468 1.2441e-05
7:17309279 A C 1.003328 -2.5047e-05
7:17310673 C T 1.969395 -1.7869e-06
7:17319257 G A 0.033345 -6.4397e-06
7:17360044 G C 0.056213 -2.7968e-06
7:17363568 T C 1.754465 1.5617e-05
7:17374902 C T 0.463321 3.4051e-05
7:17379110 A G 0.212010 3.9222e-05
7:17382217 G T 0.045748 3.0484e-05
7:17383061 C A 0.094382 -1.5688e-05
7:17394874 A G 0.024370 7.8746e-06
7:17404160 A G 0.103531 1.2115e-05
7:17414133 G A 0.373885 5.4271e-05
7:17422113 A T 1.425838 -2.7689e-05
7:17430916 G T 0.047122 1.2754e-05
7:17433132 G T 0.126106 5.6602e-06
7:17435623 C T 1.502674 -1.2125e-05
7:17448662 G C 0.083891 -2.2253e-06
7:17462954 T G 0.092329 -1.6913e-05
7:17465535 C G 0.155916 -2.0568e-05
7:17465828 T C 0.221420 -7.8455e-07
7:17470263 A G 0.040145 -1.5950e-05
7:17475607 C T 0.509681 -3.0592e-05
7:17478097 A G 0.035504 -5.3438e-06
7:17485520 A G 0.026774 -5.1493e-06
7:17488791 G C 0.126504 -5.8579e-06
7:17494001 T G 0.042386 -1.2008e-05
7:17499411 C T 1.854029 7.9521e-06
7:17499844 T C 0.532732 -1.1030e-05
7:17501082 C A 0.919880 1.4734e-05
7:17501194 T C 0.036966 -2.9989e-05
7:17502331 T C 0.067915 -1.2602e-05
7:17507948 G A 0.500726 -1.9860e-05
7:17513063 T C 0.095953 5.5405e-06
7:17515400 T C 1.788922 1.6974e-05
7:17517644 G T 0.245525 3.1388e-05
7:17519126 T C 0.627284 4.6078e-07
7:17521686 C T 1.220281 2.3575e-06
7:17524639 A C 0.670744 4.7218e-05
7:17524738 C T 0.047465 1.2401e-05
7:17527747 G C 0.332866 4.2969e-07
7:17531833 T C 0.035164 -4.0230e-06
7:17532188 T C 0.506676 6.0073e-05
7:17535086 G C 0.230620 5.4584e-05
7:17540730 C T 1.184379 -4.4582e-06
7:17542343 T C 0.024125 1.5044e-05
7:17542905 G A 1.791421 5.3598e-06
7:17544284 T C 0.479701 -2.4997e-06
7:17544309 A G 0.030027 1.6404e-05
7:17544585 G A 0.057630 -1.4980e-05
7:17552884 A G 0.447876 -9.5574e-06
7:17558736 A G 0.049212 1.5762e-06
7:17559135 A G 0.143738 -9.3865e-06
7:17559301 G C 0.241010 9.4328e-06
7:17560178 A G 0.064488 1.2729e-05
7:17561583 G A 0.371373 -6.8504e-06
7:17564240 A G 1.847576 7.1244e-06
7:17569639 G A 0.175247 1.4215e-06
7:17570146 T C 0.283450 -2.3908e-05
7:17570594 T C 0.267685 1.4903e-05
7:17574314 T C 1.698653 -2.1060e-05
7:17574672 G A 0.300952 -1.3793e-05
7:17575276 C G 0.819038 6.2486e-06
7:17575571 G C 0.661174 7.6991e-06
7:17579238 C A 0.284405 -1.4194e-05
7:17580979 C T 0.233904 -2.1132e-05
7:17581787 G C 0.228730 1.5721e-05
7:17582940 G C 1.036987 -8.1556e-06
7:17583429 G T 1.138981 -8.5566e-06
7:17585609 T C 1.738489 -1.5386e-05
7:17586155 C T 0.048172 2.2682e-05
7:17587798 C T 0.022422 9.7400e-06
7:17587974 A G 0.971945 1.3297e-05
7:17588562 C A 0.165524 1.1445e-06
7:17593328 A G 1.761332 -5.4382e-06
7:17593666 C G 0.300323 4.6607e-06
7:17595038 A G 0.081973 5.3224e-06
7:17597897 C G 0.955887 6.2863e-06
7:17599868 T G 1.291892 -2.4050e-06
7:17600137 G C 0.154893 1.1950e-05
7:17604524 G A 0.217663 2.2345e-05
7:17625554 A G 1.837369 2.1054e-05
7:17626729 C T 0.055087 5.0276e-06
7:17629551 C T 0.090275 -8.9229e-06
7:17632452 C A 0.025033 5.7212e-06
7:17650717 C T 0.203170 9.7797e-06
7:17651540 T C 0.169151 -4.6637e-05
7:17665702 A G 0.034046 -2.5237e-05
7:17668495 G T 0.242091 -1.3452e-05
7:17689767 G A 0.347608 1.0898e-05
7:17691608 C T 0.663197 -5.1100e-06
7:17695217 T G 0.028103 -4.5722e-06
7:17695701 C A 0.019954 5.9558e-06
7:17700823 A G 0.198560 -9.5418e-06
7:17700892 C T 0.565305 -3.6824e-06
7:17703416 A G 0.623711 -9.5491e-06
7:17709077 T C 0.159543 -1.3720e-05
7:17712531 G A 1.214281 -1.4537e-05
7:17713231 C T 1.587802 -6.0622e-06
7:17714252 C T 0.041192 6.2675e-06
7:17717994 A G 0.038027 -2.5683e-06
7:17723110 A G 1.318856 3.1191e-06
7:17725680 T C 1.370519 -8.0644e-06
7:17726111 G T 0.062791 -6.7905e-06
7:17726121 G A 1.575236 -1.2834e-05
7:17736127 G A 0.030629 -5.9983e-06
7:17739031 C T 0.768883 2.6048e-05
7:17739141 G A 1.477359 1.6237e-05
7:17740423 G A 0.283413 -1.3800e-05
7:17753910 T C 0.079369 -2.6182e-06
7:17754905 G A 0.053530 9.5172e-07
7:17757841 C T 0.036568 -1.9526e-06
7:17759856 C T 0.403933 2.8858e-06
7:17766429 T C 0.200977 1.3402e-05
7:17768730 T C 1.614008 1.0150e-05
7:17786499 T C 0.115577 4.4257e-05
7:17786555 T C 1.597821 4.3073e-06
7:17796008 G T 0.327559 -1.1834e-05
7:17796095 A G 0.745802 -7.6001e-06
7:17814607 G A 1.069319 -1.8659e-05
7:17822386 T C 1.665447 -9.8257e-06
7:17829247 T C 1.013841 -1.1347e-05
7:17842957 C A 0.043888 2.8159e-05
7:17854532 T G 1.019909 -5.3307e-06
7:17861733 T C 0.054571 1.2872e-05
7:17861958 G T 0.188105 3.2793e-06
7:17872368 G C 0.026933 -8.9125e-06
7:17879553 A G 0.163409 1.3150e-05
7:17883994 C G 0.036361 -8.9023e-06
7:17888078 C T 0.081905 5.3639e-05
7:17911038 T C 0.788201 3.7739e-06
7:17911604 T C 0.024326 -2.8261e-06
7:17921253 T C 0.070788 8.6882e-06
7:17924499 C T 0.116628 -1.0696e-05
7:17927789 T C 0.773035 -1.0899e-06
7:17929655 T C 0.515053 -2.8229e-05
7:17958300 C T 0.036888 2.7441e-06
7:17961676 T C 0.086094 -5.4214e-06
7:17963039 A G 0.024652 -7.7772e-06
7:17974866 C T 0.330670 -1.3609e-05
7:17978826 T C 0.041913 2.0549e-06
7:17979793 A G 0.860301 -7.3720e-06
7:17982646 C T 0.159890 -1.0554e-05
7:17997163 C T 0.199138 3.3390e-05
7:17997702 C T 0.139155 2.1137e-05
7:18003774 C T 0.035729 -2.7659e-06
7:18007643 C A 0.043134 -8.7667e-06
7:18008582 A G 1.034610 -7.0854e-06
7:18011321 T G 0.093257 6.7781e-06
7:18015161 G A 0.139434 -2.8379e-06
7:18016725 C G 1.847559 -2.5406e-05
7:18017502 A G 0.286224 -2.4271e-06
7:18034122 T C 1.130781 -1.2788e-05
7:18040990 G C 0.109620 -1.3732e-05
7:18044262 G A 1.363244 1.6148e-05
7:18059158 C T 0.073202 9.4344e-06
7:18064857 G T 0.363608 1.9100e-05
7:18065619 G C 0.107030 -4.2720e-06
7:18065822 C G 1.155328 3.6712e-05
7:18066569 A C 0.857479 1.5257e-05
7:18067261 C G 0.071340 1.6469e-06
7:18072475 T C 0.190315 1.5329e-05
7:18079091 G A 0.074004 3.1938e-06
7:18083710 T C 0.067575 7.1354e-06
7:18083973 A C 0.324754 -2.8050e-05
7:18085785 C T 0.191825 3.7686e-06
7:18088339 G A 0.032023 -1.4624e-05
7:18088558 T G 0.291943 1.5646e-05
7:18095821 C T 0.363482 4.7008e-05
7:18099741 C A 0.039047 -1.5511e-05
7:18101378 C T 0.126249 -2.5331e-06
7:18103995 C T 0.028525 -8.7872e-06
7:18104972 T C 0.862100 4.6806e-06
7:18105789 C T 0.052765 3.0132e-06
7:18106086 C G 0.045595 -2.0947e-05
7:18108671 C A 0.237243 6.3313e-05
7:18120806 A C 0.386900 1.9608e-06
7:18124420 A G 0.083054 7.8153e-06
7:18131727 A G 0.568172 2.0926e-05
7:18132062 A G 1.000024 4.8069e-05
7:18133252 T C 0.038598 8.4448e-06
7:18143918 G A 0.284654 1.4913e-05
7:18144578 T C 0.069690 -1.5107e-05
7:18146906 C G 1.753642 -1.8498e-05
7:18149465 A T 0.058596 1.3012e-05
7:18162001 A C 0.065328 -6.5748e-06
7:18171731 A G 0.385224 1.5200e-07
7:18181230 A G 0.108896 -2.3247e-05
7:18182771 C T 0.419443 9.2419e-06
7:18186191 G C 0.071634 -4.8929e-06
7:18187817 A G 0.034909 -1.1283e-06
7:18189922 A G 0.074021 8.3694e-06
7:18198925 T C 0.116750 1.3088e-05
7:18201223 G A 0.426144 -3.6560e-06
7:18205002 C T 0.071644 -9.6895e-06
7:18205779 G A 0.745486 -4.4916e-06
7:18215486 T C 0.026658 -1.3392e-05
7:18218581 G A 0.060643 -2.9337e-06
7:18218686 T C 0.144288 2.0052e-05
7:18220607 A G 0.023258 -2.3564e-05
7:18221134 T C 0.956938 -4.8293e-06
7:18223458 G T 0.076020 9.3081e-06
7:18231580 G C 0.067051 -1.6260e-06
7:18238252 G A 0.037881 -2.3791e-05
7:18242296 G T 0.103691 2.1906e-05
7:18266168 A G 0.103487 -6.0451e-06
7:18276993 T G 0.485454 -6.7684e-06
7:18277071 T C 0.036300 1.8879e-06
7:18295790 T C 0.994853 8.0706e-06
7:18316936 G A 0.062676 2.3960e-05
7:18318660 G A 0.331554 2.0607e-05
7:18321062 G C 0.040111 5.8465e-06
7:18331915 A G 0.487280 1.1378e-05
7:18339268 C T 0.047662 1.5167e-05
7:18351878 A C 0.035647 1.0492e-05
7:18364948 G A 1.948061 2.6343e-05
7:18369320 G A 0.374341 -1.0754e-05
7:18369502 G A 0.486722 2.6894e-05
7:18374591 T C 0.210463 -1.2540e-05
7:18375750 C T 0.432172 1.9810e-05
7:18385547 T C 0.058518 -2.2253e-06
7:18392383 G T 0.239025 -6.0779e-06
7:18394098 A C 0.371597 2.5604e-05
7:18394460 G A 0.039931 -3.6836e-06
7:18395436 C T 0.442201 9.4736e-06
7:18396960 A G 0.034586 1.8225e-05
7:18397024 T C 0.204673 -1.8075e-06
7:18399706 G C 0.054067 2.6664e-07
7:18406212 C T 0.090449 4.3838e-06
7:18409310 G A 0.084873 5.4021e-05
7:18409478 C T 0.031907 -1.2067e-05
7:18411672 C T 0.454478 2.1088e-06
7:18426868 T C 0.024941 -2.7479e-06
7:18428951 A G 0.125810 -1.5297e-05
7:18429308 G A 0.043766 -1.6364e-06
7:18442275 T G 0.023857 2.3287e-05
7:18445423 C T 0.035674 -8.3874e-06
7:18447378 A C 0.117022 -2.4172e-05
7:18447491 A G 0.055723 2.1975e-06
7:18449242 A G 0.046880 -1.6262e-06
7:18454927 G A 0.065977 -1.4528e-05
7:18455288 T C 1.199842 2.2120e-05
7:18459986 G A 0.038136 -1.7510e-06
7:18461706 A G 0.696239 4.3886e-06
7:18466286 A T 0.066310 3.0347e-06
7:18467222 A G 0.085591 1.3930e-05
7:18476022 A G 0.051229 1.9543e-05
7:18485913 C T 0.039241 -3.7779e-06
7:18485956 T G 0.049760 -1.7643e-05
7:18488172 T G 0.041260 -3.1648e-06
7:18491959 T C 0.053527 -1.8865e-05
7:18509289 T C 0.032244 -1.1289e-05
7:18514307 G A 0.031265 -1.4427e-05
7:18518252 A G 0.384296 -1.9776e-06
7:18520024 C T 0.047251 1.7777e-05
7:18524133 T C 0.063430 -4.2286e-06
7:18533930 C T 0.056583 -1.7117e-06
7:18548419 G A 0.747291 -3.6606e-06
7:18549246 G A 0.043950 9.4505e-06
7:18552960 G A 0.038646 -8.1877e-06
7:18571206 G A 0.042137 -1.6433e-05
7:18588445 A G 1.367589 6.6278e-06
7:18590577 A G 0.057573 -1.6122e-05
7:18598021 G A 0.021660 2.6909e-05
7:18600298 C T 0.103185 4.6763e-06
7:18604337 C T 0.507478 -7.9171e-06
7:18606138 G A 0.120340 -1.6357e-06
7:18613603 T C 0.049967 5.6826e-05
7:18624800 C T 1.071998 -1.5650e-05
7:18625486 T C 1.862681 1.9888e-05
7:18630523 G T 0.316404 8.4043e-06
7:18631311 C A 0.045493 -1.4664e-05
7:18633807 G A 0.637385 -3.7276e-05
7:18634929 G A 0.510014 -2.1175e-05
7:18636654 G A 0.095158 9.2735e-06
7:18638811 G C 0.129261 2.0749e-05
7:18644762 G A 1.797734 1.6682e-05
7:18644974 G T 0.122652 9.6068e-06
7:18645710 T C 0.042804 1.2884e-06
7:18656230 G A 0.023098 -2.6317e-06
7:18656677 C T 1.796881 1.8933e-05
7:18664580 G A 0.998337 -1.9341e-05
7:18672384 T G 1.204652 6.8078e-06
7:18676842 T G 0.192253 1.0557e-05
7:18680661 G C 1.525269 -1.8822e-05
7:18681740 T C 0.179592 7.3174e-05
7:18681992 G C 0.181513 3.2518e-05
7:18687955 A C 0.041117 -8.8917e-07
7:18688458 A C 0.032985 5.7301e-06
7:18691879 G T 0.021643 3.4726e-06
7:18694435 C A 0.301928 -5.1054e-06
7:18694680 T C 0.099690 -1.1816e-05
7:18697589 G A 0.422625 -1.5685e-06
7:18700375 G C 0.137472 2.5233e-05
7:18701937 C A 0.040988 -1.2809e-05
7:18706918 A G 0.358083 -9.2969e-06
7:18710388 A G 0.218887 -2.2073e-05
7:18714359 A G 0.371655 -1.2559e-06
7:18715271 G A 0.357634 -3.5235e-06
7:18720135 T C 0.160676 -2.7837e-05
7:18723446 T C 0.290209 -3.9282e-06
7:18728485 G A 0.200243 -2.4731e-05
7:18740123 C T 0.056107 2.5838e-06
7:18741349 A G 0.197506 -2.5691e-05
7:18741367 G T 0.376979 4.5808e-05
7:18744896 A G 0.071784 -2.3232e-05
7:18747178 A G 0.203789 9.9957e-06
7:18762588 G A 0.063747 -2.2401e-05
7:18767343 G A 0.501933 -4.2844e-06
7:18768578 T C 0.051174 9.8364e-06
7:18768692 G C 0.077020 -8.1991e-07
7:18770945 T C 0.047475 3.6328e-06
7:18782679 A G 0.088103 2.6945e-06
7:18788998 G T 0.062934 -2.7701e-06
7:18789991 T C 0.425025 -8.7561e-06
7:18794621 C A 0.067099 8.8389e-06
7:18805880 G A 0.079393 4.0268e-06
7:18810062 T C 0.041818 -4.7279e-06
7:18812445 A C 0.144441 -4.1476e-06
7:18815473 A C 1.056277 -3.4638e-05
7:18815667 T G 0.049692 5.9763e-06
7:18825917 G A 0.045143 1.6198e-05
7:18828709 C T 1.665716 1.0400e-05
7:18831464 C T 1.696103 1.4463e-05
7:18832370 A G 0.021932 -1.9651e-05
7:18834139 C T 0.069214 4.2990e-09
7:18835725 C T 0.132539 -4.9829e-07
7:18838463 A C 1.283783 -3.4999e-05
7:18845072 G A 0.149381 4.0244e-06
7:18847958 C T 1.698045 1.5580e-05
7:18854186 T C 0.645371 6.8836e-05
7:18855053 T C 0.045541 9.5052e-06
7:18859352 G T 0.571823 6.7942e-05
7:18861147 G A 1.477638 -1.4247e-05
7:18861181 A G 0.088246 1.4099e-05
7:18861219 G A 0.734841 1.7100e-05
7:18861265 C T 0.100917 -1.5870e-05
7:18861547 A G 0.051144 1.8215e-05
7:18864637 A G 0.443860 2.9049e-05
7:18864783 G A 0.154940 3.3451e-05
7:18866070 A G 0.050844 -1.5936e-06
7:18866190 G A 0.085597 1.5928e-05
7:18868031 T C 0.661265 -1.3624e-05
7:18868745 G A 0.029976 -4.2752e-06
7:18870428 A G 1.947765 2.0527e-05
7:18878259 C T 0.782636 -1.9688e-05
7:18879442 C T 0.082701 1.3152e-05
7:18879945 A G 0.076918 4.0911e-06
7:18883682 G A 0.070563 -2.1706e-05
7:18887633 G A 0.044004 1.8723e-05
7:18895565 T C 0.068442 2.3521e-05
7:18896186 A C 0.042508 -3.3156e-05
7:18905908 A G 0.709574 -1.1238e-05
7:18907930 C A 0.704113 -5.2972e-06
7:18919388 A G 0.020260 1.3486e-07
7:18922889 C T 0.090204 2.2212e-05
7:18924289 A C 0.345575 -8.4851e-06
7:18926662 C T 0.515600 -8.3586e-06
7:18934478 T G 1.730761 1.1865e-05
7:18934636 A C 0.253719 4.3378e-05
7:18935459 C T 0.479691 2.3754e-05
7:18938613 A C 0.083299 -3.5659e-05
7:18939823 A G 0.614956 1.6827e-05
7:18941492 C G 0.104956 -2.2432e-05
7:18942669 G A 0.315653 -2.3124e-05
7:18942904 T G 0.658736 9.4937e-06
7:18943298 G A 0.083262 -3.3281e-05
7:18949382 C T 0.124872 -2.7524e-06
7:18953422 T C 0.634580 -1.1438e-05
7:18957353 A C 0.389824 1.4254e-04
7:18959138 A G 1.756865 1.5643e-05
7:18964076 G A 0.982202 -2.6532e-05
7:18965399 T C 0.196078 1.2544e-06
7:18974057 C T 0.074460 -1.4129e-05
7:18975056 G T 0.347214 -1.6598e-05
7:18975650 G A 0.160519 -2.1820e-05
7:18977047 T C 0.145744 3.4387e-05
7:18977483 T C 0.390306 -1.3595e-05
7:18977511 G T 0.331432 2.4285e-05
7:18979516 G A 0.844434 8.7917e-06
7:18988341 T C 0.026077 1.2645e-06
7:18993870 T C 1.507226 1.0337e-05
7:18994327 G A 0.108764 -1.1947e-05
7:18996812 A G 0.099911 2.4912e-06
7:18998604 C A 0.734209 -1.0487e-06
7:19002896 T C 0.052242 -4.3767e-06
7:19003882 T C 0.026784 -1.6615e-05
7:19015263 G T 1.549513 -1.1051e-05
7:19020966 A G 0.216572 -8.9316e-06
7:19021083 A C 0.194715 2.3718e-06
7:19022170 T C 0.338871 -8.4013e-06
7:19022361 C T 0.027807 -1.6496e-06
7:19030751 C G 1.389314 -4.1845e-06
7:19031935 T C 0.192712 -1.2726e-05
7:19036775 C T 0.197499 -1.1674e-05
7:19038332 G A 0.696375 -2.9314e-06
7:19052733 A G 0.307919 -1.6589e-06
7:19055797 C A 0.154070 -2.2276e-05
7:19059075 C T 0.084350 1.0994e-06
7:19060674 C T 0.091003 2.0827e-05
7:19061426 A G 0.576182 5.9730e-07
7:19063940 C G 0.625377 2.4889e-05
7:19064020 T C 0.773021 8.7892e-06
7:19080344 G C 0.295863 7.5573e-06
7:19093669 C T 1.963340 1.8870e-05
7:19096224 G A 0.092101 -2.2907e-06
7:19102485 T C 0.020933 9.4530e-06
7:19105119 A C 0.106129 3.2231e-06
7:19109456 A G 0.024995 2.4236e-05
7:19110113 T G 0.044735 1.0739e-05
7:19110531 A G 0.684711 -3.7623e-06
7:19111578 C G 0.021381 -7.7103e-06
7:19112064 C G 0.111535 1.4262e-05
7:19130499 C T 0.034427 -1.2333e-05
7:19130599 T C 0.070805 -3.0924e-05
7:19132902 C T 0.033934 -1.5465e-05
7:19134995 C T 0.357491 -2.1147e-05
7:19137228 C T 0.820979 3.4647e-06
7:19139417 C T 0.056022 -1.5344e-05
7:19141259 G A 0.336817 -1.1216e-05
7:19141455 G A 0.259087 1.4688e-05
7:19141694 C T 0.057620 -5.6263e-06
7:19145326 C T 0.146427 -3.6766e-06
7:19148847 G T 0.398983 6.2457e-05
7:19149966 G A 0.153369 5.9522e-05
7:19150091 G T 0.101638 3.0917e-05
7:19160782 G T 0.073304 3.0759e-05
7:19164041 C T 0.052772 -2.1380e-05
7:19164114 G A 0.194123 1.4842e-05
7:19165301 T C 0.037092 1.9841e-05
7:19166673 A G 0.080226 1.5145e-05
7:19177876 G C 0.244947 2.3789e-05
7:19179574 T C 0.055737 -1.9985e-05
7:19183625 C T 0.043283 7.5419e-06
7:19186465 T C 0.121792 6.5636e-07
7:19186886 C G 0.599205 -8.9861e-05
7:19192848 G A 0.031316 -1.1673e-05
7:19194435 A G 1.111956 -2.8116e-07
7:19196633 G A 0.059459 2.0824e-05
7:19199469 T C 0.053326 8.0864e-06
7:19202240 A G 0.518391 6.0662e-05
7:19209526 T G 0.047747 -2.9820e-06
7:19211045 G A 0.102896 1.3885e-05
7:19211709 C T 0.151211 1.8076e-05
7:19212535 A C 0.035929 -2.6652e-05
7:19213929 A G 0.125603 2.7690e-05
7:19221149 C A 0.078485 -9.4504e-06
7:19221417 T C 0.095997 7.1687e-06
7:19225377 G A 0.062394 3.7667e-05
7:19226244 A C 0.827112 3.4822e-05
7:19240384 T C 0.030972 3.0689e-06
7:19241735 C A 1.335148 -2.5389e-06
7:19251938 C G 0.060459 9.1410e-06
7:19252156 G T 0.225221 -4.4198e-06
7:19260935 G A 0.653249 1.0134e-05
7:19262954 C T 0.051246 9.6134e-06
7:19288379 C T 0.118667 -2.7761e-05
7:19292839 A G 0.388131 1.1645e-05
7:19295320 G C 0.578459 2.8040e-05
7:19303352 G A 0.027593 -1.7348e-05
7:19321873 C T 0.044096 2.0806e-06
7:19326626 G A 0.030272 -1.0698e-05
7:19327146 A G 0.022140 -5.0542e-06
7:19331345 G C 0.032655 1.5147e-05
7:19338219 T G 0.111963 -3.8250e-06
7:19347037 A G 1.025237 6.7916e-06
7:19353107 A G 1.272095 -2.9908e-05
7:19353580 T G 0.154627 -3.8744e-05
7:19355187 T G 1.118548 3.8243e-06
7:19356216 C T 0.035304 2.5453e-05
7:19359089 A G 0.026923 5.1536e-06
7:19369093 G A 0.464688 1.5787e-05
7:19369890 T G 0.064049 2.2300e-05
7:19373182 G A 0.027066 2.4777e-06
7:19373422 A G 1.120554 -1.2689e-06
7:19389750 G A 0.642050 1.0951e-05
7:19394432 G A 0.867784 -1.3602e-06
7:19397949 C T 0.058599 7.9177e-06
7:19405928 C T 0.084941 1.8891e-05
7:19410205 C T 0.125936 -3.2949e-05
7:19411289 T C 1.655173 -1.4023e-05
7:19419586 G C 0.129965 3.5954e-05
7:19421606 T G 0.226894 6.1971e-07
7:19439265 G T 1.886769 -1.6357e-05
7:19440352 G A 0.698286 -3.1239e-06
7:19448511 A G 0.961983 -2.7515e-05
7:19448849 T C 0.158473 -2.2755e-06
7:19453292 T C 0.071117 -1.7470e-05
7:19464080 T C 1.391292 -1.3327e-05
7:19468258 A G 0.257853 2.4262e-05
7:19468584 T C 0.032805 1.8449e-05
7:19469355 A C 1.046207 -6.3873e-06
7:19470226 G A 0.068455 -9.2201e-08
7:19476740 G A 0.047621 -2.6312e-05
7:19480069 T C 0.034287 2.3479e-05
7:19484079 G C 0.024295 -9.7326e-07
7:19485005 A G 0.169882 1.6197e-06
7:19485885 A G 0.089021 1.0218e-05
7:19492739 C T 0.041066 3.4023e-05
7:19500810 G A 0.148219 -1.8018e-05
7:19510791 A G 1.950193 -9.2345e-06
7:19516010 A G 0.067578 4.6503e-06
7:19516492 A G 1.886844 -2.7456e-05
7:19520977 A G 0.101542 -3.1256e-05
7:19524765 G A 0.066932 1.7507e-05
7:19530219 C T 0.140909 1.5140e-05
7:19532215 A G 0.066293 -2.2287e-06
7:19537100 T C 0.143473 -3.5253e-05
7:19542982 T C 0.471997 -7.8018e-06
7:19548302 A G 0.208294 -4.7018e-06
7:19550452 G C 0.075690 -3.2416e-05
7:19550836 T C 0.299657 3.8626e-06
7:19561579 A C 0.084057 2.9885e-05
7:19562090 C A 1.354217 9.8238e-06
7:19569192 A G 0.048492 2.5114e-05
7:19577927 T C 0.023697 -2.0084e-06
7:19580209 G T 0.069180 1.5275e-05
7:19592754 A G 0.310965 -1.4580e-05
7:19606286 A C 0.093533 -4.9758e-06
7:19606982 T C 0.068653 1.3634e-05
7:19609643 G A 1.264642 2.7149e-05
7:19616522 T C 0.364757 -6.2467e-06
7:19621267 C A 0.042943 3.4480e-05
7:19635404 G A 0.042970 5.4726e-06
7:19645416 C T 0.084717 -1.2938e-05
7:19649958 G A 0.050834 -1.2123e-06
7:19650458 A G 0.046108 -3.5365e-05
7:19651689 G A 0.077526 6.0227e-06
7:19653163 G A 0.115189 4.6068e-05
7:19653386 G A 0.033461 6.5548e-06
7:19654441 G A 0.080678 1.8491e-07
7:19660062 T A 0.173782 2.4585e-06
7:19665590 G A 0.029490 -3.0696e-05
7:19678460 A C 0.182258 -6.2569e-05
7:19681557 G A 0.053398 2.9122e-06
7:19682418 G C 0.049352 8.0607e-06
7:19682477 G A 0.072440 2.1897e-05
7:19682580 C T 0.155165 -3.4973e-05
7:19683603 A C 0.956496 6.6901e-06
7:19685824 G T 0.034617 -7.5221e-06
7:19692174 T C 0.590117 6.7448e-05
7:19698661 C A 0.862283 1.2591e-04
7:19700179 T C 0.191396 -4.8554e-06
7:19703556 T C 0.155409 -3.7113e-05
7:19729549 G A 0.110844 5.2336e-05
7:19730628 A G 0.052452 4.6912e-06
7:19735262 C A 0.038642 -8.8506e-06
7:19736899 G A 0.039598 -5.1648e-06
7:19740261 T G 0.074521 -8.7003e-05
7:19740272 C T 0.073776 -4.0525e-06
7:19751569 T C 0.181931 1.4431e-05
7:19753063 G A 0.078614 3.2349e-05
7:19759433 C T 0.094382 2.0374e-05
7:19763427 T C 0.396858 -1.6805e-06
7:19764946 T G 1.286095 -8.0408e-07
7:19768740 T C 0.305396 -6.3108e-05
7:19768920 C T 0.020460 -2.5186e-05
7:19782705 A G 0.051966 1.5958e-06
7:19784301 C T 0.046598 -7.5191e-06
7:19790873 T C 0.066310 1.6816e-05
7:19791875 A G 0.210126 -2.5185e-05
7:19792808 A G 0.104069 1.3430e-05
7:19797727 C A 0.071831 5.9199e-05
7:19798531 A G 0.644066 -5.6309e-05
7:19805480 T C 0.291831 -3.8338e-05
7:19816943 T G 0.038438 -1.0897e-05
7:19821953 T G 0.022463 -3.1192e-06
7:19831725 T C 0.087688 -1.3809e-06
7:19834657 C T 0.022758 -3.3742e-05
7:19836420 G A 0.077088 -7.8372e-05
7:19841745 T C 0.111983 2.4621e-05
7:19842074 G A 0.052697 1.6134e-05
7:19843004 T C 0.053653 1.1579e-05
7:19846558 G C 0.185049 5.2380e-06
7:19847016 T G 0.295230 -3.8281e-06
7:19853735 A G 0.125501 -2.9363e-05
7:19853857 T C 0.034087 -3.2435e-05
7:19855997 A G 0.091499 2.9783e-05
7:19870484 C T 0.046809 7.5452e-07
7:19871311 C T 0.527788 -3.0824e-05
7:19892154 C T 0.031707 1.5106e-05
7:19893104 G C 0.037480 -3.3689e-05
7:19902756 G A 0.033328 -3.2997e-05
7:19903452 A G 0.244056 -1.4522e-06
7:19908796 A G 1.968208 -6.9027e-06
7:19908870 C A 0.076520 1.8976e-05
7:19913905 C T 0.227574 -1.4227e-05
7:19915096 T C 0.223647 -1.5291e-05
7:19916190 T G 0.219397 4.1932e-06
7:19935339 G A 0.075959 -1.1886e-05
7:19936640 T C 0.217130 2.1187e-06
7:19938943 C A 0.849629 -3.3134e-06
7:19939084 G A 0.501712 -2.6690e-05
7:19946700 C T 0.219955 3.9405e-06
7:19950795 C T 0.097884 7.5451e-06
7:19952472 C A 0.027505 1.0644e-05
7:19970658 A G 0.233687 1.0035e-05
7:19974317 G T 0.026155 -1.2186e-06
7:19975992 G C 0.379604 -2.5679e-05
7:19977693 T C 0.055635 -1.1311e-05
7:19978770 C T 0.094206 -2.2323e-06
7:19981460 A G 0.469587 -2.1512e-05
7:19985452 T C 0.035654 -2.2622e-06
7:19985579 G A 0.596659 -2.4377e-05
7:19997804 A G 0.547416 -2.2556e-05
7:20007076 C T 0.032778 -4.9508e-06
7:20007688 A G 0.752670 -2.6319e-05
7:20009460 T C 0.111229 9.4549e-06
7:20012429 A G 0.032247 -6.3144e-06
7:20018453 C A 0.685843 -6.1329e-05
7:20021151 C G 0.972740 5.9756e-05
7:20022789 T C 0.681192 4.8420e-06
7:20024441 A C 0.034556 -8.9658e-06
7:20026035 G T 0.495677 -8.9761e-06
7:20030579 T C 0.032159 -1.0315e-05
7:20030597 C A 0.065878 2.3337e-06
7:20033899 G A 0.266764 7.7863e-06
7:20036179 T G 0.880517 -5.0441e-06
7:20037912 T A 0.032992 1.1617e-05
7:20043654 C T 0.825953 -5.8303e-06
7:20047575 C A 0.037021 6.0714e-06
7:20051903 G A 0.367086 7.6918e-06
7:20052426 T C 0.119293 -2.6949e-06
7:20062973 A G 0.132457 -2.0571e-05
7:20067538 G A 0.177175 -1.2320e-05
7:20071114 G C 0.709822 1.2310e-06
7:20072606 A G 0.429333 4.2132e-06
7:20076555 G C 0.376513 3.6713e-05
7:20081431 A G 0.032183 1.0226e-05
7:20082994 A G 0.351630 -2.7278e-06
7:20083533 C T 1.862759 2.3213e-05
7:20091581 A T 0.024023 -9.0534e-07
7:20093641 A G 1.327094 -2.1982e-06
7:20104412 T C 1.701275 3.3937e-05
7:20114509 A C 0.045085 -1.1119e-06
7:20116408 A C 0.099428 2.2260e-05
7:20120813 C T 0.627866 2.0655e-05
7:20124263 T C 0.068238 -9.6049e-06
7:20124501 C T 0.704814 1.2496e-05
7:20124541 A G 1.553274 -2.4451e-06
7:20124908 C T 0.046867 2.5763e-05
7:20124977 G A 1.431713 -1.1576e-05
7:20125586 G A 0.930943 3.0616e-05
7:20126961 C T 1.856745 2.9319e-05
7:20128307 T C 0.156110 3.5393e-06
7:20128426 T C 0.110889 1.4250e-05
7:20129084 A G 0.025601 -3.9986e-06
7:20135214 G C 0.716951 4.6191e-05
7:20139921 A G 0.706765 -2.6065e-05
7:20143781 T C 0.071019 -3.7093e-06
7:20147102 T C 0.173816 -1.8224e-05
7:20152343 T C 0.804626 6.7065e-05
7:20153317 A G 0.035552 1.8362e-05
7:20155039 G A 0.114741 -1.7646e-05
7:20155264 C G 0.076911 -1.1965e-05
7:20158446 T G 0.143299 2.4418e-05
7:20158556 A C 0.550890 9.1480e-07
7:20166900 A T 0.329990 -6.8497e-06
7:20168351 C T 0.274335 3.1406e-06
7:20177882 T C 0.592599 -8.1382e-06
7:20180717 G C 1.140205 -8.2652e-06
7:20182020 G T 0.867230 -2.4955e-05
7:20182844 A G 0.276249 2.0686e-05
7:20184941 C G 0.024778 1.3316e-05
7:20187688 A C 0.562232 -2.4082e-05
7:20194732 G T 0.024588 -1.6190e-05
7:20198440 A G 0.467945 -1.2451e-05
7:20199532 A G 0.053010 -1.8603e-05
7:20201395 C G 0.161563 -5.1120e-06
7:20216348 T C 0.719083 -3.0947e-07
7:20218046 A G 0.054305 -9.1647e-06
7:20224363 G C 1.007707 4.6755e-07
7:20228512 T C 0.069275 1.5848e-05
7:20231792 T C 0.287278 4.6616e-07
7:20245873 G A 0.206417 -1.3383e-05
7:20251069 C G 0.205771 6.2963e-05
7:20257959 G A 0.025723 1.9123e-05
7:20258979 C T 0.070308 2.5595e-06
7:20265507 C A 0.047659 -9.2077e-06
7:20278642 T G 0.069278 -2.9464e-05
7:20279846 G A 0.037146 -6.1337e-07
7:20281553 C A 0.640455 -1.6605e-05
7:20282203 A G 1.863909 -4.6323e-05
7:20282736 T C 0.517042 -3.5509e-06
7:20287336 T C 0.039710 6.2437e-06
7:20287637 A G 0.129645 2.7972e-05
7:20288180 C T 0.134752 8.4854e-07
7:20289815 C T 0.032434 -3.7975e-06
7:20297926 A C 0.514526 -1.3714e-05
7:20302460 T C 0.024560 -3.5027e-05
7:20308422 C T 0.561610 -2.5228e-05
7:20308751 T C 0.096776 -1.8190e-05
7:20309452 C T 0.033362 2.2816e-05
7:20320303 C T 0.035039 1.5524e-05
7:20320305 T C 0.863232 -9.2139e-06
7:20324950 C T 0.034780 1.9954e-05
7:20331581 C T 0.111963 9.1760e-06
7:20331802 A G 0.054652 -2.4653e-05
7:20333435 A C 0.055013 -4.9030e-06
7:20335193 T C 0.213403 -2.1069e-06
7:20335488 C T 0.361139 -2.6650e-05
7:20338424 C T 0.172891 -3.6282e-06
7:20338737 C T 0.030843 -1.0912e-06
7:20344126 A G 0.149956 1.0084e-05
7:20344650 C T 0.264095 -1.4471e-05
7:20347570 G A 0.794821 -1.1753e-05
7:20351817 A G 0.266485 8.4358e-06
7:20355038 C T 0.259155 -1.0713e-05
7:20359875 G T 1.381732 -3.3337e-06
7:20361235 A G 0.065620 1.2137e-05
7:20364992 G A 0.038404 -1.6419e-05
7:20366528 G A 0.386791 -7.2399e-05
7:20370231 C T 0.190934 1.9234e-05
7:20371870 A C 0.151197 1.2527e-06
7:20372019 G A 1.683079 -3.3684e-05
7:20373632 A G 0.614215 3.6050e-06
7:20376245 G A 0.138019 1.1095e-06
7:20383814 T C 0.112874 1.1927e-05
7:20388083 T C 0.031425 -1.3511e-05
7:20395186 A G 0.243669 -6.4717e-06
7:20407356 C T 1.805680 -6.8325e-05
7:20409559 C T 0.088266 -4.5941e-06
7:20411514 C T 0.622389 -1.6692e-07
7:20412200 C T 0.815692 -1.3757e-05
7:20414854 A G 0.175672 -3.9897e-05
7:20424889 G T 0.790999 -3.8524e-05
7:20426688 C T 0.029201 -1.0356e-05
7:20429537 A G 0.053772 -6.0810e-06
7:20435041 G T 0.209507 -5.3160e-05
7:20435235 A G 0.029782 1.1740e-05
7:20444044 T G 0.056593 -1.4315e-05
7:20444533 A G 0.054061 -1.3170e-05
7:20449122 T G 0.054421 1.0398e-05
7:20450424 T G 0.096922 -2.0667e-05
7:20451486 G T 0.138138 -6.3325e-06
7:20453875 T C 1.290035 -1.7452e-05
7:20461417 C T 1.189098 -1.1938e-05
7:20462178 G A 0.172711 -1.1107e-06
7:20471434 T G 0.146689 -1.8937e-05
7:20473280 C T 0.088851 1.2742e-05
7:20479039 C A 0.109433 -1.4611e-06
7:20479899 A G 0.083129 -6.3649e-06
7:20480171 C G 1.077533 -3.3977e-05
7:20483338 C T 0.097351 1.5750e-05
7:20483649 A C 0.082317 1.1910e-04
7:20485611 G A 0.085472 1.7663e-05
7:20486864 C A 0.027430 7.0001e-06
7:20489873 G A 0.912448 9.0546e-06
7:20492403 T C 0.133249 -1.3504e-05
7:20494055 T C 0.207100 1.8024e-05
7:20497113 T C 0.918329 1.0506e-05
7:20498308 A G 0.036453 2.6357e-06
7:20499738 G A 0.344031 -1.9877e-05
7:20501042 C A 0.047856 -9.9695e-06
7:20504864 G A 0.049886 -1.1524e-05
7:20504914 C T 0.428180 1.8937e-05
7:20506914 A G 0.492784 -7.9906e-06
7:20506923 C T 0.031724 -2.9258e-06
7:20512082 A C 1.778801 1.0966e-05
7:20512711 G A 0.021269 -1.5270e-05
7:20513369 A G 0.833154 1.2126e-05
7:20521548 A G 0.206213 -7.2875e-06
7:20522786 T C 0.245736 1.9974e-06
7:20527713 T C 0.318560 1.0704e-05
7:20530538 T C 0.040580 -5.1788e-06
7:20532539 C T 0.056957 1.0377e-05
7:20549933 A G 0.061013 1.6852e-05
7:20561303 C T 0.841490 3.7543e-06
7:20568092 G A 0.173275 -5.1228e-06
7:20571807 G T 0.213267 -1.1902e-05
7:20583767 G A 0.206713 1.7812e-06
7:20584559 A G 0.707867 8.4543e-06
7:20594309 G A 0.551230 4.1745e-06
7:20596814 C T 1.969493 1.9542e-06
7:20603188 A G 0.377979 -6.0752e-06
7:20612757 T C 0.079311 -3.1251e-06
7:20613781 G C 0.049750 -4.0330e-06
7:20616292 G A 0.464474 -3.3717e-06
7:20617266 G A 0.057763 1.5885e-05
7:20621488 C T 0.814995 6.2320e-06
7:20622645 A G 0.806785 4.7682e-07
7:20624095 T G 0.045010 -1.9894e-06
7:20624988 A G 0.058528 2.8152e-05
7:20627236 C T 0.312624 4.9771e-06
7:20637447 C T 0.028521 -2.5209e-05
7:20637721 C A 0.752289 3.4863e-06
7:20638231 G T 0.300667 -4.3133e-06
7:20640840 A G 0.236509 -1.0722e-05
7:20641104 C T 0.464606 1.3683e-06
7:20641635 T C 0.137135 -1.1065e-06
7:20641893 A G 0.867553 -2.6335e-06
7:20642445 C T 0.280387 -3.7482e-05
7:20647015 G C 0.509735 -1.3001e-05
7:20661294 C T 0.025808 -2.6809e-05
7:20664030 C T 0.067296 -6.8784e-06
7:20680449 T C 1.445713 -9.4114e-06
7:20681260 G A 0.055376 -1.7739e-05
7:20682884 T C 0.057600 -5.5049e-06
7:20683170 C T 0.028796 2.5384e-06
7:20683610 G A 0.226136 1.4353e-05
7:20687604 G A 0.270806 -1.1333e-05
7:20689112 A C 0.050185 -1.0468e-05
7:20689176 C T 0.026236 1.2223e-06
7:20691047 C T 0.411722 -1.4107e-05
7:20693542 A C 1.566125 -3.4540e-05
7:20698270 G A 0.620253 -3.5093e-05
7:20711893 A G 0.038187 7.4038e-06
7:20712495 G A 0.712531 1.6044e-06
7:20716209 C A 1.713415 6.7092e-06
7:20721084 C T 0.356339 -2.4310e-05
7:20721410 G A 0.057144 2.0922e-05
7:20724758 T C 0.070240 -1.5417e-05
7:20726832 T C 0.370448 2.6180e-06
7:20728026 A G 0.109746 -6.5386e-06
7:20729931 C T 1.397606 -2.3017e-05
7:20736577 C T 0.315521 -3.5071e-06
7:20736785 G A 1.694302 -1.7195e-06
7:20740196 G A 0.469210 -1.3614e-05
7:20743364 C A 0.105731 3.6651e-05
7:20748378 T C 0.669595 5.3750e-05
7:20754254 T C 0.119368 9.9072e-07
7:20754501 G T 0.076918 1.9440e-06
7:20756542 T C 1.248146 4.8803e-05
7:20756623 G A 0.134320 9.0239e-06
7:20761824 G A 1.403100 2.0233e-05
7:20762646 T G 0.747992 1.8521e-06
7:20764374 T G 0.630167 1.9191e-05
7:20767590 C T 0.629324 -3.5568e-06
7:20767981 C T 0.026359 -1.3613e-05
7:20770189 G T 0.262439 -2.9265e-06
7:20770389 T C 0.084880 5.3504e-06
7:20771450 C A 0.436337 1.9455e-06
7:20783013 A G 0.068336 -2.7894e-06
7:20785310 A C 0.141756 -2.0517e-06
7:20789195 T C 0.289485 -5.2943e-06
7:20801627 G A 0.586014 9.2537e-06
7:20802789 C T 0.153628 -7.4980e-06
7:20804573 C T 1.273414 1.3691e-06
7:20821273 G A 0.581152 1.6142e-05
7:20824614 T C 0.600755 1.6437e-05
7:20829934 G A 0.067779 5.7929e-08
7:20834410 T C 0.123934 -3.0489e-07
7:20835440 C T 0.307616 -4.3573e-06
7:20842465 C T 1.022116 -8.5872e-07
7:20844374 G A 0.035919 -1.7057e-06
7:20844385 A G 0.063023 -1.2660e-05
7:20845783 A G 0.072930 -1.3655e-05
7:20852699 G A 0.127453 7.7615e-06
7:20862302 T C 0.895374 4.1569e-06
7:20865556 A G 0.419518 -8.4805e-06
7:20866568 A G 0.197635 -8.5568e-06
7:20872203 T C 0.645728 5.9346e-06
7:20889315 C G 0.058140 9.7191e-06
7:20898604 A G 0.077193 6.6509e-06
7:20903542 T C 1.062149 2.6369e-06
7:20908254 G A 0.050430 -8.7673e-06
7:20928433 A G 0.279462 1.5239e-05
7:20930177 G A 0.212411 -2.1571e-05
7:20932403 T G 0.054853 -1.0642e-05
7:20933185 G T 0.843051 -2.5146e-06
7:20940907 T C 0.022106 6.5654e-06
7:20942383 T C 0.091363 1.1912e-05
7:20950496 C T 0.456022 -4.0637e-05
7:20950738 A G 0.028297 -3.1606e-06
7:20953985 A C 0.124515 2.7221e-05
7:20954265 A C 0.208368 -4.8830e-05
7:20976980 C A 0.055342 8.8130e-06
7:20989832 T C 0.080035 3.0462e-05
7:20995088 T G 0.079566 -1.6304e-05
7:20996880 A G 0.041967 -1.9545e-05
7:21021528 T C 0.088861 -3.0676e-05
7:21026052 G T 0.279982 2.6845e-05
7:21029434 C T 0.956846 -5.6536e-05
7:21029739 C T 0.240323 -2.8724e-06
7:21031787 A G 0.049790 3.4921e-05
7:21041806 T C 0.064733 2.2889e-05
7:21042743 G A 0.264737 2.2542e-05
7:21049494 G A 0.044126 2.9256e-05
7:21051977 T C 0.085999 -2.7546e-05
7:21058161 G A 1.385785 3.2328e-05
7:21064608 T C 0.193290 2.6744e-05
7:21067965 A G 0.045881 -2.3570e-05
7:21068808 T C 0.051776 -2.6783e-05
7:21071388 C G 0.379896 -3.0067e-05
7:21077596 A G 0.100679 1.1713e-05
7:21080261 C T 0.380199 3.2239e-05
7:21082055 A G 0.573791 -5.5569e-08
7:21082351 T C 0.874757 3.5605e-05
7:21089524 G A 0.054183 4.0405e-07
7:21093521 G T 1.842299 1.1169e-05
7:21095802 C T 0.057426 4.4755e-06
7:21096914 C A 1.380097 1.6054e-05
7:21097969 A G 0.417342 -2.2011e-06
7:21100444 A C 0.030167 3.9566e-06
7:21104884 G T 0.079651 3.1143e-06
7:21107443 G T 0.087579 1.8575e-08
7:21109676 C T 0.377455 -7.2245e-06
7:21112893 A G 1.573064 -2.0430e-05
7:21121441 G A 0.240612 -1.6607e-05
7:21142122 C T 0.422112 1.0031e-06
7:21144686 G C 0.038843 -3.9724e-06
7:21148308 C T 0.462468 2.8710e-05
7:21148692 A G 0.292239 1.2092e-08
7:21149952 G C 0.053891 3.2017e-06
7:21151172 G A 0.155620 -7.4039e-06
7:21154090 A G 0.739257 -1.3106e-05
7:21155755 A G 0.115876 6.8747e-06
7:21163355 T C 1.498441 4.3883e-06
7:21165694 G A 0.345871 -8.2298e-06
7:21165733 A G 0.027494 -3.2968e-06
7:21168014 C T 0.154736 2.6035e-05
7:21170229 A G 0.202507 2.1673e-05
7:21170406 C T 0.351032 2.4782e-05
7:21174520 A G 0.078162 -7.5764e-06
7:21175868 T G 0.025295 1.1349e-05
7:21181704 A G 0.233466 2.8147e-06
7:21184017 A G 0.035256 -7.0492e-06
7:21184875 T C 0.054356 1.0092e-05
7:21190451 G A 0.028800 8.5833e-06
7:21198173 C G 0.174890 -2.2590e-05
7:21202828 T G 0.374654 1.1192e-05
7:21210208 T G 0.216803 -1.8421e-05
7:21210767 G T 0.487059 9.6533e-07
7:21215706 T C 0.082891 1.3920e-05
7:21222790 T C 0.439403 -1.0334e-05
7:21225604 C T 0.050440 8.3330e-06
7:21228189 T C 0.028253 -4.4383e-06
7:21237468 C T 0.186504 1.3209e-05
7:21238247 C T 1.074524 -8.6645e-06
7:21243051 T C 0.792638 -3.7050e-06
7:21247253 C T 1.270772 -1.3099e-05
7:21258856 G A 0.204778 2.2972e-06
7:21260298 T C 0.048628 -5.7572e-06
7:21262238 A G 1.865574 -1.2946e-05
7:21264419 T C 0.024914 1.3038e-05
7:21268305 C T 0.294326 9.9695e-06
7:21268660 G A 0.062893 1.7331e-06
7:21269484 A G 0.039996 -1.2571e-05
7:21270474 G A 0.501168 -5.2776e-06
7:21279764 G A 0.063057 -1.5966e-05
7:21279909 C T 0.122285 -2.7715e-06
7:21288480 A G 0.040995 3.8090e-06
7:21299488 T C 0.043528 5.1587e-06
7:21305609 A G 1.823974 -3.2074e-07
7:21315247 C T 0.441882 2.0860e-05
7:21330180 T G 1.682375 5.8265e-06
7:21336363 C A 0.388083 4.0420e-06
7:21338442 C T 0.066970 -1.5094e-05
7:21338716 G A 0.110620 5.5646e-06
7:21345198 A G 0.206315 -6.5325e-06
7:21347960 G A 0.040631 1.0849e-05
7:21368322 G A 0.051660 1.5012e-05
7:21375204 T C 0.081569 -1.2927e-05
7:21377337 C T 1.797037 1.0408e-06
7:21378154 A G 0.030075 -1.1730e-05
7:21386883 T C 1.668205 -1.8041e-06
7:21389485 G A 0.281913 2.1865e-05
7:21390337 C A 0.321956 -8.9382e-06
7:21393784 G C 1.641856 -1.6568e-05
7:21396656 A G 0.026267 1.3753e-05
7:21397471 G A 0.624996 -2.6742e-05
7:21398126 A C 0.652511 1.8355e-05
7:21400155 C G 0.122924 8.8037e-06
7:21400525 A G 0.505594 -5.4154e-06
7:21405393 G T 0.882859 -1.4310e-05
7:21405617 C T 0.222525 -4.1936e-06
7:21409933 T C 0.048757 2.1384e-05
7:21432447 G A 0.349723 -2.0387e-05
7:21433440 A G 0.301262 -2.7736e-05
7:21435072 G A 0.146655 -8.4704e-06
7:21440503 C T 0.373559 1.5119e-05
7:21443716 G A 0.828057 -7.1989e-06
7:21447862 T G 0.268851 -7.7659e-06
7:21449297 G C 1.330215 1.4123e-06
7:21450925 G A 0.431468 2.9368e-06
7:21451558 C T 0.074772 -7.6724e-06
7:21464575 A G 0.799053 7.9086e-07
7:21477705 G A 0.186898 -1.5979e-06
7:21484116 T C 0.134245 1.1067e-05
7:21487875 G A 0.150558 -1.0952e-05
7:21489550 A G 0.067279 -1.8989e-06
7:21490189 G C 0.088810 8.6544e-06
7:21497458 T C 0.059106 4.0948e-05
7:21498621 G C 0.595054 -1.8578e-05
7:21504427 G A 0.076884 -2.1707e-05
7:21516100 G A 0.363621 -1.9571e-05
7:21528655 T C 0.026580 4.2484e-06
7:21530686 C A 0.159656 7.3563e-06
7:21531161 A G 1.353619 -2.8126e-05
7:21533497 T C 0.700435 -2.5824e-06
7:21547455 G A 0.073375 -3.2188e-05
7:21554771 G C 0.034403 -2.3844e-05
7:21562971 G A 0.172745 -1.1536e-05
7:21563039 G A 0.049515 -1.8916e-05
7:21569709 G A 0.204537 -6.9083e-06
7:21582917 T C 0.308055 -2.9637e-05
7:21582963 T G 1.006507 -1.8673e-05
7:21584088 A G 0.994598 -1.9783e-05
7:21589580 G A 1.109066 -2.5039e-05
7:21589606 T C 0.086111 3.9616e-06
7:21589822 C T 0.246225 -1.2306e-05
7:21593293 C T 0.031697 -4.9656e-06
7:21594668 G A 0.027450 1.1498e-05
7:21607352 C T 0.496258 4.7537e-06
7:21609623 A G 0.388277 2.3385e-06
7:21612168 A G 0.104375 -3.4137e-05
7:21621631 A G 0.097415 3.0541e-05
7:21626386 C T 0.073599 3.2314e-06
7:21628197 G A 0.341580 9.5233e-06
7:21628237 T C 1.975582 9.2793e-06
7:21631827 G A 0.135585 -5.0041e-06
7:21640361 C T 0.868328 4.5735e-06
7:21640405 G A 1.686203 9.5265e-06
7:21641218 A G 1.672447 1.0076e-05
7:21645238 A G 0.054125 -7.4249e-06
7:21648394 C T 0.323252 4.3966e-06
7:21651104 G A 0.060156 -1.9395e-06
7:21654602 T C 1.084707 6.0823e-06
7:21655667 C T 0.106343 1.5981e-05
7:21659645 C T 0.849588 4.3675e-06
7:21668636 G A 0.115376 1.9036e-05
7:21670629 T G 0.034505 5.8244e-06
7:21675424 C T 0.231766 -3.6552e-06
7:21678643 G A 0.094566 9.1129e-06
7:21678979 G A 0.056379 -2.6513e-05
7:21680751 T C 0.225612 -2.9122e-07
7:21685227 G A 0.037337 5.2109e-06
7:21686563 T G 0.121499 3.7954e-06
7:21694832 A G 1.340326 7.9656e-06
7:21694931 T C 0.977293 1.3649e-06
7:21697295 T G 0.120031 3.7540e-06
7:21705470 G A 0.212506 9.0800e-07
7:21706255 A G 1.132868 5.4777e-06
7:21709420 G A 0.978489 4.2117e-06
7:21712865 G T 0.051718 3.0999e-07
7:21714298 A G 1.098408 -1.4006e-05
7:21714427 A G 0.090945 1.2306e-05
7:21714733 A G 0.094957 5.1777e-06
7:21714773 A C 0.076340 -2.6934e-05
7:21715525 T C 1.008214 1.7027e-05
7:21716337 G A 0.165272 4.8259e-06
7:21719381 C T 0.155916 5.3076e-06
7:21719664 G T 1.086838 1.9972e-06
7:21720713 A C 0.420833 -3.0518e-05
7:21723431 A G 0.309435 1.1153e-05
7:21727271 T C 0.523790 -1.5900e-05
7:21728314 C T 0.494929 8.9489e-06
7:21728331 G A 0.059898 -1.8397e-05
7:21729989 T C 0.151146 -1.5705e-05
7:21730647 G T 0.273621 -4.4804e-05
7:21731376 C G 0.047275 -1.0817e-05
7:21736545 G A 0.203262 -4.2561e-05
7:21736677 G C 0.195078 -5.2682e-05
7:21736727 A G 0.256364 -4.6779e-05
7:21742974 G A 0.128673 4.4156e-05
7:21748327 T C 0.023965 1.3771e-05
7:21754897 G A 0.848654 -8.9528e-06
7:21755427 G A 0.605141 1.4904e-05
7:21756354 A G 0.918615 2.4386e-05
7:21758549 T C 1.033546 2.5652e-06
7:21761038 T C 0.876032 1.8301e-05
7:21765112 T G 1.697477 -1.0717e-05
7:21765452 T C 1.060949 1.6611e-05
7:21765497 A G 0.480052 -1.2103e-05
7:21765909 C T 1.197370 6.1573e-07
7:21769033 G A 1.407901 9.3803e-07
7:21773967 A G 0.177379 -2.1260e-05
7:21773996 G A 1.522050 -5.7177e-06
7:21774967 T C 0.393567 -1.7290e-05
7:21775142 A G 0.063060 2.7686e-05
7:21775369 A G 0.088620 -8.6216e-06
7:21775387 C T 0.066786 1.7416e-05
7:21775443 A G 1.761961 -1.7027e-05
7:21778429 C T 0.127493 -1.4643e-07
7:21778449 T C 1.410053 2.4058e-06
7:21778966 A C 0.143241 1.3110e-05
7:21779331 C T 0.352932 -6.5143e-06
7:21779506 G A 1.303247 -7.3978e-06
7:21779665 A G 1.533976 -3.8009e-06
7:21781411 G A 0.351769 -6.3650e-06
7:21782320 A G 0.559444 1.0797e-06
7:21793370 C T 0.036065 2.8361e-06
7:21797148 G A 0.071954 8.5555e-06
7:21798062 C T 1.858353 -2.9759e-07
7:21798603 T G 0.028616 1.4040e-05
7:21799516 G A 0.344382 -8.4829e-06
7:21800369 T G 0.924629 5.1439e-06
7:21801096 C T 0.643658 5.7669e-06
7:21806183 T C 0.474007 -9.9722e-07
7:21806539 C A 0.953348 -8.6323e-07
7:21806713 C T 1.855327 6.7047e-06
7:21807256 T A 0.329273 1.3746e-06
7:21808036 A G 0.123750 -7.2930e-06
7:21808220 A G 0.182217 1.1333e-05
7:21810234 C T 0.425138 -4.1748e-06
7:21814839 G A 0.098632 1.1699e-05
7:21814870 C T 0.469675 6.6459e-06
7:21815628 C T 0.501508 6.3880e-06
7:21817048 G A 1.022095 -1.0984e-06
7:21818850 G A 0.153560 -5.6668e-06
7:21820027 C T 0.052276 6.1158e-06
7:21820070 T C 0.858601 -7.6898e-07
7:21824122 A G 0.297399 2.2671e-05
7:21824237 G A 0.114788 3.9876e-06
7:21827358 G A 0.029626 -5.5119e-06
7:21830243 C T 0.124440 -5.3359e-06
7:21833690 A G 0.567872 1.1104e-05
7:21837569 G A 0.050416 1.3098e-06
7:21845794 C T 0.298807 7.7734e-06
7:21847457 G A 0.677319 2.0823e-05
7:21851441 C G 0.196299 7.9150e-06
7:21856151 A G 0.661599 1.9980e-05
7:21859436 C A 0.308038 -3.4727e-05
7:21860121 C G 1.176080 -1.1017e-05
7:21861028 A G 1.844438 7.0662e-06
7:21863871 C T 0.374079 2.2016e-05
7:21869525 C T 0.098051 -1.4893e-05
7:21870527 A C 0.065232 -2.9589e-06
7:21872860 T C 0.322256 -1.0778e-05
7:21882209 A G 0.036269 8.0870e-06
7:21891719 G T 1.507165 -1.3627e-05
7:21892495 C T 0.084054 -5.9348e-06
7:21893993 T G 1.393383 4.1981e-06
7:21895338 G T 0.100155 -5.9427e-06
7:21901540 C T 0.053846 1.0316e-06
7:21901566 C T 1.646820 -2.7256e-05
7:21907427 C T 0.111031 2.3892e-05
7:21910572 G A 0.915025 1.0415e-05
7:21912138 T C 0.067769 -1.4568e-05
7:21915464 A G 0.772732 -1.8606e-05
7:21918647 C T 0.074330 -7.1272e-06
7:21919145 G A 0.196279 -2.6692e-05
7:21920556 A G 0.492723 -2.3009e-05
7:21922906 C T 0.039904 1.8831e-06
7:21932031 C T 0.025594 2.9931e-05
7:21932044 T C 0.857898 6.9666e-06
7:21934511 A G 0.080062 -1.8350e-05
7:21935986 C T 0.154600 1.2723e-05
7:21937773 G A 0.119442 -8.7983e-06
7:21937988 T C 0.805003 5.1506e-06
7:21938163 G C 0.040407 -5.8104e-06
7:21939032 A C 0.639544 2.0493e-05
7:21939698 C G 0.023415 1.5918e-05
7:21940823 G A 0.167411 -1.4928e-05
7:21945958 A G 0.052514 3.7522e-06
7:21948241 T C 0.026505 4.5517e-06
7:21952714 G A 0.425474 -4.1038e-05
7:21955785 C T 0.792805 2.2216e-06
7:21956405 A G 0.360028 3.8883e-05
7:21958982 A G 0.037762 4.3311e-06
7:21966708 G A 1.832960 -3.5421e-06
7:21973884 C T 0.109998 7.9342e-06
7:21974288 T C 0.020810 7.5563e-06
7:21976001 G C 1.058956 1.3139e-05
7:21976771 A G 0.106146 7.6601e-06
7:21979185 C T 1.048359 2.3718e-05
7:21980647 T C 1.236192 1.8639e-05
7:21981091 T C 1.709506 -1.8470e-05
7:21983077 A G 0.168026 8.5355e-06
7:21988894 C T 0.038112 2.5706e-06
7:21989664 C T 0.071930 -1.9991e-06
7:21993767 G A 0.058174 -1.2441e-06
7:21995315 C T 0.651063 -5.1997e-05
7:21996832 T C 1.037191 -2.6073e-05
7:22000206 A G 0.069747 -8.8047e-06
7:22004290 C G 0.074803 -1.5957e-05
7:22009726 G A 0.877613 -1.5488e-05
7:22010131 G C 0.241564 -3.2823e-06
7:22023122 A C 0.054639 -7.9236e-06
7:22028801 T G 0.149375 -1.4035e-05
7:22028955 G C 0.874479 -3.9517e-05
7:22029833 G A 1.143105 -2.9421e-05
7:22035742 A C 0.108043 -1.7715e-05
7:22040815 T G 0.098982 -1.6220e-05
7:22042482 A G 0.353854 -5.2293e-05
7:22043000 C T 0.111246 -1.4978e-05
7:22044855 C T 0.776955 -3.9650e-05
7:22045194 G A 0.370904 -9.4670e-06
7:22047162 C A 1.062149 4.4899e-05
7:22047694 C T 0.106231 -1.0927e-05
7:22047891 A G 1.140926 8.0618e-06
7:22047969 A G 0.030037 -1.4099e-05
7:22050814 T C 0.076462 -1.7747e-05
7:22051259 C T 0.037605 2.7880e-05
7:22052947 T C 1.296125 -3.3067e-05
7:22053392 C A 0.132661 -3.6287e-05
7:22053732 C T 1.064913 -3.3262e-06
7:22059750 G A 0.025631 3.2484e-06
7:22059834 G A 1.248530 -3.2308e-05
7:22063233 A G 1.439257 -5.3108e-06
7:22064637 C T 0.022612 -4.6709e-06
7:22065537 T C 0.158377 1.0357e-05
7:22072762 A G 0.334981 2.7187e-05
7:22074248 G T 1.111749 -2.9811e-05
7:22074268 G T 0.276446 -5.4703e-06
7:22074623 T C 0.090677 2.0359e-05
7:22089083 T G 0.045377 1.4949e-05
7:22092706 T C 1.037378 -2.0774e-05
7:22095150 A G 1.614508 -1.0311e-05
7:22096622 G A 0.110688 9.3138e-06
7:22097476 G A 0.156946 -2.4375e-05
7:22098381 G A 0.307007 7.4912e-06
7:22100424 T G 0.074874 1.4905e-05
7:22100477 G A 0.903248 -1.5370e-05
7:22101083 C T 0.479627 7.9720e-06
7:22104664 C T 0.436503 1.7616e-05
7:22106524 T C 0.057940 4.2859e-06
7:22107371 T C 0.227639 -1.7215e-05
7:22108125 C T 0.056889 2.3263e-05
7:22109436 A G 0.186028 -7.3503e-06
7:22109459 A G 0.267396 1.4050e-05
7:22110092 G A 0.405823 2.4440e-06
7:22113818 A C 0.099727 2.1878e-05
7:22114208 C A 0.063658 -4.2492e-06
7:22116510 A G 0.038999 3.4358e-06
7:22116858 C T 0.034637 2.6680e-06
7:22117733 C T 0.353082 9.6343e-06
7:22119540 A G 1.306820 -2.9765e-06
7:22131881 C T 0.397293 5.4315e-07
7:22134291 T C 0.088688 8.2310e-06
7:22135379 G T 0.040043 3.9639e-07
7:22137229 C T 0.463280 -5.3957e-07
7:22140872 C T 0.815699 1.5038e-05
7:22147802 A G 1.072253 1.5518e-05
7:22148016 T C 0.713225 -5.2856e-06
7:22148577 T G 0.047230 4.3615e-07
7:22149320 C T 0.197231 -4.8801e-06
7:22150589 A G 0.577297 1.1108e-05
7:22150888 C A 0.715656 -2.7594e-05
7:22151429 C A 0.022517 -1.8226e-06
7:22151968 C A 1.204605 6.4841e-06
7:22153012 T C 0.212146 1.3624e-05
7:22154454 A G 0.597556 2.6050e-05
7:22155547 G T 0.230885 1.6938e-05
7:22155726 G A 0.580275 -1.0494e-05
7:22156512 A G 0.411158 4.3087e-06
7:22157153 T C 0.079427 2.4869e-05
7:22157423 T C 1.012770 1.7784e-05
7:22158386 A G 0.381110 2.5399e-07
7:22158627 A G 0.084744 -3.2370e-06
7:22158875 C T 0.082867 4.7606e-07
7:22158977 C T 0.957461 3.5461e-05
7:22160904 C T 0.354170 3.0364e-05
7:22160907 C T 0.193834 5.4692e-07
7:22163039 C T 1.263775 4.0404e-05
7:22163364 T C 0.060867 7.8897e-06
7:22167488 T C 1.058222 -4.1723e-07
7:22168924 T G 0.035678 -7.6215e-06
7:22171582 T C 1.264255 -3.8819e-06
7:22172280 A C 1.810395 -3.5869e-06
7:22173634 C T 0.288866 -1.4766e-05
7:22175447 C T 0.812513 -6.7271e-06
7:22176870 A G 0.029918 -1.1026e-05
7:22181279 A G 0.058776 1.8024e-06
7:22181465 A G 0.258302 1.0915e-05
7:22184378 C T 0.077659 -2.0423e-05
7:22187080 G A 0.037221 1.1100e-05
7:22189266 T C 0.030289 1.8539e-05
7:22193619 C T 0.107179 2.0973e-06
7:22196358 C T 0.045065 1.9880e-06
7:22197404 T C 0.036531 -1.0777e-05
7:22201956 G A 0.135269 -5.7485e-06
7:22202046 T G 0.045728 3.1035e-06
7:22213069 C T 0.032329 3.6611e-06
7:22215290 G A 0.792352 -3.5664e-06
7:22217783 T C 1.835241 5.3502e-06
7:22225408 C G 0.040461 -8.8610e-06
7:22226726 T C 0.093794 1.0956e-05
7:22237478 C A 0.615806 2.2813e-05
7:22242589 T C 0.034090 2.5994e-05
7:22252165 T C 0.040492 -3.6497e-06
7:22253524 A C 1.750290 -1.0289e-05
7:22253774 C T 1.026049 -1.8755e-05
7:22254828 C T 1.704430 1.0003e-05
7:22255425 A T 0.051229 5.8921e-06
7:22256988 C T 1.350308 -1.3277e-05
7:22275188 G T 0.199716 5.1835e-07
7:22280514 G A 0.190421 1.4180e-05
7:22295360 G A 0.683439 -2.5159e-05
7:22299059 G A 0.320236 -7.7702e-06
7:22315855 T C 0.690694 -3.3912e-06
7:22326193 T C 0.084367 -2.6911e-05
7:22330953 G T 0.423543 -2.0242e-05
7:22332322 G A 0.087797 1.1863e-05
7:22334542 T G 0.030935 3.3989e-05
7:22338108 T C 0.090830 -1.9603e-05
7:22340446 A G 0.120527 3.0953e-06
7:22353102 C T 0.045660 2.6606e-05
7:22364443 G A 0.241452 5.1097e-06
7:22365499 C T 0.110300 -2.4697e-05
7:22370040 G A 0.178892 5.3445e-05
7:22374604 G A 0.168733 -6.1596e-07
7:22379955 T C 0.218687 4.2879e-05
7:22387172 C T 0.394886 -4.4412e-05
7:22390445 A C 0.091870 -1.6602e-05
7:22391198 A G 0.225520 -9.2289e-06
7:22392134 C T 1.174333 -3.2024e-06
7:22394096 A G 0.041930 2.0369e-05
7:22401112 C A 0.473959 9.8841e-06
7:22404252 T C 0.033692 4.7043e-07
7:22405783 C T 0.254276 2.1043e-05
7:22407052 G A 0.295662 -2.7186e-05
7:22407511 A G 1.064471 1.1306e-06
7:22408945 T C 0.338401 -3.9257e-06
7:22411524 A G 1.634471 1.7783e-06
7:22416642 T C 0.786797 -3.0663e-05
7:22422917 C T 0.186395 1.0781e-05
7:22422925 A G 1.958050 2.1732e-06
7:22442889 T C 0.026430 -5.3255e-06
7:22449267 A C 0.087549 2.2779e-05
7:22450818 T G 0.913566 3.2663e-05
7:22452727 G A 0.087379 -1.0638e-05
7:22455662 T C 0.406585 -4.0732e-05
7:22459324 A G 0.861348 3.2207e-05
7:22473288 G A 0.619903 1.0308e-05
7:22473743 G A 0.021171 1.0711e-05
7:22474172 G T 0.065447 -7.3163e-05
7:22474949 G A 0.688440 3.8433e-06
7:22482562 T C 0.141028 3.8142e-05
7:22485168 A G 0.078828 -2.0086e-05
7:22493660 G T 0.792818 2.9567e-05
7:22497005 G A 0.135000 -2.8234e-05
7:22497949 T C 0.020338 -3.3583e-06
7:22500229 A G 0.030207 6.4925e-06
7:22503742 T C 0.374970 -2.5066e-05
7:22510372 G T 0.050736 -1.0003e-05
7:22512641 C T 0.240701 3.2508e-05
7:22512969 C T 0.058477 -2.6941e-06
7:22514053 G A 0.292388 1.5691e-05
7:22516653 A G 0.217164 -7.7598e-06
7:22525284 G A 0.253205 3.1917e-05
7:22532260 G A 0.543618 2.3068e-06
7:22534805 T C 1.059521 -1.6181e-06
7:22537034 G A 1.513033 1.4247e-06
7:22542564 T G 0.196302 -2.6819e-05
7:22542597 G A 1.925435 -2.9873e-06
7:22546097 A C 0.434467 3.6620e-06
7:22549407 T C 0.240017 1.8146e-05
7:22558084 A G 0.062958 2.1270e-05
7:22564290 A G 1.949944 4.0026e-06
7:22575548 C T 0.180769 -2.7541e-05
7:22580927 A G 0.730765 -6.4714e-06
7:22584529 T C 0.152530 -1.9505e-05
7:22593175 G A 0.032179 -1.2864e-05
7:22593689 A G 0.519459 6.4983e-06
7:22594509 G A 0.563578 -1.3271e-05
7:22595454 A G 0.061309 2.2154e-05
7:22602932 A G 1.254412 1.6304e-05
7:22603615 A G 0.039006 1.0460e-05
7:22604387 T C 0.079046 -5.1897e-07
7:22607062 G A 0.056536 1.1761e-05
7:22613527 A C 0.537335 -2.5807e-05
7:22617721 A G 0.532820 2.1926e-05
7:22618802 C T 0.595319 -5.1814e-06
7:22621500 G A 1.968120 -6.4086e-07
7:22624427 C T 0.074062 -1.4867e-05
7:22626418 A G 0.063050 -1.1880e-05
7:22638154 C T 1.374895 -2.1429e-06
7:22643546 A G 0.028786 1.7781e-05
7:22651545 A C 0.078145 4.9734e-06
7:22663453 G T 1.475581 1.4904e-06
7:22666974 G A 0.208848 9.8016e-06
7:22673905 A G 0.274393 -1.2652e-05
7:22695031 C T 1.235526 -1.0738e-05
7:22695554 T C 0.051562 1.0008e-05
7:22704938 G T 0.101706 -2.3003e-06
7:22707922 A C 0.045262 -2.2971e-06
7:22713217 C T 1.918081 1.1580e-05
7:22716508 G A 0.086746 -2.4482e-06
7:22722925 A G 0.518449 8.2654e-06
7:22726795 A G 0.109957 1.1649e-05
7:22728272 C T 0.510300 1.1266e-05
7:22730934 C T 0.092054 9.6858e-07
7:22738302 A G 0.082622 4.1365e-06
7:22738917 G A 0.446720 1.6313e-05
7:22749845 A G 0.154981 -1.8521e-05
7:22749848 G A 0.034467 -2.6485e-06
7:22749934 C T 0.031948 -1.0546e-05
7:22751073 T G 0.323004 -3.7639e-05
7:22753675 C G 0.120510 -8.1962e-06
7:22753952 G A 0.515243 -2.1379e-05
7:22757503 T C 1.044966 -1.0324e-04
7:22758082 A G 0.186558 -5.1817e-05
7:22763417 T C 0.021249 2.7210e-07
7:22764338 A G 0.424298 -1.3783e-05
7:22765232 C T 0.143003 -4.3749e-05
7:22765456 T G 0.187340 -2.0859e-06
7:22766645 G C 1.138777 -1.7181e-04
7:22768124 A C 1.142344 -2.0241e-04
7:22769994 A G 0.044184 -3.2611e-06
7:22771039 A T 0.023136 -1.4710e-06
7:22773283 G A 0.075095 -7.1875e-06
7:22773820 G A 0.573071 -9.6718e-06
7:22787585 T C 0.582155 -1.4476e-04
7:22795153 G A 0.287839 -2.7394e-05
7:22797207 G A 0.087107 -2.2377e-05
7:22798531 C T 1.106737 -1.4607e-04
7:22812509 A G 0.020834 -1.0315e-05
7:22813742 G A 0.994462 7.1975e-06
7:22818388 A C 0.032999 6.5739e-06
7:22823066 A G 0.038455 1.9681e-05
7:22823906 A G 1.408795 3.8213e-05
7:22827655 G A 1.194266 -6.5219e-08
7:22838796 C T 0.151357 -1.3459e-05
7:22850333 T C 1.226741 2.3049e-05
7:22854209 C T 0.065056 -7.0103e-06
7:22854760 C T 0.701570 1.6225e-05
7:22859259 A G 0.265808 3.3668e-05
7:22860111 A G 0.037966 1.9121e-05
7:22864640 T C 0.191815 -2.5288e-06
7:22870074 A C 0.603016 -3.7547e-06
7:22880349 G A 0.023962 -8.5322e-06
7:22890742 G A 0.597046 1.3575e-05
7:22892011 C T 0.543200 -1.5459e-06
7:22895026 A G 0.028042 6.0543e-06
7:22899109 C T 0.533912 -7.2910e-06
7:22906899 T C 0.847436 3.8659e-06
7:22916280 C A 0.974192 3.8273e-05
7:22919808 G A 0.498071 -4.4442e-07
7:22933477 G A 1.353568 3.0622e-05
7:22933832 G A 0.187997 7.9170e-06
7:22942226 G C 1.924983 -3.8156e-06
7:22949337 A C 0.035810 5.5388e-06
7:22950695 T G 0.033077 9.5337e-06
7:22951879 T C 0.492022 1.4944e-05
7:22972334 C A 0.100941 -3.1274e-05
7:22978146 C A 0.788711 4.2412e-05
7:22979632 C T 0.035389 1.3248e-05
7:22983854 C T 0.207750 2.0311e-05
7:22985010 C A 0.205053 3.3344e-05
7:22997309 C T 0.060809 -3.8646e-06
7:22997948 T G 0.162709 1.9527e-05
7:23007231 A G 0.055550 -1.2233e-05
7:23010545 C T 0.462213 1.3326e-05
7:23021201 C A 0.113330 1.8276e-05
7:23021797 T G 0.099577 2.2410e-05
7:23038024 C T 0.649179 1.7075e-05
7:23049393 G A 0.073096 2.9664e-05
7:23052612 G A 0.227584 6.2913e-05
7:23052733 C T 0.078121 1.5525e-05
7:23063816 T C 0.048097 -1.2514e-06
7:23067738 C T 0.479528 -1.7605e-05
7:23067868 G C 0.049277 2.0936e-05
7:23091423 A G 0.040332 4.5231e-05
7:23099042 C T 0.178290 -1.7571e-05
7:23100018 C T 0.198492 5.4726e-06
7:23102329 G T 0.561807 2.1156e-06
7:23103034 A C 0.409923 9.0363e-07
7:23103292 G A 0.043797 9.0304e-06
7:23103713 A G 0.167009 9.6885e-06
7:23103886 T C 0.477090 2.2801e-05
7:23106760 C A 0.560291 -1.3565e-05
7:23107116 T C 0.387811 1.1712e-05
7:23107957 G A 0.110804 4.4063e-06
7:23111914 A G 0.028688 1.9394e-05
7:23116463 C T 1.290423 3.6076e-07
7:23120234 T C 0.032876 -2.6556e-05
7:23140624 T C 0.307769 1.2495e-05
7:23142192 T C 0.068088 5.6087e-06
7:23143564 G A 0.888918 -7.1674e-06
7:23148473 C T 0.738302 -3.4294e-05
7:23193549 T C 1.930361 1.0900e-05
7:23203650 T C 0.028637 1.9364e-05
7:23206391 G A 0.085910 1.4348e-05
7:23208043 A G 0.133110 -1.3977e-07
7:23208302 T G 0.023353 -1.5060e-06
7:23220639 G A 0.076282 -9.2581e-06
7:23230554 C A 0.134082 4.5533e-06
7:23236797 G C 0.068901 -7.8450e-06
7:23240263 A G 0.206811 1.4365e-05
7:23245548 T C 0.076125 -8.8854e-06
7:23248070 A G 0.101831 -6.6029e-06
7:23252413 A G 0.769404 -2.2806e-05
7:23256951 C G 0.110005 6.9958e-06
7:23274764 G A 0.733957 -3.3784e-05
7:23278903 G C 0.161216 1.3963e-05
7:23284237 G A 0.813255 -4.8596e-05
7:23294516 G A 1.303251 -2.9826e-05
7:23306141 A G 0.046227 -1.5366e-05
7:23314062 G C 0.279374 -2.3166e-05
7:23314547 T C 0.735980 -5.5869e-05
7:23332403 T G 0.801416 -5.0529e-05
7:23334792 A G 0.151795 -1.2385e-05
7:23335308 G T 1.281363 -1.8280e-05
7:23337615 T G 1.190121 4.6513e-05
7:23351084 T C 0.049053 1.2413e-05
7:23352279 C A 0.047737 -6.9009e-07
7:23353514 C T 0.129608 -2.7382e-06
7:23372404 T C 0.211425 1.5756e-05
7:23376713 A G 0.554810 -2.1144e-05
7:23380185 C T 0.906083 -3.7112e-05
7:23385112 G A 0.388600 3.4558e-05
7:23385251 A G 0.049845 -6.8122e-07
7:23391419 T C 0.096589 -2.0175e-06
7:23392271 C T 0.910068 -4.4796e-05
7:23402695 T C 0.051052 2.3355e-05
7:23407240 C G 0.781830 -7.9858e-05
7:23412716 A G 0.063560 -2.0244e-05
7:23415317 A C 0.240269 -4.8790e-05
7:23419579 G A 0.204136 -7.9255e-05
7:23420767 C A 0.295057 -5.4813e-05
7:23425137 C T 1.974481 -1.7572e-05
7:23431195 A G 0.312406 -9.3026e-06
7:23431392 C A 0.047315 -2.4014e-05
7:23434735 C T 0.361520 -7.3327e-06
7:23436925 C G 0.032499 -2.1209e-05
7:23440301 T C 0.574706 1.7453e-05
7:23447345 G A 1.891593 -2.0638e-05
7:23450198 A G 1.249384 -1.3854e-05
7:23452342 T C 0.043620 -2.1775e-05
7:23459511 T G 0.328872 -1.5373e-05
7:23464598 G C 0.069282 3.5501e-06
7:23472117 C T 0.216990 1.1699e-05
7:23474345 A G 0.030666 -1.5877e-05
7:23486970 T C 0.152689 3.3443e-05
7:23494460 C T 0.796089 -3.8728e-05
7:23502518 C T 0.298508 -1.3907e-05
7:23502974 A T 0.488996 -1.5884e-05
7:23520939 A G 0.043263 1.3783e-06
7:23535392 T C 0.029986 -2.3018e-05
7:23543444 C T 1.257033 -6.0276e-06
7:23557850 G A 0.742705 4.1471e-06
7:23564699 C T 0.090452 1.5735e-05
7:23564767 T C 0.211799 -7.3032e-06
7:23566300 A T 0.030449 7.5824e-06
7:23571558 T C 0.063753 3.6271e-06
7:23573746 T C 0.185430 -2.2713e-06
7:23603071 T C 1.818415 1.6591e-05
7:23603980 T C 0.230484 -6.9431e-06
7:23607697 C T 0.720436 4.5445e-06
7:23610954 T C 0.095831 1.8239e-05
7:23615629 C A 0.224868 -3.5245e-06
7:23617144 C T 0.857139 1.0513e-05
7:23628533 C T 0.523668 2.0789e-05
7:23638254 A G 0.040981 2.2730e-05
7:23648542 G T 1.825460 1.2674e-05
7:23648714 T G 0.529223 1.7004e-05
7:23654126 G A 0.312624 -1.7360e-05
7:23662428 G A 0.070302 -5.2576e-06
7:23662499 A G 0.036273 -3.1005e-06
7:23683282 C T 0.038636 -5.9495e-06
7:23686785 G A 1.519445 1.5844e-05
7:23701818 A G 0.092645 -1.6813e-05
7:23704386 T C 0.108380 -5.9152e-06
7:23708277 G C 0.614940 2.5493e-06
7:23717544 G C 1.110906 2.6405e-05
7:23719015 C A 0.058684 -2.6635e-05
7:23720985 T C 0.953028 1.3364e-05
7:23727104 G A 0.169859 -3.4001e-06
7:23728916 A G 0.137740 -3.4201e-06
7:23737795 C T 1.077621 2.5231e-05
7:23737891 G A 0.137978 -1.6756e-06
7:23747984 T G 0.162746 -9.4505e-06
7:23750519 C T 0.073205 2.5708e-05
7:23752497 A G 0.062836 4.4763e-06
7:23757162 C G 0.567769 1.4759e-05
7:23773783 T C 1.950550 -5.9567e-06
7:23775477 T G 0.356641 2.0736e-05
7:23789988 T C 0.144057 -6.9875e-06
7:23794029 A G 0.302873 -1.1723e-05
7:23802003 G A 1.438254 -2.4898e-05
7:23827911 A G 0.077108 1.4293e-05
7:23829088 G A 0.700153 -5.2404e-06
7:23835851 C T 0.246633 -2.4021e-05
7:23846893 A G 0.055125 2.7267e-05
7:23859813 A G 0.325968 -5.0451e-05
7:23868952 G A 0.130744 1.3646e-05
7:23870592 T C 0.167883 7.7016e-06
7:23875528 G A 1.322497 2.4681e-06
7:23892208 G A 0.022102 -3.0717e-06
7:23902108 C T 1.464361 -3.1743e-06
7:23914075 C T 0.142062 -6.5905e-06
7:23915153 A G 1.044813 -1.6211e-05
7:23921051 T C 0.041352 -1.4729e-05
7:23925448 G A 0.386380 -2.3805e-05
7:23929997 A G 0.117940 6.6612e-07
7:23934454 G A 0.336810 1.4267e-07
7:23934657 C A 0.865163 -1.6893e-06
7:23938365 A G 0.067592 2.0690e-05
7:23941098 G A 0.325438 -1.3170e-05
7:23947959 C T 1.230916 4.8054e-06
7:23951899 T C 0.084241 2.7132e-05
7:23955398 G A 0.384415 -3.0807e-07
7:23957311 G A 0.769584 7.7648e-06
7:23960638 A G 0.033968 -1.5654e-05
7:23966871 C T 1.249472 1.7291e-05
7:23980096 C G 0.030160 -2.6235e-07
7:23985405 T G 0.088797 2.1934e-05
7:23997775 T C 0.179116 9.9953e-06
7:23999091 C T 0.536584 1.0932e-05
7:24002316 A G 0.052378 -1.4587e-05
7:24003406 C T 0.136017 3.3077e-05
7:24006788 T C 1.256421 1.9765e-05
7:24007647 A G 0.049275 4.6065e-06
7:24010859 C G 0.268144 1.4924e-05
7:24032677 A G 1.321185 2.4679e-05
7:24035601 A G 0.046258 3.1388e-06
7:24037196 A G 0.099605 -1.4505e-05
7:24050383 A G 0.032910 2.6535e-05
7:24052462 T G 0.061404 8.8821e-06
7:24065057 A G 0.071859 -2.2979e-05
7:24065179 A G 0.960355 3.7879e-05
7:24069601 G T 0.048998 2.2974e-06
7:24079960 T G 0.292878 -3.0511e-05
7:24081736 G A 0.976324 1.5432e-05
7:24081855 G A 0.550751 2.7945e-06
7:24084103 G A 0.081198 5.5636e-06
7:24089214 G A 0.029164 6.4680e-06
7:24089255 C A 1.336973 -1.6002e-06
7:24092524 C T 0.049879 -2.3323e-05
7:24104468 C T 0.087474 -2.2961e-06
7:24107060 G A 0.460560 -9.8254e-06
7:24114009 T G 0.044330 7.8429e-06
7:24118243 A G 0.398558 8.5220e-06
7:24124846 A G 0.540487 1.5926e-05
7:24125384 G A 0.909878 -2.2865e-06
7:24144053 A G 0.538875 1.6920e-05
7:24146463 G C 1.313372 -3.2619e-06
7:24148444 G T 0.212547 1.0492e-05
7:24149942 A G 1.068483 -5.9509e-06
7:24151425 G A 0.308663 1.8860e-05
7:24152434 C T 0.614107 4.7333e-07
7:24156418 A G 0.111086 8.4454e-05
7:24164821 G C 0.052782 -5.9657e-07
7:24166303 G A 0.612808 -7.2657e-06
7:24171927 T C 1.010638 1.9878e-05
7:24175629 G C 0.227696 5.2390e-06
7:24181769 A G 0.797238 -8.0507e-06
7:24195455 C A 0.049869 1.8602e-05
7:24231057 T C 0.108244 -1.6703e-05
7:24234890 G A 0.143405 -2.6502e-05
7:24235100 A G 0.032057 -8.7851e-06
7:24236454 T C 0.827265 8.1737e-06
7:24239184 C T 0.550353 -2.2646e-06
7:24239789 T C 0.029558 -9.4594e-06
7:24241329 C A 0.055111 -1.4370e-05
7:24244627 T C 1.127187 1.8720e-06
7:24245677 T C 0.356332 -6.9604e-06
7:24253264 T C 0.476961 -1.9149e-05
7:24258793 C T 0.060836 -1.4438e-06
7:24260501 G C 0.256982 -6.5780e-07
7:24266046 T C 0.164174 2.3327e-05
7:24273159 A C 0.040400 2.4912e-05
7:24274244 G T 1.610557 -1.7525e-05
7:24280852 A G 1.899671 -7.5460e-06
7:24281519 G T 0.565190 1.8863e-05
7:24294750 G T 0.693146 -2.5216e-06
7:24297592 C A 0.069251 1.0986e-05
7:24321414 G A 0.306314 4.4283e-05
7:24325009 A G 1.035994 -2.2250e-05
7:24325344 T C 0.066973 1.5420e-05
7:24327943 C G 0.039248 7.1233e-07
7:24339061 A G 0.052320 1.6971e-06
7:24341106 T C 0.311250 1.3254e-05
7:24344323 G A 0.297964 -1.6130e-05
7:24345809 C T 1.849347 -6.0625e-06
7:24346766 C T 1.768220 4.8550e-06
7:24347824 G A 0.309469 8.2828e-07
7:24355042 C A 0.269218 -4.1812e-06
7:24356504 T G 1.016367 1.4170e-05
7:24358549 G T 0.573785 7.1330e-07
7:24364110 C T 0.047417 1.6788e-05
7:24371434 T C 1.827663 1.9373e-05
7:24372370 G A 0.486763 2.9601e-06
7:24374778 G T 0.177376 -5.5538e-06
7:24378675 A G 0.058025 -1.5404e-05
7:24389093 T C 0.098483 1.3459e-05
7:24390553 T C 0.090731 -1.7358e-05
7:24390731 G T 0.038523 3.0333e-06
7:24390824 A G 1.074092 -1.2341e-05
7:24397491 G A 0.071767 3.2591e-05
7:24397830 T C 0.025927 -1.7119e-05
7:24402159 C T 0.890835 -1.5123e-05
7:24402395 T C 0.026770 -2.5582e-05
7:24405852 T C 0.120612 9.8664e-06
7:24405877 G A 0.675473 -6.6360e-06
7:24406742 C T 0.567815 6.5842e-07
7:24408359 A G 0.300901 3.3830e-06
7:24416499 A G 0.646038 2.5703e-06
7:24423742 G A 0.343008 8.5370e-06
7:24428024 C T 1.032577 2.6583e-05
7:24428909 G A 0.599691 -7.9421e-06
7:24433001 T C 1.228791 -8.5362e-06
7:24454424 A G 0.319733 4.2110e-06
7:24454602 A G 0.778661 -2.8079e-05
7:24454937 A G 0.045459 -1.1228e-05
7:24457728 A G 0.025036 7.1698e-06
7:24459220 C A 0.077064 2.2521e-05
7:24459793 T C 0.153407 -3.6913e-06
7:24462934 G C 0.248299 -2.9550e-05
7:24463193 A G 0.852505 -4.6960e-06
7:24464080 G T 0.675144 -3.2837e-05
7:24464219 A G 0.048645 -1.4219e-06
7:24464343 A C 1.060095 -4.3355e-06
7:24465024 C A 0.856368 1.6030e-05
7:24480784 G A 0.329317 -1.8836e-05
7:24481826 C T 0.134113 7.3577e-06
7:24484417 C T 0.259746 1.3634e-05
7:24484602 A C 0.698232 4.9577e-06
7:24484962 G A 0.068408 3.1467e-05
7:24488755 T C 0.057821 7.9304e-06
7:24489842 T G 0.044113 4.5747e-06
7:24490073 T C 0.113466 2.0876e-05
7:24493240 T C 1.678819 1.5070e-05
7:24493865 T C 0.070149 2.3572e-05
7:24501579 G A 0.084241 -3.5361e-06
7:24503334 C A 0.113591 8.1831e-07
7:24504401 T C 0.730924 2.4767e-05
7:24509625 A T 0.111456 -1.6101e-06
7:24512512 G A 0.055560 -4.5236e-06
7:24514729 G A 1.840089 1.6488e-05
7:24516352 T C 0.195612 5.1386e-05
7:24520423 C T 0.049950 1.2568e-05
7:24522392 A C 0.228247 3.8109e-06
7:24535650 G T 0.544866 -3.4766e-06
7:24540352 T G 0.024652 -3.0183e-06
7:24540900 T C 0.048957 -1.2446e-05
7:24549182 G A 0.081423 1.1517e-06
7:24554234 A G 0.281930 1.5685e-05
7:24556340 C T 0.147926 7.1118e-06
7:24560619 T C 0.053177 -2.8788e-06
7:24561060 A G 0.345381 -1.2230e-05
7:24565188 T C 0.344127 2.3717e-05
7:24568155 T C 0.197411 -2.9121e-05
7:24569933 T C 0.374388 -7.6737e-06
7:24597967 C T 0.046115 -1.2648e-05
7:24600239 G A 0.215437 4.4112e-06
7:24629401 G A 0.031931 -6.2842e-06
7:24630401 G C 0.234544 3.7722e-06
7:24684897 A C 0.116995 2.0779e-06
7:24714699 A G 0.021120 -1.4517e-06
7:24719074 G A 0.213043 1.3503e-05
7:24725817 G A 0.148198 1.2698e-05
7:24730111 C T 0.106166 4.2411e-06
7:24731598 G A 0.025760 -1.3069e-05
7:24735397 T C 0.024696 -1.1574e-06
7:24742437 A G 0.045697 -6.6857e-06
7:24742585 T C 0.503599 -3.9861e-06
7:24746247 A G 0.160302 7.9400e-07
7:24746536 A G 0.030520 2.0302e-05
7:24746730 T C 0.116257 -6.0042e-06
7:24748565 C T 0.975127 1.2461e-05
7:24754918 G T 0.055934 -9.9952e-06
7:24756951 T C 0.199226 -1.1945e-05
7:24758818 T G 0.307997 -1.2323e-05
7:24765559 A G 0.068877 -5.7470e-06
7:24767769 G A 0.025383 -3.9846e-06
7:24795852 G T 0.240146 4.2742e-05
7:24800650 T G 0.028898 3.4654e-06
7:24803743 G A 0.237906 4.5781e-05
7:24805833 C T 0.240925 5.0605e-05
7:24808755 G A 0.028395 -9.4982e-06
7:24812682 A G 0.138247 -1.3704e-06
7:24818656 C A 0.536638 -1.4813e-05
7:24820693 G T 0.283736 2.6981e-06
7:24824774 T C 0.132172 -1.4935e-05
7:24837746 G A 0.248765 1.7564e-05
7:24841591 G T 0.051688 -7.6371e-06
7:24842203 C A 0.251043 -1.1152e-05
7:24848829 G A 1.300725 7.5099e-06
7:24856032 C T 0.233663 3.1199e-05
7:24859250 T C 1.403059 -1.2656e-05
7:24862673 T C 0.050090 2.5372e-06
7:24862716 C A 0.584875 -9.0620e-06
7:24863792 T C 0.200474 -1.1311e-05
7:24872370 A G 0.108975 5.8105e-06
7:24878539 T G 0.021738 1.1162e-05
7:24886767 A C 0.203819 3.1696e-05
7:24887728 G A 0.440185 -2.7135e-06
7:24888319 C G 0.070727 2.5164e-06
7:24890531 C G 0.244974 3.1414e-05
7:24899388 T C 1.241717 3.0319e-05
7:24899411 C G 0.066647 -4.5173e-06
7:24902859 T C 0.022626 2.0952e-06
7:24904889 C T 0.611169 6.0898e-06
7:24911357 G T 0.175308 3.5658e-06
7:24913630 C T 1.752303 -2.7200e-06
7:24913650 G T 0.041498 -1.1637e-05
7:24914201 C G 0.024948 2.4738e-05
7:24921298 T C 0.665355 -4.6115e-06
7:24938795 G C 0.045299 -9.2350e-06
7:24944323 C T 1.936158 1.0194e-05
7:24946647 A T 0.024683 2.2029e-06
7:24947629 C A 0.100240 1.3071e-05
7:24952745 A G 0.551866 -2.3893e-05
7:24953211 G T 0.043943 9.6161e-06
7:24958042 G A 1.079916 -3.1930e-05
7:24964056 T C 0.549524 -3.6347e-05
7:24966167 A C 0.072702 9.7588e-06
7:24968301 G A 0.245722 -2.3471e-05
7:24970805 C T 0.149082 -5.5142e-06
7:24973462 T C 0.024724 -7.0979e-06
7:24978096 A G 0.055468 8.4531e-06
7:24979715 C A 0.818538 4.5038e-06
7:24980026 C T 0.053289 -1.6386e-05
7:24984666 G A 1.032982 -4.2217e-07
7:24994346 A G 0.034053 6.0789e-06
7:24994715 C T 0.077417 3.5410e-06
7:24996771 A T 0.208328 -2.7318e-06
7:25007223 A C 0.316398 -2.2967e-05
7:25008918 C T 0.050555 8.2505e-07
7:25016300 A G 1.672750 1.1472e-05
7:25025257 T C 0.046047 -2.5818e-06
7:25025863 T C 1.276970 7.1229e-06
7:25029493 T C 0.081960 7.0572e-06
7:25031874 G A 0.201222 9.1928e-06
7:25035200 G T 0.696892 1.2978e-05
7:25064553 T G 0.092679 1.6577e-06
7:25065657 A G 0.100659 3.2414e-06
7:25067892 G A 0.707262 1.8087e-05
7:25069905 A C 0.040546 -2.5039e-05
7:25070837 T C 1.269722 2.0673e-05
7:25072358 C A 0.472042 -1.3330e-06
7:25075076 G A 0.039880 6.8139e-06
7:25075713 G T 0.201650 2.8396e-05
7:25076186 A C 0.087824 2.2041e-05
7:25077946 T C 0.043980 -1.3386e-05
7:25078543 C T 0.377091 -3.6777e-06
7:25079962 T C 0.804850 -1.5570e-05
7:25093340 C A 0.418566 3.3611e-07
7:25095848 C T 0.867040 2.5137e-05
7:25095869 G C 0.069659 -1.1115e-08
7:25097047 C T 0.044850 -1.8056e-06
7:25102279 T C 0.176356 -3.4419e-05
7:25108429 C G 0.050498 -2.0541e-06
7:25111872 G T 0.747502 1.5531e-05
7:25112709 T C 0.391898 2.0632e-06
7:25116332 T C 1.030697 3.2720e-05
7:25117799 C T 0.126749 -1.6120e-05
7:25123329 A G 0.147817 -1.1818e-05
7:25127064 C T 0.043858 -5.1773e-06
7:25127942 G T 1.655034 3.2212e-05
7:25132183 G A 0.283838 4.2853e-07
7:25134534 G A 0.132127 -1.0195e-05
7:25135783 A G 0.522233 6.8892e-06
7:25145596 C T 0.394995 -9.1967e-06
7:25157307 G A 0.813105 1.4397e-05
7:25159348 A G 0.245365 -1.3031e-05
7:25179102 A G 0.112745 -2.3827e-05
7:25182373 T C 0.070315 2.0320e-05
7:25182405 T G 0.282002 4.2065e-06
7:25187152 A G 1.361449 1.6011e-05
7:25194665 C G 1.208256 1.5628e-06
7:25194753 T C 1.018706 -3.4456e-06
7:25207963 A G 0.055400 1.8848e-05
7:25211234 C T 0.162287 9.7789e-08
7:25211677 C T 0.188350 6.1359e-06
7:25218327 G A 0.066599 9.2315e-06
7:25218891 T C 0.025716 1.3149e-05
7:25219201 T A 0.113836 -9.2620e-06
7:25221192 T C 1.507162 2.1185e-05
7:25231548 G A 0.297008 -3.8612e-05
7:25239652 A G 0.126222 -7.2191e-06
7:25240329 T C 0.181143 1.6722e-05
7:25243430 T C 0.132522 -6.7703e-06
7:25244177 C A 0.052847 -2.0781e-05
7:25247768 G A 0.168699 -1.8145e-05
7:25258009 T C 0.211605 6.5436e-06
7:25258267 C A 1.516861 -1.6088e-05
7:25260552 C T 0.043695 4.5999e-06
7:25263382 G A 0.058412 2.2903e-05
7:25263948 A G 0.351263 8.9923e-07
7:25266400 A G 0.553546 -1.2439e-05
7:25267963 C G 1.848956 -3.4839e-05
7:25272210 C T 0.162668 -1.4720e-05
7:25295346 C T 0.637759 1.0379e-05
7:25300839 C T 0.194483 -1.0721e-05
7:25300914 C T 1.659872 -3.7596e-05
7:25301481 G C 0.148820 -1.3597e-05
7:25303893 C T 0.043586 1.5423e-05
7:25307780 C T 0.364172 2.0037e-06
7:25312836 G C 0.055675 -2.8480e-05
7:25314187 A G 0.029745 1.0372e-05
7:25315614 G A 0.150915 -1.0832e-05
7:25315956 T C 0.171667 -1.1270e-05
7:25329530 C T 0.026954 5.5523e-06
7:25330508 C T 0.156664 -4.1675e-06
7:25336576 G A 0.528883 2.9260e-06
7:25336960 T C 0.472691 8.2816e-06
7:25337228 G T 0.043106 -1.2758e-05
7:25338512 C T 0.090469 -1.0447e-05
7:25338718 A G 0.043236 -4.5484e-06
7:25340631 C T 0.413340 -2.1368e-05
7:25343429 C T 1.413418 -1.1296e-05
7:25345972 T C 0.061078 1.7605e-05
7:25347934 T C 0.171378 2.5756e-05
7:25348603 C T 0.030007 1.1372e-05
7:25353436 A G 0.110634 -2.2282e-06
7:25354265 A C 0.274393 2.1900e-06
7:25359346 G T 0.084305 -3.1292e-06
7:25360890 C G 0.993231 -5.8744e-06
7:25362662 A G 0.371713 -1.2464e-05
7:25365610 C G 0.029810 1.8419e-06
7:25366321 G A 0.269103 -4.2225e-05
7:25368351 A G 0.705640 -1.8230e-06
7:25369900 C T 1.684666 1.7432e-05
7:25370291 C T 0.190478 4.4437e-05
7:25373479 A C 0.184668 -7.0690e-06
7:25374084 G A 0.972329 1.3928e-05
7:25388861 T C 0.153397 -1.8881e-05
7:25392421 A G 0.100302 2.7904e-05
7:25392571 T C 0.583430 -3.6341e-05
7:25396254 A G 0.793692 7.5538e-05
7:25404864 G A 0.798448 1.3146e-04
7:25407692 A G 0.182247 -1.5654e-05
7:25420721 G A 0.359225 4.3436e-05
7:25420790 G A 0.210667 -6.4151e-06
7:25426044 A G 0.305032 5.5829e-06
7:25426317 G T 0.107336 1.0438e-05
7:25432522 T C 0.079308 3.4229e-07
7:25444099 G A 0.028949 -1.3639e-05
7:25445448 C T 0.958056 -1.4138e-05
7:25447640 T C 0.282607 -1.1856e-05
7:25448154 C T 0.776268 5.0419e-06
7:25448381 C T 0.554083 -1.6635e-05
7:25448879 C T 0.028973 8.2147e-06
7:25448942 A G 0.083248 -1.0237e-05
7:25452554 C T 0.042780 -2.9169e-06
7:25455380 T C 1.471209 4.6499e-05
7:25456935 G T 0.274893 -1.2761e-05
7:25457583 G A 0.453159 -1.8187e-05
7:25465602 C G 0.037667 1.7212e-05
7:25466516 C T 0.178531 -7.2545e-06
7:25469686 G C 1.809066 -4.1711e-05
7:25470730 T C 0.574233 8.1400e-06
7:25470936 C T 0.166418 -7.9625e-06
7:25471330 G A 0.426419 9.2016e-06
7:25471513 C G 0.172993 1.5611e-06
7:25471881 T G 0.603502 1.1517e-05
7:25472222 G A 0.533408 1.7283e-05
7:25473826 G A 0.168944 3.4442e-07
7:25473872 C G 1.173984 3.4217e-05
7:25474286 C T 0.114404 1.7171e-05
7:25483664 T C 1.471848 3.1004e-05
7:25498393 C T 0.332319 7.5237e-06
7:25499841 A G 0.133215 2.4205e-05
7:25500986 T C 0.034416 -6.3691e-06
7:25501256 A G 1.345582 -2.2372e-05
7:25503103 G A 0.161502 4.3261e-06
7:25511163 A G 0.077581 -7.4872e-06
7:25511756 A G 0.040111 -5.6699e-06
7:25512392 T C 0.109760 -4.9075e-05
7:25514621 C T 0.054203 2.2845e-05
7:25515946 A G 0.051722 -1.5487e-05
7:25516147 C T 0.035532 -4.3871e-07
7:25516629 T C 0.156487 -2.7386e-06
7:25519339 A G 0.020287 6.2974e-06
7:25519751 C T 0.357695 2.8712e-06
7:25521474 G A 0.031822 1.1536e-06
7:25526682 G T 0.143371 -1.2489e-05
7:25532591 C G 0.777029 -3.6218e-05
7:25533715 C G 0.323255 -5.1232e-05
7:25534249 C T 0.077485 1.8341e-05
7:25543053 T G 0.102940 1.0866e-05
7:25548694 G A 0.060051 9.1394e-06
7:25553702 C T 0.308993 -1.8607e-05
7:25554764 T G 0.113670 -1.0132e-06
7:25561083 T C 0.079250 1.0602e-05
7:25561288 G A 0.152499 -1.8701e-05
7:25566545 C T 0.340115 -2.5527e-05
7:25566717 A G 0.107778 -1.0277e-05
7:25570580 T C 0.137006 2.2398e-05
7:25574197 C T 0.297940 -7.0434e-07
7:25575717 G A 0.345014 -9.1929e-06
7:25579577 T C 0.198662 2.6308e-06
7:25580518 C T 1.763672 -5.0052e-06
7:25581167 T C 0.034172 -3.7217e-06
7:25585623 T C 0.258985 1.3507e-05
7:25590890 C T 0.029436 1.1767e-05
7:25593148 G A 0.087154 -3.7254e-05
7:25594283 T C 0.363655 -4.0962e-07
7:25596056 G T 0.566458 5.7388e-06
7:25599299 T C 0.176706 2.0367e-05
7:25600612 C T 0.193141 1.0563e-05
7:25606484 G A 0.894534 1.4387e-05
7:25608409 A G 0.420745 4.6677e-05
7:25615058 A T 0.103759 -8.8740e-06
7:25615221 T C 0.119596 5.8097e-05
7:25618760 G A 1.150143 -5.3079e-07
7:25621762 C A 0.067520 2.4578e-05
7:25624710 G C 0.027800 -1.5943e-05
7:25653642 C A 0.261831 2.1848e-05
7:25656115 T C 0.103304 2.1402e-07
7:25658509 C A 0.140851 -2.7664e-06
7:25660544 T C 0.023588 1.9208e-05
7:25661337 C T 0.044946 -1.6473e-06
7:25662044 T G 0.096385 -8.9710e-05
7:25662742 G T 0.134402 3.9729e-06
7:25665313 G A 0.022483 1.5515e-05
7:25668011 C T 0.133487 -1.0297e-05
7:25669467 A G 0.693139 -3.5899e-05
7:25669627 G A 0.255605 -5.2124e-06
7:25669687 A G 0.117518 2.2084e-05
7:25673945 C A 0.035484 -2.1898e-05
7:25676893 C T 0.234618 -7.2502e-06
7:25677766 A G 0.044391 1.5927e-05
7:25678889 A C 0.212299 -8.1359e-07
7:25687574 A C 1.320253 8.4185e-06
7:25699783 A G 0.033342 -8.1921e-06
7:25708476 T C 0.434134 6.7252e-06
7:25710994 C T 0.107101 4.0256e-06
7:25712603 T C 0.024149 5.0573e-06
7:25713939 A G 0.441644 -4.5690e-06
7:25718995 C T 0.298909 4.2783e-05
7:25728623 G T 0.297988 -6.9756e-06
7:25737053 G A 0.610040 -8.0511e-06
7:25744735 T G 0.160400 -2.9215e-06
7:25745971 A G 0.105075 3.3299e-06
7:25770466 A G 0.035355 -1.0184e-05
7:25770729 C G 0.055448 8.7100e-06
7:25779243 A C 0.570993 -2.9335e-05
7:25791482 C T 0.047047 -1.2911e-05
7:25792683 C G 0.089854 -6.1855e-06
7:25798768 A G 0.152992 3.5566e-06
7:25802633 T C 0.133552 -4.7027e-05
7:25803254 C A 0.436241 -2.2039e-04
7:25806700 T C 0.044259 7.2258e-06
7:25807078 G A 0.095324 -1.1929e-05
7:25812368 T C 0.056848 2.2170e-06
7:25815737 A G 0.041461 -3.1634e-05
7:25816216 T C 0.031153 -1.8395e-05
7:25826549 A C 0.027358 -9.2077e-06
7:25826813 G A 1.488806 -2.2849e-05
7:25834561 C T 0.032737 6.4496e-07
7:25843913 G A 0.027406 -9.1431e-06
7:25852328 C T 0.152992 -2.6205e-07
7:25853351 C T 0.020967 -1.9758e-05
7:25860396 A G 0.037684 -5.3306e-06
7:25862658 T C 0.089031 2.2130e-05
7:25862903 C T 0.041991 2.1259e-05
7:25862970 A G 0.024696 -4.6308e-06
7:25871109 T C 0.386216 -6.2495e-05
7:25887278 A G 1.526799 7.4589e-06
7:25889153 A G 1.017475 8.9448e-05
7:25901639 A G 1.483581 3.9881e-05
7:25904794 T C 0.259226 -5.6363e-06
7:25905370 C T 0.036368 -1.2669e-05
7:25908952 G T 0.328280 -2.1744e-05
7:25913924 C T 1.322752 7.7409e-06
7:25923381 T G 0.481180 -5.4756e-06
7:25923606 T C 0.133899 -1.0775e-05
7:25925050 G A 1.793090 5.9339e-06
7:25925379 T C 0.134123 -3.4475e-06
7:25926449 A G 0.032302 -3.5030e-06
7:25930365 T C 0.187636 -2.4411e-06
7:25931551 T C 0.083435 -6.1776e-06
7:25933755 G A 0.087909 -1.1712e-05
7:25936843 G A 0.055458 -5.9934e-05
7:25936865 A G 0.366236 -1.6926e-06
7:25938593 T C 0.241880 -1.2896e-05
7:25940386 A C 0.065056 8.2774e-06
7:25952059 A G 0.498611 -4.0959e-05
7:25960856 A G 0.804650 1.0261e-05
7:25962870 T G 0.205053 8.9440e-06
7:25968691 C T 0.067211 3.4137e-05
7:25987772 A G 0.099690 9.5040e-07
7:25991826 C T 0.317751 1.8860e-06
7:25994745 T C 0.049437 2.8954e-06
7:25995063 G A 0.630725 -3.5222e-05
7:25997536 G A 0.808859 -5.4874e-05
7:26006001 C T 0.083697 -1.3694e-05
7:26011882 A G 0.033974 -4.8729e-06
7:26011908 C T 0.166506 -1.2564e-05
7:26016790 T C 0.058395 6.6490e-06
7:26023261 T C 0.058083 6.4157e-06
7:26028633 T C 0.210775 -1.2378e-05
7:26033516 C T 0.066926 -4.3828e-06
7:26038458 T C 1.554899 -2.2605e-05
7:26041237 C T 0.085302 -1.4621e-05
7:26044410 G A 0.042855 -2.9413e-05
7:26045331 A G 0.115417 1.5948e-05
7:26046438 G T 0.215760 -1.4910e-05
7:26048075 A G 0.102471 8.6538e-06
7:26053581 T C 0.092434 -7.5632e-06
7:26059739 C A 0.125494 -1.7692e-07
7:26086097 A G 0.058586 2.9266e-06
7:26095370 T C 0.318720 -5.4309e-06
7:26096037 T C 0.127827 -2.1221e-05
7:26102288 C T 0.119058 -3.4264e-05
7:26108984 G A 0.100478 1.8634e-06
7:26114442 G T 0.070577 -7.1794e-06
7:26120809 C T 0.591199 2.1847e-05
7:26124107 C T 0.058423 -1.2445e-05
7:26125115 T G 0.021980 -1.6132e-05
7:26130360 C T 0.029990 -1.9536e-06
7:26134253 T C 1.552016 6.9594e-07
7:26151190 A G 1.131141 -2.0849e-05
7:26151249 G A 0.091805 1.4740e-05
7:26154344 T C 0.418872 2.4940e-05
7:26161969 C A 0.168713 2.1847e-06
7:26171214 A G 0.717451 -1.2690e-05
7:26173954 T C 0.041083 -1.2253e-05
7:26176305 T C 0.046948 -8.8468e-08
7:26180988 G A 0.071814 2.3548e-05
7:26183366 A G 1.058854 -1.1517e-05
7:26183600 A G 0.084917 -2.4104e-06
7:26195678 A G 0.065022 -8.9375e-06
7:26208736 A G 0.939272 -5.8396e-05
7:26221731 T C 0.021738 -9.9207e-06
7:26227777 C A 0.180952 -1.4985e-05
7:26227948 C A 0.027719 -8.4886e-06
7:26233650 C A 0.216171 2.1205e-06
7:26235344 A C 0.161804 2.4779e-05
7:26240564 G C 0.026155 -1.4299e-05
7:26244365 C T 0.175424 -1.7219e-05
7:26246861 G A 0.025669 -2.0668e-05
7:26250940 A C 0.064957 2.5156e-05
7:26255722 A C 0.022075 -1.5144e-05
7:26267659 T C 0.137275 7.9584e-06
7:26269133 T G 0.093475 -3.0707e-06
7:26269866 A G 0.032907 2.2482e-06
7:26303052 T C 0.022905 4.1317e-06
7:26313061 A G 0.064501 7.6710e-06
7:26329335 A G 0.056060 1.7800e-05
7:26336626 A C 0.485002 -1.5421e-05
7:26341007 C T 0.768914 -3.4512e-05
7:26345833 A C 0.041736 2.4657e-06
7:26351206 C T 0.085162 8.8281e-06
7:26363115 A G 0.065929 6.9864e-06
7:26363587 G T 0.162199 -1.4358e-05
7:26366128 T C 0.043100 -1.7629e-05
7:26382302 A C 0.264904 4.3799e-05
7:26388624 G A 0.585619 1.4992e-05
7:26389545 A G 0.204836 9.4768e-06
7:26390115 T C 0.255452 1.9078e-05
7:26392135 C T 0.027168 3.6456e-05
7:26396777 T G 0.063403 2.9136e-06
7:26397239 A C 1.079297 -2.0444e-05
7:26397779 C T 0.021303 2.0429e-06
7:26401010 C T 0.034620 -6.1841e-07
7:26404071 A G 1.033277 -6.2670e-05
7:26406128 A G 0.059884 4.8913e-06
7:26409959 G T 0.571769 -4.9041e-06
7:26415525 G A 0.031418 1.1842e-07
7:26418517 A G 0.033889 -1.1982e-05
7:26421269 G T 0.289121 1.0901e-05
7:26431321 G T 0.074976 5.4721e-06
7:26434016 A G 0.483536 -1.5643e-05
7:26436183 T C 0.273094 6.2396e-06
7:26436576 A C 0.048964 1.3410e-05
7:26440133 C T 1.490533 5.2343e-05
7:26444294 G T 0.137574 1.1331e-05
7:26446449 T C 0.189333 4.5404e-05
7:26447925 G A 0.021239 1.8928e-05
7:26455445 T G 0.033328 1.5087e-05
7:26459389 A G 0.292239 -1.7100e-05
7:26465428 C A 0.036099 -2.0721e-05
7:26469547 C A 0.345765 1.5363e-05
7:26473995 C A 0.362832 1.1556e-05
7:26474676 A C 1.395277 1.9650e-05
7:26477691 G A 0.048393 -4.7530e-06
7:26481231 T C 0.077353 -1.2506e-05
7:26481804 A G 0.350042 -1.0623e-05
7:26485621 G A 0.063685 -1.6309e-06
7:26488551 T C 0.034104 -2.4749e-05
7:26491748 T C 0.037789 7.5874e-06
7:26495208 A G 0.752265 2.3493e-05
7:26497614 T C 0.039703 -7.8834e-06
7:26498518 C T 0.552121 1.6402e-05
7:26507099 T G 0.059453 1.2618e-05
7:26513994 G A 0.114904 1.0747e-05
7:26522591 C T 0.274814 1.0105e-05
7:26525621 A G 0.600062 1.1946e-06
7:26525891 A G 0.372685 -2.1147e-05
7:26532349 C T 0.099227 1.2322e-05
7:26534615 C T 0.067993 2.5687e-06
7:26534953 T C 0.052021 -1.9569e-05
7:26542562 C T 0.390340 -1.6418e-05
7:26548374 G T 0.126813 6.7362e-05
7:26557618 G A 0.596727 -9.5117e-06
7:26559987 C T 0.057277 2.2024e-05
7:26576535 C T 1.091489 2.2346e-06
7:26577940 C A 0.020161 -4.7312e-06
7:26578105 G A 0.294941 6.2455e-07
7:26578671 T C 0.021487 3.2055e-06
7:26579487 A G 0.048699 -7.2564e-06
7:26581775 C T 0.048056 -4.5803e-07
7:26587256 A G 0.679594 -6.5482e-07
7:26594478 T C 0.065508 -7.2771e-06
7:26598308 A G 0.023928 -1.1162e-05
7:26601399 C T 0.062071 1.5931e-06
7:26601630 C T 0.170290 1.9203e-05
7:26606431 G A 0.021453 4.6612e-06
7:26607065 T G 1.579680 -7.4681e-06
7:26607406 G A 0.426443 -8.7282e-06
7:26614241 A G 0.184774 -5.1210e-06
7:26615293 T C 0.788752 9.0210e-06
7:26617564 G A 0.053047 -4.5417e-06
7:26620454 C T 0.454359 3.9899e-06
7:26622494 A C 1.241894 9.8624e-06
7:26626643 T C 0.046132 1.0547e-05
7:26628493 G A 0.049117 -1.2638e-05
7:26630038 C T 0.104259 1.2190e-06
7:26630323 A G 0.333645 -1.1445e-05
7:26634029 C T 0.170654 -1.2624e-06
7:26638385 A G 0.027675 4.4292e-06
7:26642102 T C 0.065627 -1.3836e-05
7:26644012 T G 1.728351 -1.5873e-05
7:26644427 T C 0.658478 -3.3966e-05
7:26649365 C T 0.169206 -5.2321e-05
7:26652511 T C 0.062468 2.6468e-05
7:26654077 A G 0.441868 5.4511e-06
7:26654786 A G 0.075615 3.4856e-05
7:26657962 T G 1.140130 -1.2785e-05
7:26666345 G A 0.421143 -1.7307e-05
7:26667158 T C 0.048434 5.5373e-06
7:26671421 T C 0.081752 3.2804e-05
7:26675515 T C 0.615126 -4.5780e-05
7:26678856 G A 0.604305 -3.8540e-05
7:26683545 G A 0.036616 2.3128e-05
7:26684282 T G 0.607038 -5.0258e-05
7:26690417 T C 0.183975 -2.9952e-05
7:26695454 C A 0.040567 1.0597e-05
7:26695880 G C 0.688474 -8.5196e-06
7:26703817 A G 0.106156 -2.5275e-05
7:26713506 G C 0.046445 1.2123e-05
7:26717752 G A 0.064471 -2.3148e-05
7:26727362 G T 1.116978 3.8141e-06
7:26729740 A G 0.293065 1.2158e-05
7:26731480 T G 0.035909 -6.4988e-06
7:26745464 A G 0.110579 2.0233e-06
7:26765596 A C 0.173388 -4.9344e-05
7:26777849 A G 1.289033 -2.3731e-05
7:26784016 C T 0.189187 -7.7110e-06
7:26787032 A G 0.166911 7.8272e-07
7:26792957 C T 0.150391 4.5858e-06
7:26793556 G C 0.101893 1.8772e-05
7:26814630 C T 0.880928 -4.2376e-06
7:26823963 T C 0.666668 -5.1324e-06
7:26866982 C A 0.114948 2.5219e-05
7:26872652 C T 0.194551 -6.9369e-06
7:26891831 G T 0.492029 2.9324e-05
7:26900968 T C 0.027651 -3.5693e-07
7:26902873 A G 0.026563 1.2419e-05
7:26904928 G A 0.469641 2.0167e-05
7:26908515 G A 0.205883 4.6068e-07
7:26918669 T C 0.109828 -1.7526e-07
7:26920314 G T 1.037031 -4.3126e-05
7:26920494 T C 1.033447 -4.3442e-05
7:26922903 A G 0.028395 3.2407e-06
7:26926450 A G 0.075541 -1.6215e-05
7:26926498 G A 0.195769 8.2734e-06
7:26928040 T C 0.079750 -3.5192e-05
7:26936046 A G 0.107608 5.2872e-06
7:26941146 T C 0.056043 1.0933e-05
7:26942183 A T 0.623334 -7.3651e-06
7:26955310 T C 0.051970 -2.5586e-06
7:26959526 A C 0.070784 1.3423e-05
7:26964455 C T 0.024751 6.9620e-06
7:26984537 G A 0.092071 1.1705e-05
7:26989363 A G 0.059646 5.1030e-06
7:27039959 G C 0.040254 -6.7504e-06
7:27061793 C A 0.740475 2.3755e-06
7:27073731 C T 1.045313 5.3717e-06
7:27073744 A C 0.056332 3.2926e-06
7:27106474 T C 0.275182 -2.4331e-05
7:27108127 A G 0.584892 -7.5941e-06
7:27109617 C T 0.039452 -2.9584e-06
7:27134003 T G 0.243295 2.7865e-05
7:27143156 T C 0.072015 1.7323e-05
7:27143757 C T 1.826208 5.6013e-05
7:27143967 C G 0.021375 2.1196e-05
7:27144679 G A 0.064151 5.9727e-06
7:27144921 T C 0.270544 -2.7701e-05
7:27145024 C T 1.545281 4.0330e-05
7:27159136 C G 0.177892 -3.6916e-05
7:27166861 A C 0.140647 8.5676e-06
7:27172571 A G 0.518935 -2.4270e-06
7:27175295 A G 1.624853 1.9488e-05
7:27179039 C A 0.055268 1.0420e-05
7:27182329 G T 0.257367 -1.8179e-05
7:27185723 G C 0.492036 6.5398e-06
7:27189195 T C 1.766201 1.8819e-05
7:27193732 C T 0.026491 8.3346e-06
7:27196069 C A 1.741236 2.5419e-05
7:27204732 A C 0.137081 -2.8051e-05
7:27206197 G A 0.024832 -1.5126e-05
7:27206688 G T 0.814342 1.2667e-05
7:27207585 G T 0.102522 9.7938e-06
7:27216757 A G 0.039642 -2.0709e-06
7:27217359 A G 0.883716 -1.3154e-05
7:27218229 A G 1.810528 2.8986e-06
7:27220831 G A 1.854080 -7.4421e-06
7:27225489 A G 0.051276 1.6404e-05
7:27228335 A G 0.240296 -1.5853e-05
7:27230831 C T 0.059813 -4.4091e-06
7:27231189 C T 0.023574 2.2858e-05
7:27233359 T C 0.057056 -3.5636e-06
7:27235628 A G 0.021099 -1.1380e-05
7:27239201 T G 0.045734 -3.7936e-05
7:27240482 G C 0.929399 6.9720e-06
7:27245893 C T 1.852692 -1.7273e-05
7:27248373 C T 1.628753 1.0825e-06
7:27249379 A G 0.038636 -2.3070e-05
7:27252670 G A 0.139631 -1.4704e-05
7:27252828 T C 0.158748 -6.9754e-06
7:27253795 C T 1.782194 -2.6090e-06
7:27256983 A G 0.022293 -6.4029e-06
7:27268938 A C 0.118174 -2.6900e-05
7:27275804 G C 1.077139 3.9745e-07
7:27293137 A G 0.037517 -9.9897e-07
7:27300584 C T 1.741569 1.4382e-06
7:27303632 A G 1.691136 -3.4020e-06
7:27319675 A G 1.753081 4.9514e-06
7:27320037 C T 0.122458 1.2014e-05
7:27330056 T C 0.074140 -6.1034e-07
7:27335206 G A 1.953473 2.1705e-05
7:27336910 G A 0.735497 -2.8502e-06
7:27337867 T G 0.154774 -2.5005e-06
7:27342122 C T 0.052690 -4.3756e-06
7:27350320 C T 1.932024 2.2267e-05
7:27352125 T C 1.253372 5.6037e-06
7:27358748 A G 0.077030 1.1874e-05
7:27358842 G T 1.456202 -2.5283e-05
7:27359792 T C 0.080725 -1.1283e-05
7:27362185 G A 0.038741 2.0283e-06
7:27364073 G A 0.641009 2.3741e-06
7:27368738 A G 0.023217 -3.0670e-07
7:27369903 G A 0.052439 4.4756e-06
7:27378456 C T 1.559743 -9.8979e-06
7:27386701 A G 0.138743 1.6171e-05
7:27388060 G A 0.260335 -1.8622e-05
7:27388898 A G 0.044361 -9.5753e-06
7:27391685 A G 0.116886 1.9732e-05
7:27420533 T C 0.435487 -2.5132e-05
7:27422985 G A 0.057858 -5.6031e-06
7:27425950 C T 0.431400 3.6131e-05
7:27428596 T C 0.052330 -1.5225e-05
7:27440115 A G 0.028494 8.4279e-08
7:27440190 T C 0.960406 4.0532e-05
7:27444258 G A 0.294809 -2.6627e-06
7:27446502 C G 0.035450 -2.2985e-06
7:27458261 A G 0.043579 1.2303e-06
7:27458297 T C 0.023602 -2.1235e-06
7:27460816 A G 0.407839 2.8346e-05
7:27472040 A G 0.025917 -1.0939e-05
7:27472274 A G 0.217728 7.4840e-06
7:27472985 G A 0.162518 -7.9583e-06
7:27499198 T C 0.693656 -1.4845e-06
7:27505473 C T 0.051589 6.8516e-06
7:27506012 G T 1.093801 3.7911e-06
7:27507833 G A 0.029619 8.2004e-06
7:27508585 G T 0.238039 1.3268e-05
7:27508985 A G 0.027375 -2.9577e-05
7:27509593 G A 0.789344 1.7192e-05
7:27516318 T C 0.831406 3.7837e-05
7:27516343 A G 0.052367 -1.5992e-05
7:27517001 A G 0.039227 7.3318e-06
7:27520968 T C 0.616167 1.2621e-05
7:27521008 C T 0.040893 -9.7095e-06
7:27522047 A G 0.029626 9.2103e-06
7:27523380 C T 0.733440 6.2852e-06
7:27527500 C T 1.953018 1.6166e-05
7:27549411 G A 0.036415 -1.5557e-05
7:27554298 A G 0.070767 -8.9442e-06
7:27560822 T C 1.094151 1.4911e-05
7:27564521 G C 0.283984 1.0765e-05
7:27570620 T C 0.042392 -1.7026e-05
7:27580767 C T 0.766490 2.4836e-05
7:27588734 C T 1.445197 2.8625e-05
7:27590862 A G 1.862953 -8.5878e-06
7:27596842 A G 0.040115 6.2675e-06
7:27600191 A G 0.204244 5.0130e-06
7:27613294 G A 0.341590 -9.0124e-06
7:27647919 A C 0.338310 -1.0781e-05
7:27648351 T G 0.079495 4.5292e-06
7:27657426 T C 0.041491 -2.9704e-05
7:27658070 A G 1.449253 3.2472e-05
7:27664948 T C 0.077781 -1.5901e-06
7:27668970 G A 0.047652 -3.4959e-06
7:27670750 A G 0.064852 -5.8913e-06
7:27671497 G A 0.487188 4.2898e-05
7:27688911 G A 1.389283 2.8780e-05
7:27717716 C G 1.118521 1.0796e-05
7:27717974 T C 0.037701 1.9890e-06
7:27728068 G A 0.046380 4.4177e-06
7:27746397 G T 1.866958 -5.6910e-06
7:27748249 A G 0.035440 -1.0778e-05
7:27751351 C T 0.500359 4.2384e-05
7:27762072 C T 0.211880 7.2424e-06
7:27766170 A G 0.036657 9.9985e-06
7:27773527 C T 0.033345 7.9048e-06
7:27782891 T C 0.769591 2.5820e-05
7:27783271 A G 0.026661 -1.2417e-05
7:27784099 C T 0.148314 6.7523e-06
7:27796789 A G 0.336263 -8.3524e-06
7:27799254 T G 0.211204 1.2066e-05
7:27803521 A G 0.040094 -1.9786e-05
7:27807450 C G 0.788606 -1.8087e-05
7:27827103 A T 0.231562 -4.7212e-06
7:27837858 T G 0.075592 -8.5149e-06
7:27837961 G T 0.078716 7.0946e-07
7:27864418 G A 0.040662 5.4243e-06
7:27869377 G A 0.113268 -1.4122e-05
7:27875642 C G 0.076047 -9.7060e-06
7:27877537 G A 0.207199 1.1210e-05
7:27879552 C T 0.040305 4.2320e-06
7:27881058 T C 0.020991 6.0510e-06
7:27882316 T G 0.100781 3.8224e-05
7:27891404 G C 0.046299 -2.7759e-05
7:27903830 A C 0.224776 7.0392e-06
7:27906711 C T 0.228815 -5.0000e-06
7:27907645 C T 0.037425 -5.3425e-06
7:27910695 T C 0.462845 1.9521e-05
7:27916218 C A 0.593636 -6.3190e-06
7:27918199 C T 0.422771 2.5286e-05
7:27918573 A G 0.047050 3.4562e-05
7:27925318 T C 0.178467 -8.3986e-06
7:27932505 A G 0.624728 -1.7194e-05
7:27937777 T C 0.142204 2.3036e-05
7:27943809 T C 0.704844 -2.0520e-05
7:27947150 A G 1.866642 2.3924e-05
7:27950452 T C 0.083738 1.0184e-05
7:27954738 T C 0.286816 -7.5110e-06
7:27976563 A G 0.464623 3.2804e-05
7:27976715 G T 0.580679 -6.3572e-06
7:27979776 A G 0.055485 7.1729e-06
7:27984720 G T 0.096120 1.0215e-05
7:27988689 G A 0.027035 9.1430e-06
7:27989148 T C 0.063254 4.2182e-06
7:27992551 C T 0.206536 -1.9018e-07
7:28006639 A G 0.028569 -6.2012e-06
7:28009094 C T 0.104310 -1.2376e-05
7:28009508 G C 0.205710 -6.7334e-06
7:28009799 T C 0.048794 3.2813e-05
7:28009981 A G 1.555589 -7.2942e-06
7:28010682 A G 0.055944 -2.4726e-06
7:28011863 A G 0.044429 1.2711e-05
7:28014045 T C 0.078655 -1.8753e-05
7:28020731 G C 0.437547 2.1481e-05
7:28020843 A C 0.026247 2.4829e-05
7:28032942 C T 1.128479 1.6927e-05
7:28033519 C T 0.033961 -1.9605e-05
7:28034863 G A 0.123577 -1.2028e-05
7:28038741 C T 0.065912 -1.3813e-05
7:28039756 T C 1.054115 -8.3155e-06
7:28039916 G A 0.305188 -1.3825e-06
7:28041473 G A 0.047564 -5.9723e-06
7:28043274 A T 0.234132 8.0406e-06
7:28045022 A G 0.367674 -4.9539e-06
7:28046525 C T 0.049403 3.3017e-05
7:28048793 C T 0.041318 7.0615e-06
7:28063494 C A 0.179636 2.3361e-06
7:28064040 A G 0.472650 -5.1653e-06
7:28071102 A G 1.318111 -9.5748e-06
7:28087525 T C 0.030160 1.1366e-05
7:28093594 G T 0.408251 7.7041e-07
7:28099570 T G 1.134463 -1.1117e-05
7:28111321 C G 0.081497 4.3126e-06
7:28113623 A G 0.116682 6.7744e-06
7:28119070 C T 0.370655 -2.6485e-05
7:28119143 C T 0.185739 2.1948e-05
7:28119416 C T 0.213393 -2.4022e-05
7:28127132 A G 0.029548 3.3720e-05
7:28128002 C T 0.296740 -1.1111e-05
7:28128264 G A 0.230209 3.0085e-06
7:28131539 G C 0.089623 5.6692e-06
7:28133980 G A 0.075894 1.1493e-05
7:28134827 C T 0.021310 -1.4799e-05
7:28138201 A C 0.039591 -1.4696e-05
7:28138639 G T 1.548599 2.0626e-05
7:28142088 G A 1.043266 6.4632e-06
7:28143490 T G 1.478777 1.1643e-05
7:28144510 T C 0.094831 -1.1156e-05
7:28145201 T C 0.041978 -1.1874e-05
7:28146305 C G 1.267138 8.8294e-06
7:28149255 A G 0.235659 -5.5606e-07
7:28154287 G C 0.025363 2.9727e-06
7:28159313 T C 1.696284 9.5939e-06
7:28159572 T C 0.087624 4.9906e-06
7:28161379 A C 1.275066 8.6570e-06
7:28161691 A G 0.332781 -5.0942e-06
7:28172014 T C 0.399812 5.3385e-06
7:28176115 C T 0.087545 -7.2375e-06
7:28180556 C T 1.011264 4.1406e-06
7:28183702 C T 1.175461 -1.0343e-06
7:28185091 G A 1.416556 1.1565e-05
7:28188995 G A 0.164932 -4.3457e-06
7:28189411 C T 1.013824 -3.4435e-06
7:28189946 G A 1.397086 4.4277e-06
7:28196222 G A 1.006738 -5.2443e-06
7:28197443 T C 0.042692 8.5753e-06
7:28202430 A G 1.709533 -5.7391e-06
7:28210660 C T 1.400013 -3.2465e-06
7:28223990 C T 1.317632 -1.0905e-05
7:28229042 A G 1.709761 -1.0829e-05
7:28238860 G A 1.668538 -1.4181e-05
7:28248738 G A 0.259777 -1.3772e-07
7:28250482 A G 0.111490 1.6860e-05
7:28260507 A G 0.233530 1.0031e-05
7:28260867 C A 0.371944 -1.7560e-05
7:28260970 T C 0.464528 -1.4507e-05
7:28261344 T C 0.871528 -2.7139e-05
7:28263825 C T 1.602316 -1.9236e-05
7:28268201 C A 0.294914 -4.1766e-06
7:28272666 T C 1.603955 -1.7789e-05
7:28274384 A G 0.046105 1.0154e-05
7:28277811 A G 0.091989 7.6089e-06
7:28279243 A G 0.880313 4.5516e-06
7:28287102 G A 0.026413 3.8308e-06
7:28287356 C G 0.042848 -5.8563e-06
7:28292882 T C 0.458973 1.1621e-05
7:28299502 G T 0.701407 -1.4273e-05
7:28306335 A G 0.039792 1.2576e-05
7:28308576 G T 0.130978 -7.5445e-06
7:28309468 G T 0.754703 1.7798e-05
7:28315399 G A 0.061608 7.8319e-06
7:28317789 C T 0.086831 1.4870e-05
7:28319851 C T 0.380542 1.4263e-05
7:28320034 G A 1.102178 6.6016e-06
7:28320869 A G 0.022779 -3.6478e-08
7:28321005 A G 0.055798 5.6807e-06
7:28324349 G T 1.099509 7.9363e-06
7:28326038 C T 0.586962 -1.3677e-05
7:28328363 T C 0.510565 2.6509e-05
7:28330649 C T 0.112657 -7.2937e-06
7:28331126 T C 0.039326 -1.3799e-05
7:28331586 A G 0.967821 -1.7865e-05
7:28332267 C T 0.600228 -3.1214e-05
7:28332358 A G 0.733430 -1.9516e-05
7:28338265 G A 0.043283 -2.3002e-05
7:28339945 A G 0.181710 -1.2356e-05
7:28340264 G A 1.289271 -5.4654e-06
7:28341397 C A 1.391367 -7.5974e-06
7:28344710 C T 0.050688 5.6690e-06
7:28345810 C A 1.378424 -1.2281e-05
7:28350984 G T 0.158119 -2.1012e-05
7:28358320 T C 0.223260 2.8473e-05
7:28359075 G A 0.240823 -1.3400e-05
7:28360334 C T 0.985235 1.3835e-05
7:28364367 G A 0.067697 -1.3647e-05
7:28366100 C T 0.472317 -3.8493e-05
7:28368750 A G 0.031275 -2.2526e-05
7:28369789 T C 0.044096 -3.9680e-06
7:28370069 A C 0.299888 1.6545e-05
7:28371805 C T 1.608483 -2.9126e-05
7:28381283 A G 1.551404 -1.3421e-05
7:28389218 A G 1.642736 -1.5109e-05
7:28389320 A G 0.022354 3.1412e-06
7:28391142 G A 1.460356 -4.9828e-06
7:28396507 C T 0.162518 -2.4417e-06
7:28397057 A G 0.076204 6.2815e-06
7:28403791 T G 0.908497 5.7930e-07
7:28406603 G A 0.043841 5.1464e-06
7:28408294 G A 1.141062 5.0220e-06
7:28411735 T G 1.501232 1.8377e-05
7:28420874 T C 0.136520 4.4981e-06
7:28422378 T C 0.693241 6.3554e-05
7:28428391 C T 0.953684 1.4592e-05
7:28429028 T C 0.279272 -1.3073e-05
7:28430358 A G 0.209106 -3.9328e-06
7:28432434 G A 0.731900 7.6470e-06
7:28432476 G C 0.120514 -4.0772e-06
7:28440108 T C 0.579717 -9.5619e-07
7:28447367 T C 0.108312 -5.0861e-05
7:28448448 C T 1.835098 1.0200e-05
7:28450747 A C 0.025621 -2.6404e-05
7:28461647 C T 0.077747 1.1460e-05
7:28463100 A G 0.051004 -9.8140e-07
7:28465434 G A 0.194647 2.0100e-05
7:28468621 G C 0.136571 -2.6896e-06
7:28471408 T G 0.043661 1.6918e-05
7:28472224 A G 0.741066 -3.7238e-05
7:28473717 T C 0.036052 5.2946e-06
7:28475093 G C 0.050311 -4.1500e-05
7:28478646 T C 1.932911 1.7089e-05
7:28479341 G A 0.594721 -4.8995e-05
7:28486044 T C 0.109236 2.2155e-05
7:28488252 A G 0.439305 2.1743e-05
7:28491689 C T 0.480803 -2.0091e-04
7:28494117 C T 1.052626 3.9846e-05
7:28494236 T C 0.585524 4.5258e-05
7:28497994 G T 0.474347 -5.6526e-05
7:28500407 T C 0.380937 8.7515e-06
7:28500531 T G 0.138352 3.2526e-05
7:28500970 A G 0.057848 -1.9690e-05
7:28507009 T C 0.115492 -1.5233e-05
7:28512215 A G 1.614022 7.8786e-06
7:28519197 G A 0.385944 -9.9899e-06
7:28525958 A G 0.337320 -5.6631e-05
7:28530553 A G 0.041641 2.5026e-05
7:28540510 G A 0.039326 -8.2964e-06
7:28545493 A G 0.050260 1.5075e-05
7:28545683 G A 1.416679 5.2982e-07
7:28545810 C T 0.718213 4.3134e-05
7:28551461 C T 0.112929 -1.1519e-05
7:28552665 C A 0.512819 -1.5045e-05
7:28555374 C A 0.311886 -1.7732e-05
7:28555942 A G 0.047509 -1.8637e-05
7:28556302 A G 1.106788 -4.1927e-06
7:28557475 C T 0.020385 -1.1674e-05
7:28557996 T C 0.146213 4.8974e-06
7:28558397 T C 0.059429 -1.3994e-05
7:28565641 G A 1.263802 -3.1820e-05
7:28565806 T C 0.263942 -4.0139e-05
7:28567001 G A 0.028864 1.6604e-06
7:28568804 A G 0.201511 -3.3658e-06
7:28576854 C T 1.130128 -1.2631e-05
7:28577426 T C 0.357859 -7.9491e-06
7:28578729 C T 0.033471 1.0452e-05
7:28579714 T G 0.179286 1.0537e-05
7:28589296 G T 0.053262 -8.5283e-06
7:28593309 C T 0.147029 -5.2257e-06
7:28596151 C T 0.443558 4.2125e-05
7:28596223 C T 0.763532 -5.5532e-06
7:28597310 C G 0.304536 -4.4947e-05
7:28607563 A G 0.107421 -2.1233e-05
7:28610507 T C 0.250785 4.7024e-05
7:28613505 T C 0.031714 2.6799e-06
7:28619674 A G 0.089660 9.6720e-06
7:28621312 G A 0.485566 1.2108e-05
7:28622352 A G 1.275433 1.1486e-05
7:28624110 T C 0.050906 -3.9123e-06
7:28631084 A G 0.256194 1.2644e-05
7:28639955 T G 0.201079 4.3888e-06
7:28643045 C T 1.102454 2.4224e-05
7:28646634 A C 0.064515 -7.0591e-06
7:28647863 A G 0.029065 -1.2223e-06
7:28649438 A G 1.388824 -1.9203e-05
7:28650054 T C 0.285575 7.3437e-06
7:28657661 C T 0.032332 -1.2447e-05
7:28661040 A G 0.367551 -3.3154e-05
7:28668780 A G 0.501600 -1.5502e-05
7:28672599 C T 1.173904 -2.0476e-05
7:28675473 A G 0.237110 3.3326e-07
7:28675698 T C 0.968089 -1.9858e-05
7:28683152 A G 1.400183 -1.6820e-05
7:28686212 T C 0.077723 1.2572e-05
7:28688787 T C 0.218626 -7.9289e-06
7:28689219 A G 0.511024 -7.6656e-06
7:28689315 A G 0.728575 -3.8570e-06
7:28691297 A G 0.218983 3.5802e-06
7:28693962 A G 0.362594 -1.4650e-05
7:28694883 G C 0.605447 2.4400e-05
7:28699226 G A 0.046911 2.4247e-06
7:28701128 T C 0.055580 -2.7918e-06
7:28701500 G A 0.477396 2.2159e-06
7:28701709 C T 0.092717 6.0284e-06
7:28702367 G A 0.579870 4.7337e-06
7:28703341 A G 0.635950 4.0794e-05
7:28704514 A G 0.035052 -1.9801e-05
7:28705517 C A 0.536482 3.2088e-05
7:28708073 G T 1.856300 9.1973e-06
7:28710596 C A 0.127762 1.8321e-05
7:28714427 C T 0.214580 -1.4723e-05
7:28715056 G A 0.629188 -9.6358e-06
7:28719395 C T 0.021422 -4.9125e-06
7:28720413 T C 0.470420 -6.6673e-06
7:28722263 G A 1.673518 -3.0328e-05
7:28723407 A G 0.317754 -1.7667e-05
7:28723826 A G 0.154270 -1.9846e-05
7:28728502 G T 0.477236 -1.0412e-05
7:28737298 C A 0.426093 6.1275e-06
7:28747148 A G 0.122037 -1.3376e-05
7:28747739 A G 0.698976 -3.2520e-06
7:28754268 G T 0.299949 -1.0611e-05
7:28754355 C T 0.028181 2.1475e-05
7:28755250 G A 0.892491 -6.4739e-06
7:28761035 A G 0.121581 -1.1066e-05
7:28761489 T G 1.762352 -4.7024e-06
7:28762963 T C 1.180548 3.6465e-06
7:28764109 C T 1.234000 3.6318e-06
7:28765149 A G 0.067028 7.6806e-06
7:28778795 C T 0.307983 5.1353e-06
7:28778958 T C 0.074799 -2.3139e-06
7:28780724 G A 0.064165 4.4381e-06
7:28785981 G A 0.056362 1.2739e-05
7:28792159 A G 0.027498 -4.2671e-06
7:28796427 G A 0.022758 -3.0298e-06
7:28809783 T C 0.059126 -2.7980e-06
7:28811275 A G 0.073219 7.6265e-06
7:28811631 C T 0.707401 -6.9511e-06
7:28814839 A C 0.714395 4.7917e-06
7:28821692 T C 0.615857 -3.0642e-06
7:28823238 T C 0.061931 1.2338e-06
7:28840792 G A 0.043963 9.6867e-06
7:28845030 C T 1.470671 6.7942e-06
7:28848524 A G 0.490496 -7.0543e-06
7:28851582 G A 0.056903 -5.3885e-06
7:28854272 C T 0.043691 7.5333e-06
7:28856014 C T 0.217085 -7.7664e-06
7:28856803 G A 0.193810 -6.0754e-06
7:28870293 A C 0.064566 8.5596e-07
7:28872670 T C 0.088463 1.0341e-05
7:28873475 T C 0.065314 -7.1811e-06
7:28879781 T C 0.052435 -1.2286e-05
7:28883633 A G 0.228499 -1.7606e-05
7:28886571 C G 0.254701 -1.8598e-05
7:28891675 A G 0.042528 -3.6959e-05
7:28892523 A C 0.325183 -1.0299e-05
7:28892875 T C 0.756131 -2.2986e-05
7:28893354 T C 0.725318 -6.3000e-06
7:28895577 T G 0.044014 1.0539e-05
7:28896396 C T 0.598777 1.1722e-05
7:28899630 G A 1.108716 -1.7073e-06
7:28901486 A G 0.059459 3.8907e-06
7:28901965 C T 0.261888 1.0531e-05
7:28902589 A G 0.338395 1.4303e-05
7:28904019 T C 0.035596 -1.3884e-05
7:28904123 A G 1.022099 -1.6892e-05
7:28904916 T C 0.530587 -1.3977e-05
7:28906565 T C 0.165565 2.9427e-06
7:28906964 C T 0.605998 6.7609e-06
7:28907055 C G 1.135480 2.4058e-06
7:28907154 C T 0.209596 -3.2582e-05
7:28907762 A G 1.372661 -2.4642e-05
7:28907845 G A 0.022140 9.7449e-06
7:28908059 T C 0.525922 3.8819e-05
7:28912723 C T 0.061204 -7.6443e-06
7:28913712 G A 1.231902 1.0228e-05
7:28913959 C T 0.594656 -7.8074e-06
7:28914173 T C 0.215760 -4.5100e-07
7:28915536 C A 0.049348 4.1078e-06
7:28921064 G A 0.471865 -8.4739e-06
7:28933628 C T 0.237920 -2.0507e-05
7:28934251 T C 0.446720 -4.3260e-06
7:28939870 G A 0.589322 1.6655e-05
7:28941541 A G 0.991925 1.5385e-05
7:28944159 T C 0.055183 3.2641e-05
7:28944385 G A 1.790098 -3.5670e-05
7:28945009 G A 0.066956 -1.6061e-05
7:28945332 T G 1.921886 -1.6375e-06
7:28949711 C G 0.087780 2.2519e-05
7:28954367 T C 1.923711 1.2521e-06
7:28957529 C T 0.975205 1.3527e-05
7:28959695 A G 0.441161 8.1461e-06
7:28964506 G C 1.418263 -1.1562e-05
7:28965068 G A 1.638561 1.8445e-05
7:28965259 T C 1.323310 -2.3878e-06
7:28965958 T C 0.059007 -2.4080e-06
7:28966014 T G 0.405347 -1.9656e-05
7:28967193 G A 0.417400 2.8385e-06
7:28970500 T C 1.214668 -8.8018e-06
7:28974769 C T 0.029476 1.7935e-05
7:28975900 C A 0.087902 1.2491e-05
7:28980278 G A 0.042243 -2.8529e-05
7:28984521 A C 0.088229 -7.0254e-06
7:28995800 A G 0.404790 2.1668e-05
7:28996944 C T 1.735511 -5.3886e-06
7:28997141 C G 0.408077 2.6127e-05
7:29000280 C A 0.064022 2.5011e-05
7:29000544 T C 0.048186 -3.6135e-05
7:29006291 T C 0.183019 5.5299e-07
7:29009884 T C 0.120901 5.5296e-06
7:29016982 C T 0.203544 6.5719e-06
7:29022999 G T 0.121754 1.2934e-05
7:29030246 A C 1.654843 -3.5351e-05
7:29030534 A G 0.046214 1.3854e-05
7:29030758 T G 0.300150 -3.8795e-06
7:29032447 T G 1.034559 -6.2094e-05
7:29040371 A G 0.027474 -1.3619e-05
7:29041190 C T 1.434569 -2.7681e-05
7:29049494 T G 0.595951 -2.3971e-05
7:29053279 T G 0.303149 -1.2014e-05
7:29055340 A G 0.293969 8.9486e-07
7:29070209 A G 0.954895 -5.8983e-06
7:29070320 T C 0.283912 -1.8076e-05
7:29072614 A G 0.063318 3.1686e-06
7:29076304 A C 0.309635 -1.0893e-05
7:29081897 T C 0.292701 -1.2304e-05
7:29082753 T C 0.063641 8.5967e-06
7:29083262 T C 1.612855 -2.9664e-05
7:29101160 C T 1.113075 -4.4552e-06
7:29102308 G C 1.490299 -4.4358e-06
7:29102651 A G 0.032856 -1.2551e-05
7:29103771 C G 0.021368 1.4415e-05
7:29104090 T C 0.045945 -7.1847e-06
7:29107489 T C 0.049467 1.4664e-05
7:29108030 A G 0.354751 -3.3758e-05
7:29110543 G A 0.150867 2.2485e-06
7:29116510 C G 0.091119 3.7497e-06
7:29118083 C A 0.288189 3.8862e-06
7:29120341 A C 0.611285 -1.2240e-05
7:29122691 A G 0.032968 2.0261e-05
7:29123572 C T 0.087328 -9.9489e-06
7:29126502 T C 0.026529 -1.1882e-05
7:29126552 C T 0.057678 1.5759e-06
7:29130762 G A 0.166357 1.5457e-07
7:29130787 T A 0.046928 -2.5725e-05
7:29130974 A G 0.118123 -8.0470e-06
7:29132279 G A 0.064926 -1.2869e-05
7:29132650 G A 0.216191 1.5375e-05
7:29136284 T C 0.352334 -5.1913e-06
7:29140708 A G 0.082028 -6.4223e-05
7:29141558 C T 0.617887 -1.3388e-05
7:29142663 A G 0.852890 -8.4851e-06
7:29144408 C T 0.248551 -7.9773e-06
7:29145051 A G 0.051813 -1.0994e-05
7:29145706 G A 0.260800 2.5157e-05
7:29145859 T C 0.057331 1.0369e-07
7:29147042 C T 0.104667 -1.5313e-05
7:29150707 C T 0.360106 -4.2166e-05
7:29154703 G A 0.575172 1.5103e-05
7:29160604 T C 0.399704 3.2130e-05
7:29160646 A G 0.029762 -1.4228e-05
7:29162753 T C 0.039033 7.2219e-06
7:29164573 C T 0.069428 1.2482e-05
7:29170321 T C 0.038047 -1.9350e-05
7:29171070 C T 0.255983 1.7198e-05
7:29172993 A G 0.126589 2.6773e-05
7:29176589 T A 0.073246 1.2488e-05
7:29180822 A G 0.034974 2.0401e-06
7:29184489 T C 0.274685 1.7361e-05
7:29185584 A G 0.068326 -2.9584e-05
7:29185716 A G 0.136595 4.7943e-06
7:29188281 C G 0.054506 -6.7804e-06
7:29191481 G A 0.040900 -1.7756e-05
7:29192686 C G 0.927934 -1.3884e-05
7:29196464 T C 1.695152 -3.8382e-06
7:29198852 C T 0.141069 2.1491e-05
7:29199462 T C 1.198315 -2.9909e-07
7:29211472 A G 0.235254 -6.0108e-07
7:29212051 C T 0.282882 1.5284e-05
7:29218065 G A 0.043797 -3.7033e-06
7:29224495 T C 0.079661 1.0968e-05
7:29224544 T C 1.017655 -1.5461e-05
7:29232024 G T 1.690426 1.3695e-05
7:29236449 G A 0.256962 2.9904e-05
7:29240432 T G 0.123822 -1.9516e-05
7:29244230 A C 0.247663 -6.8447e-06
7:29245302 T A 0.450997 -9.0294e-07
7:29247861 A G 0.030235 -1.3395e-06
7:29255228 A G 0.390133 -2.8559e-05
7:29256429 T C 0.392227 -4.8915e-06
7:29258689 C T 0.025968 -8.4667e-06
7:29262258 T G 0.053653 -2.3817e-05
7:29263515 G C 0.039254 3.5211e-05
7:29263972 G A 0.069118 7.6423e-06
7:29271172 G A 0.158653 1.4841e-05
7:29273986 G A 0.784557 -2.6144e-05
7:29280223 G A 0.171059 1.9252e-05
7:29283395 T C 0.083768 1.7270e-05
7:29284403 G A 1.839583 2.4386e-06
7:29285095 G T 1.557826 4.3537e-06
7:29288087 A G 0.063818 -5.6860e-06
7:29290045 C G 0.079539 -8.2621e-06
7:29292104 A G 0.075432 -1.6961e-05
7:29295894 G A 0.496806 -3.2006e-05
7:29299898 C A 1.389494 -6.1677e-05
7:29304771 G A 0.022833 -1.7650e-05
7:29305944 T G 0.136275 -2.0684e-05
7:29305988 G A 0.082762 -2.0177e-05
7:29311017 G A 0.445945 -3.8337e-06
7:29313485 A G 0.402712 -7.4906e-06
7:29313900 T A 0.408325 -7.8808e-05
7:29314030 C A 0.067279 2.2187e-05
7:29319074 C T 0.119759 2.1246e-05
7:29325514 C T 0.083884 -1.8717e-05
7:29329453 G A 0.082082 -1.9170e-05
7:29332233 C T 0.955476 -3.3191e-05
7:29333881 T G 0.032682 -4.1201e-06
7:29345604 C T 0.322337 -4.2881e-05
7:29348878 T G 0.055019 2.6775e-05
7:29350007 C T 1.857877 1.6817e-05
7:29353445 T C 0.637912 5.2507e-08
7:29356733 T C 0.645667 6.2171e-05
7:29369375 G A 1.771029 2.7126e-05
7:29383884 G A 0.617109 7.4318e-06
7:29384289 T G 0.055590 -1.4509e-05
7:29385813 C G 0.033947 -2.0461e-06
7:29401094 A G 0.024003 -6.9822e-07
7:29404726 A G 0.085815 6.2277e-08
7:29410168 C T 1.576661 3.7927e-05
7:29413388 A G 1.016979 -1.6825e-05
7:29415370 C G 0.540024 4.4129e-05
7:29419786 T C 0.537145 1.2994e-06
7:29420392 A G 0.322820 1.5667e-05
7:29421476 G A 0.410243 7.5939e-06
7:29421786 A G 0.396596 -1.9206e-06
7:29422723 A G 0.051813 6.9083e-06
7:29422782 G A 0.036065 -1.6815e-05
7:29423642 A G 0.051993 1.7991e-05
7:29434042 T C 0.114044 2.2488e-05
7:29437634 C T 0.091027 -1.6528e-05
7:29439113 A G 0.174465 -1.0631e-05
7:29441732 T C 0.023391 4.1147e-06
7:29442649 A G 0.051239 8.1329e-06
7:29444068 G T 0.082310 7.2465e-06
7:29448641 A C 0.246695 -2.1865e-05
7:29449377 A G 0.127034 -1.6608e-05
7:29449973 C A 0.023462 8.2632e-06
7:29450895 A G 0.377785 9.9463e-06
7:29456005 A G 1.487572 -7.6340e-06
7:29456491 G A 0.391394 -1.6891e-05
7:29458219 A G 0.032445 3.6479e-06
7:29461916 A G 1.826181 1.4736e-05
7:29463193 T C 0.557041 1.1144e-05
7:29463761 G A 0.072542 1.2979e-06
7:29466373 C T 0.616731 -1.1712e-05
7:29468674 A G 0.141167 -1.7585e-06
7:29468698 A G 1.220040 1.9611e-05
7:29470484 A G 0.056525 5.9201e-06
7:29471369 G A 0.301432 5.1700e-06
7:29481888 A G 0.468921 1.2854e-05
7:29482956 A G 0.715081 2.4261e-05
7:29490769 A G 0.029276 -5.9329e-06
7:29491232 A G 0.050198 1.7299e-05
7:29495402 A G 0.123033 4.1894e-06
7:29499768 G C 0.031173 3.3148e-06
7:29502756 T G 0.579445 5.8087e-06
7:29508625 G A 0.252447 1.0572e-05
7:29508680 C T 1.334138 1.1771e-05
7:29508965 G A 0.097575 -1.6615e-05
7:29511791 A C 0.730877 -2.3764e-05
7:29513395 G T 1.219438 7.4795e-06
7:29513476 G A 1.314524 9.8344e-06
7:29514210 G C 0.214488 2.6396e-05
7:29517578 G A 0.101570 9.1051e-06
7:29518351 G A 0.548623 -3.1719e-05
7:29519929 G A 0.093029 2.7226e-06
7:29528539 G C 0.397772 -9.9495e-06
7:29533394 A G 1.249346 -2.2025e-05
7:29536231 C T 0.181744 -1.9973e-05
7:29538339 T C 0.069618 5.8175e-06
7:29538924 T C 0.392720 -1.4759e-05
7:29540205 G T 0.476757 -4.6866e-07
7:29543608 C T 0.036725 -9.1750e-06
7:29548324 C T 0.855729 1.3923e-05
7:29549626 T C 1.769084 -2.1078e-07
7:29552491 A G 0.038401 -1.1885e-05
7:29553339 C T 1.783105 -5.1154e-06
7:29554468 G A 0.402947 2.8838e-06
7:29557037 C T 0.706334 -3.1427e-05
7:29564807 A G 0.151190 -4.7851e-07
7:29575687 C T 0.810317 4.3196e-05
7:29587321 G T 0.475475 -1.6633e-05
7:29590471 A G 0.040057 -4.2100e-06
7:29593125 G A 1.932796 -7.5057e-06
7:29605045 C A 0.235186 7.0774e-05
7:29606288 T C 0.692962 -3.9621e-06
7:29606316 A C 0.136700 -3.6374e-05
7:29606976 T G 1.930055 -1.7571e-05
7:29611576 C T 0.023075 1.0278e-05
7:29614050 C T 0.372094 -5.1173e-07
7:29618691 C A 0.044102 -1.0346e-05
7:29626192 A G 0.073807 -4.7635e-06
7:29626423 A G 0.052976 1.9906e-05
7:29628908 C A 0.654932 2.2056e-05
7:29629005 A G 0.155171 2.3927e-05
7:29632309 C T 0.480004 8.9166e-07
7:29632778 A G 0.083982 2.8048e-05
7:29633340 C T 0.329463 -1.4628e-05
7:29635105 C T 0.358549 -1.1614e-05
7:29635559 C G 0.158561 2.2259e-05
7:29639200 C T 0.606131 -3.9189e-06
7:29647608 C G 0.172935 -4.2752e-07
7:29650644 C T 0.126419 -3.2134e-06
7:29653441 C A 0.108502 8.8194e-06
7:29660552 A G 0.751249 5.5924e-05
7:29690262 C T 0.107346 -2.0808e-05
7:29693481 A G 0.346921 6.4515e-06
7:29717242 G T 0.129343 -4.3117e-06
7:29726917 A G 0.303305 1.7452e-05
7:29734356 A G 0.444401 2.3738e-05
7:29751459 A G 0.401941 1.3846e-05
7:29756549 G A 0.418103 -2.7380e-06
7:29774419 G A 1.942281 4.0237e-08
7:29789319 C T 1.286432 -3.8023e-06
7:29797918 T C 0.649145 1.6135e-05
7:29799658 C G 0.063182 5.8778e-06
7:29800422 A C 0.134755 -1.7571e-05
7:29804143 G A 1.791618 1.8742e-05
7:29809440 G A 1.740254 -8.5807e-06
7:29810412 C A 0.131662 5.7055e-06
7:29816454 A G 0.137366 2.6924e-05
7:29820266 C T 0.069615 1.0905e-06
7:29822933 T C 1.125627 4.6072e-07
7:29833454 A G 0.505033 1.9015e-05
7:29843228 C T 0.136629 2.4158e-05
7:29847343 C T 0.773871 1.9233e-05
7:29850994 C A 0.028756 9.6606e-06
7:29852805 A G 1.953273 3.0973e-06
7:29853145 T C 0.061292 2.1862e-06
7:29854494 G A 0.045942 6.5449e-06
7:29864739 C T 0.769206 4.9118e-06
7:29864758 A G 0.023656 -5.0741e-06
7:29872684 T C 1.117256 6.9298e-06
7:29875371 T C 0.042562 -1.7244e-06
7:29885247 T C 0.356679 -1.0962e-05
7:29885841 T C 1.259682 -3.5470e-06
7:29894554 T G 0.041202 -1.3769e-05
7:29899639 A G 1.834167 -2.3901e-06
7:29903036 G A 0.186052 2.4282e-05
7:29913775 C T 0.587166 -2.0770e-05
7:29919949 C T 0.293792 -2.6600e-05
7:29924072 G A 0.102715 -1.6986e-06
7:29924221 C T 1.006681 -3.6170e-05
7:29924384 T C 0.086101 -1.8362e-05
7:29927228 A G 1.495347 2.8816e-05
7:29927688 T C 0.030201 -2.6754e-06
7:29927689 A G 0.027579 -7.0531e-06
7:29931748 T G 0.053690 -5.6910e-06
7:29933463 A G 0.075248 -1.6171e-05
7:29947716 C T 0.095790 4.6798e-05
7:29954275 G C 0.094430 -9.6747e-06
7:29954611 T C 1.417114 -1.6728e-05
7:29955068 G A 0.027015 -3.6304e-06
7:29962427 G A 0.661235 2.2098e-05
7:29970218 G A 0.398847 1.3727e-05
7:29973371 C T 0.030119 3.1608e-05
7:29980471 T C 0.084125 1.8816e-05
7:29981892 A G 0.085376 -1.9427e-05
7:29983146 A G 0.089949 2.3939e-05
7:29991635 A C 0.227023 -3.0202e-05
7:29994945 G C 0.052340 -3.6257e-06
7:30003300 C T 0.150316 1.6298e-05
7:30008085 T C 0.061319 -1.6719e-05
7:30009903 A G 0.041277 6.9810e-06
7:30010498 T C 0.162314 4.7807e-06
7:30014068 G A 0.288376 1.3235e-05
7:30017980 C T 0.062139 -6.9107e-06
7:30020988 G A 0.119538 -3.3510e-05
7:30022884 A G 0.210585 8.5271e-07
7:30025211 C T 0.025767 9.9796e-07
7:30025331 A C 0.037051 1.1243e-05
7:30065960 A G 0.031938 2.6083e-05
7:30066721 C T 0.035283 -6.7982e-06
7:30070544 G C 0.287690 3.8832e-05
7:30083021 C A 0.154532 1.7985e-05
7:30086770 T C 0.083234 -2.5054e-05
7:30107577 G A 0.044915 -1.7781e-05
7:30113706 G A 0.475917 4.6759e-05
7:30127635 T C 0.052820 3.5028e-06
7:30129808 A G 0.084373 -1.9793e-05
7:30141435 A G 1.569722 1.9121e-05
7:30156232 T C 0.031520 1.6867e-05
7:30160884 A G 0.281757 8.8996e-06
7:30176689 C G 0.108138 -2.4593e-06
7:30176860 G A 0.327705 5.4983e-06
7:30180413 G A 0.038384 1.8841e-05
7:30180590 T C 1.582233 9.6039e-06
7:30182444 A G 0.654146 -1.0692e-05
7:30182704 T C 0.039747 4.5231e-05
7:30182986 C T 0.094433 -8.2837e-07
7:30185353 A T 0.123907 1.1692e-05
7:30188378 G A 0.232041 2.0169e-06
7:30189348 G A 0.178446 1.2016e-05
7:30189644 T A 0.059993 4.3086e-06
7:30195632 G A 0.247684 -1.1676e-05
7:30213452 T C 0.168777 -3.7876e-06
7:30214557 G A 0.039469 -9.3448e-06
7:30215211 C T 0.572445 1.1289e-05
7:30217700 A G 1.133055 7.4280e-06
7:30224208 C T 1.435575 -1.9153e-06
7:30230933 T G 0.628161 -1.3007e-05
7:30242388 A G 0.229519 2.0074e-06
7:30245153 A G 0.103348 1.1574e-05
7:30245948 A G 1.960831 -1.6022e-05
7:30246910 A G 0.054152 -7.5971e-06
7:30250241 A G 0.053296 2.1953e-05
7:30254228 T C 0.023598 -5.9982e-07
7:30263563 G A 0.126932 -3.1261e-06
7:30267914 T C 0.039037 2.3214e-05
7:30271363 G A 0.049532 2.2246e-07
7:30284388 G C 0.024353 1.1865e-05
7:30286122 T C 0.030775 -1.9343e-07
7:30286256 C T 0.021715 9.6034e-06
7:30287978 C T 0.034845 9.8635e-06
7:30287986 T C 0.074592 -1.1598e-05
7:30292427 T C 0.036891 1.1372e-05
7:30299334 G A 0.025624 3.3945e-06
7:30310155 A G 0.031703 -1.4898e-05
7:30310499 G A 0.067643 6.5408e-06
7:30311436 A G 0.073038 -4.8065e-06
7:30315330 T C 0.100852 6.6031e-06
7:30317163 T A 1.361724 -2.8934e-05
7:30319218 T C 0.118324 -2.6743e-05
7:30326225 G A 0.037551 1.1641e-05
7:30334775 C T 0.422010 -1.9155e-05
7:30351332 C T 0.119602 1.4772e-05
7:30370075 G A 0.054669 -1.0010e-05
7:30409856 A G 0.071345 -6.2442e-06
7:30411126 G A 0.058484 -2.5996e-05
7:30414662 T C 0.295778 -1.6964e-05
7:30415987 A G 0.052133 -4.2604e-05
7:30418211 T C 0.126048 1.7243e-05
7:30425531 G A 0.091044 -3.9938e-06
7:30434891 G T 0.051161 -1.0174e-05
7:30450120 A G 0.179375 4.4865e-06
7:30450200 G T 0.183359 1.3074e-07
7:30452918 T C 0.053799 4.2616e-06
7:30453941 T C 0.106714 -3.2939e-05
7:30467040 T C 0.037956 1.8591e-05
7:30468216 T C 0.263870 -5.6537e-07
7:30470423 G A 0.092992 4.1758e-06
7:30470869 C G 0.597039 -1.1868e-05
7:30478056 T C 0.521825 -1.5635e-06
7:30488921 A G 0.222532 2.6522e-05
7:30490760 G A 0.457535 1.9729e-06
7:30492237 T C 0.474809 6.2909e-06
7:30492598 A C 0.037925 1.2411e-05
7:30496382 C G 0.477566 6.7707e-06
7:30498278 T C 0.031200 6.8191e-06
7:30498842 G A 0.057307 -2.0829e-05
7:30499772 G A 0.092819 1.4514e-06
7:30503486 C A 0.361847 -5.7082e-06
7:30511949 A C 0.376775 3.5851e-06
7:30512697 A G 0.024924 2.1938e-06
7:30512771 C A 0.840956 -6.3243e-06
7:30525588 G A 0.305671 -3.1009e-06
7:30526962 T C 0.069227 -2.9710e-06
7:30527363 T C 1.947687 7.7354e-07
7:30534225 T C 0.529471 -8.5543e-06
7:30536611 C T 0.429704 -1.1358e-05
7:30537214 T C 0.490605 -6.4355e-06
7:30539595 T C 0.265679 -1.1583e-05
7:30543249 C T 1.473398 2.0842e-05
7:30544360 A G 1.451238 1.8121e-05
7:30544516 T C 0.038972 -4.6833e-06
7:30554092 T G 0.046142 1.5798e-06
7:30559253 T C 0.204227 -4.2389e-05
7:30565270 G A 0.021827 8.9852e-07
7:30588417 A G 0.043028 8.8250e-06
7:30594244 T C 0.027195 -4.6491e-06
7:30596687 T G 0.161203 3.1519e-05
7:30599300 C A 1.929063 -2.8629e-05
7:30602206 T C 0.038146 1.1137e-05
7:30603791 C T 0.169899 -2.4213e-05
7:30603833 A G 0.186674 -3.4429e-05
7:30626969 A G 0.036456 3.2775e-07
7:30634548 T C 0.030666 3.9709e-05
7:30634764 T C 0.174520 1.7264e-05
7:30640088 A C 0.076737 2.8116e-05
7:30642499 A C 1.570579 -1.7118e-06
7:30656390 A G 0.046656 3.0415e-06
7:30656650 A G 0.322524 3.3124e-06
7:30665351 C A 0.085189 2.1684e-05
7:30668131 C T 0.063114 -1.9969e-05
7:30673345 T C 1.304644 -6.8651e-06
7:30689114 G T 0.034233 6.2410e-06
7:30693081 T C 0.031676 -4.9086e-06
7:30695406 A G 0.077404 -1.0798e-05
7:30702738 G A 1.966672 -4.5489e-05
7:30712701 G C 1.305032 -1.5298e-05
7:30716087 A G 1.266668 -1.3161e-05
7:30718103 A G 1.728874 -9.7081e-06
7:30719049 C T 1.708407 -6.9704e-06
7:30724097 A G 0.060711 3.6303e-05
7:30725701 G A 0.174520 8.0208e-06
7:30726777 T A 0.491597 8.8333e-06
7:30727700 G C 0.030479 -1.8025e-06
7:30729672 C A 0.151465 -7.9909e-06
7:30731175 G A 0.704916 -4.4384e-06
7:30731993 T C 0.402148 2.1981e-06
7:30738557 T C 1.292242 -7.4029e-06
7:30740079 G T 0.050844 -3.8018e-06
7:30741912 A G 0.031669 -1.6984e-05
7:30742024 G A 1.826711 8.9302e-06
7:30744624 T C 0.046102 -3.5164e-06
7:30745536 T G 0.067585 -9.3942e-06
7:30745594 A G 0.079869 3.7443e-06
7:30746011 T G 0.057763 1.2352e-05
7:30746275 A G 0.023207 -9.9573e-06
7:30746690 C A 0.787069 -6.8579e-06
7:30759776 T G 0.060806 -1.0195e-05
7:30761419 A G 1.251107 -1.6191e-05
7:30761852 G A 1.039078 -1.1026e-05
7:30769824 A C 0.151911 1.1348e-05
7:30773636 T C 0.051711 1.4810e-05
7:30774654 T C 1.013524 -1.0286e-05
7:30775792 G A 0.183682 -2.7941e-05
7:30777842 T C 0.024548 -5.3173e-06
7:30782460 G A 0.020263 1.2700e-05
7:30782591 G T 0.060513 5.2155e-06
7:30784333 T A 0.060423 -1.8549e-05
7:30784792 G T 0.074259 -5.9674e-06
7:30784826 T C 0.856262 3.0857e-05
7:30784916 C T 0.132121 1.2425e-05
7:30787857 T C 0.584688 1.0801e-05
7:30791848 A G 0.781980 -2.4397e-06
7:30795288 G A 0.647527 5.2915e-06
7:30795331 G A 0.849286 1.6248e-05
7:30797337 T G 0.040485 -1.9141e-05
7:30798667 T C 1.763117 1.7766e-05
7:30805913 A G 1.167883 1.3908e-05
7:30814144 T C 0.727463 2.3326e-05
7:30818330 T C 0.072076 -2.3933e-05
7:30828428 A G 1.039278 2.4900e-05
7:30831082 T C 0.985758 2.4501e-05
7:30831088 A G 0.154100 8.9908e-06
7:30831181 T C 0.059850 -3.7866e-06
7:30835519 T C 0.107849 -5.7075e-06
7:30841687 A G 0.056301 1.0814e-05
7:30845489 T C 0.120282 -1.5220e-05
7:30857511 A G 0.026576 -2.2458e-06
7:30866029 C A 0.298579 1.5496e-06
7:30866198 C A 0.027964 1.9982e-05
7:30867802 C T 0.029915 -6.6470e-06
7:30876123 A G 0.346880 2.1090e-05
7:30880413 A G 0.120867 -8.0564e-06
7:30881749 G A 1.928362 6.6045e-06
7:30881886 A G 0.046564 -2.3880e-06
7:30882322 T C 0.130176 -8.8430e-06
7:30890161 A G 0.088273 1.5235e-05
7:30892816 A G 0.097011 -1.9783e-05
7:30894373 T C 0.045432 -6.0789e-07
7:30895642 T C 0.070934 -1.0583e-06
7:30896535 C T 0.039758 -1.0830e-06
7:30898697 C G 0.188891 1.3925e-05
7:30900905 A G 0.039839 -1.2936e-06
7:30901141 A G 0.040465 9.5516e-07
7:30901426 T C 0.028287 1.6010e-05
7:30915262 T C 0.120065 1.5896e-06
7:30915263 G A 0.310309 1.9112e-05
7:30923243 A G 0.100754 2.0228e-05
7:30928933 C T 0.259757 3.5896e-06
7:30931307 T C 1.622174 -2.0227e-06
7:30932526 C T 0.134687 5.5805e-06
7:30936024 C T 0.094974 -6.4770e-06
7:30937178 C T 0.151330 3.9373e-06
7:30938801 C T 0.839698 -3.7021e-06
7:30939186 A G 0.140052 2.6827e-07
7:30941116 G A 0.054863 -6.4688e-06
7:30941277 G A 0.058899 -1.3541e-05
7:30942312 T C 0.147250 -4.9674e-06
7:30942744 G T 0.147695 1.2676e-05
7:30946366 C T 0.866319 -8.5393e-06
7:30948691 A C 0.081579 8.0401e-06
7:30949864 T C 0.076482 -6.7786e-06
7:30950742 C G 0.909561 -6.2322e-06
7:30951658 T C 0.091353 -2.3579e-06
7:30952785 G C 0.168305 1.0635e-05
7:30953445 T C 0.097388 -5.5993e-06
7:30955117 G A 0.344371 9.4208e-06
7:30955367 G T 0.244961 1.3666e-05
7:30956489 G A 0.471144 9.8070e-06
7:30959002 C T 0.548810 1.2546e-05
7:30959564 G C 0.131794 6.4351e-06
7:30961790 A G 0.062064 -2.0908e-05
7:30962757 G A 0.045537 -7.8043e-06
7:30964578 A C 0.052327 -2.1373e-05
7:30965607 G C 0.145618 5.0542e-06
7:30974353 A G 0.351882 6.9577e-06
7:30976064 G A 0.600286 1.3882e-05
7:30985576 A G 0.096694 2.4196e-05
7:30987039 A G 0.054462 -8.3491e-06
7:30987853 T C 0.071117 9.6565e-06
7:30989013 T C 0.811344 2.3414e-05
7:30994842 T G 0.097707 2.0828e-06
7:30994911 G T 0.295615 2.0541e-05
7:30999379 C T 0.809953 2.8129e-05
7:31001886 T C 0.022058 1.9255e-05
7:31002275 T C 0.132433 -5.2985e-05
7:31002825 T C 0.661816 1.6661e-06
7:31003000 T C 0.064189 -1.0617e-05
7:31003423 T C 0.820986 -1.9784e-05
7:31003639 T C 0.029759 -4.4050e-06
7:31006092 C T 0.079651 -2.8294e-05
7:31008686 A G 0.112997 -4.7204e-05
7:31009456 T G 0.025485 1.9107e-05
7:31011677 T C 0.045476 -7.6838e-06
7:31012206 C T 0.047992 -1.0068e-05
7:31013504 A G 0.087110 2.1369e-05
7:31016018 A G 0.196143 -2.7064e-05
7:31017727 G T 0.031850 1.3082e-05
7:31018138 A C 0.470566 2.3664e-05
7:31018852 C T 0.030000 8.8415e-06
7:31020351 T C 0.671751 -9.0832e-06
7:31026735 G T 0.039866 -1.1795e-05
7:31035761 A G 0.097939 -3.5260e-05
7:31036540 G A 0.158507 -4.9527e-05
7:31037371 C T 0.439539 -1.1018e-04
7:31040036 T C 0.051786 6.1144e-06
7:31040811 C T 0.235958 -3.5005e-05
7:31048640 G T 0.294397 -5.7338e-05
7:31058419 T C 0.064430 4.2659e-06
7:31058566 A G 0.769179 -2.4697e-06
7:31059443 G T 0.235805 -2.5991e-05
7:31074214 T G 0.683793 2.8795e-06
7:31075721 T C 0.130098 -1.6649e-05
7:31078667 T C 0.623317 7.5970e-06
7:31082525 G A 0.379444 -2.2610e-05
7:31083284 A G 0.080797 -1.0443e-05
7:31084099 C T 0.798578 5.6445e-07
7:31084968 A G 0.139746 4.6464e-07
7:31087602 T C 0.083047 -2.0264e-05
7:31087801 T C 0.248945 2.7455e-05
7:31089060 G A 0.995713 -2.3706e-07
7:31089447 A G 0.504897 -5.9418e-06
7:31091189 G A 0.572037 1.1258e-05
7:31096363 C T 0.243580 3.6951e-05
7:31105037 A G 0.101512 2.7317e-05
7:31105948 C T 0.904791 -1.0584e-05
7:31106441 A G 0.072280 -2.8651e-05
7:31110532 A G 0.028385 7.3390e-06
7:31111416 C T 1.296995 -7.7418e-06
7:31112008 A G 0.078947 -2.0796e-05
7:31114263 A C 0.172344 2.8450e-05
7:31115723 A G 1.214308 -1.3805e-05
7:31116129 G A 1.032387 4.0086e-06
7:31116168 A G 1.029663 -6.5840e-06
7:31116304 G T 0.027290 2.1248e-05
7:31118036 A G 0.042471 -1.1732e-05
7:31121501 C T 0.944508 -1.4782e-06
7:31121671 T C 0.153250 1.9595e-05
7:31132949 T C 0.025366 -8.9620e-06
7:31133899 G A 0.137652 3.9475e-05
7:31134317 A C 1.162743 1.4332e-05
7:31134950 A T 0.047074 -4.0672e-06
7:31135504 G C 1.087688 3.2245e-05
7:31136114 G C 0.147083 3.9941e-05
7:31136824 G A 1.625003 1.6394e-05
7:31136897 G C 0.144047 -1.5983e-05
7:31142481 T C 0.112572 -8.4097e-06
7:31146223 A C 0.042797 9.4899e-06
7:31148279 T G 0.582257 -4.8950e-05
7:31153485 A G 0.065399 6.8415e-06
7:31157636 G A 0.120412 -1.5096e-05
7:31161159 A G 0.199165 -4.8062e-06
7:31164235 A G 0.434161 -9.4998e-06
7:31165567 G A 0.158711 -9.5657e-06
7:31165615 T C 0.668864 -6.3715e-05
7:31174111 G A 0.562630 -1.7266e-05
7:31174255 T C 0.061227 -1.1594e-05
7:31176656 T C 0.337075 -3.7651e-06
7:31177410 T G 0.066657 1.2391e-05
7:31191343 T G 0.066123 -1.4377e-05
7:31192055 T C 0.164891 -4.4919e-06
7:31204503 T C 0.679427 -1.5189e-05
7:31205785 A G 0.794732 -3.7808e-06
7:31210075 T C 0.026678 5.4268e-06
7:31212234 G A 0.137890 -2.1184e-05
7:31214529 A G 0.102940 -1.1419e-05
7:31215226 A C 1.160580 4.2253e-06
7:31219482 C T 0.059606 1.6846e-06
7:31226851 G T 0.725835 2.5225e-06
7:31234875 T C 0.542921 2.2238e-05
7:31236189 C T 1.200018 6.3439e-06
7:31240882 C T 0.024608 6.0476e-06
7:31249934 A G 1.817226 1.5455e-05
7:31258775 T C 0.209351 3.1607e-05
7:31263459 G T 0.035861 -1.1684e-05
7:31265488 C A 0.033090 -3.4781e-05
7:31282565 C T 1.594320 -1.4187e-05
7:31309006 T C 0.027199 -7.3039e-06
7:31309051 A G 0.098632 2.5403e-05
7:31311320 G A 0.087613 2.3870e-05
7:31314374 C T 0.087957 7.7921e-06
7:31324875 C T 0.039020 -3.0389e-05
7:31328618 A G 1.571531 -4.6303e-06
7:31334838 G A 0.343600 3.1533e-06
7:31344280 A G 0.105221 -1.0445e-05
7:31344595 G T 1.289614 2.5478e-05
7:31346736 T G 0.265856 -9.6675e-07
7:31352855 A C 0.087892 3.2595e-06
7:31354090 A G 0.377622 -2.2267e-05
7:31356429 C T 0.116832 1.8513e-05
7:31365758 T G 1.254470 -2.9825e-07
7:31371319 A G 0.505095 1.0958e-05
7:31382504 C A 0.335603 1.9923e-05
7:31395113 A G 0.085676 -1.4737e-05
7:31395137 T C 1.672247 1.2502e-05
7:31395186 C T 0.040631 -1.1132e-05
7:31399759 T C 0.041345 -1.2033e-05
7:31401454 C T 0.258614 -6.9429e-06
7:31406678 T C 0.221845 2.5336e-05
7:31411765 C T 0.561827 -1.9182e-05
7:31414514 T C 0.063420 7.2871e-08
7:31420727 T C 0.022004 4.2394e-06
7:31434233 C T 0.275695 -1.6510e-05
7:31438610 G A 0.476750 -9.4186e-06
7:31445413 A G 1.382548 -1.1786e-05
7:31446160 C T 0.123434 -5.4183e-06
7:31458772 T G 0.483465 3.0577e-05
7:31461630 G T 0.144958 1.8257e-05
7:31475189 A G 0.041964 9.7245e-06
7:31481743 C T 0.043113 1.3209e-05
7:31482445 G A 1.131002 3.6309e-05
7:31487803 G A 0.109060 -1.9267e-05
7:31492735 G T 0.582736 3.0680e-05
7:31497143 G A 0.034192 9.1571e-06
7:31500884 G A 0.918907 2.9087e-05
7:31513914 C T 0.280043 1.4865e-05
7:31519178 C A 0.130077 6.1997e-06
7:31534106 A G 1.438937 -1.2665e-05
7:31552657 A G 0.953623 1.2039e-05
7:31563818 G A 0.261089 1.0219e-05
7:31565509 T G 0.148885 5.5258e-06
7:31568691 T C 0.486872 -2.6906e-05
7:31569198 G T 0.043208 1.8552e-05
7:31592733 A C 1.364862 2.1836e-05
7:31601945 T C 0.027226 8.2126e-06
7:31609456 G A 0.037221 7.3748e-07
7:31611522 G A 1.830400 -1.4667e-05
7:31618008 G A 1.972791 -5.4733e-06
7:31631284 G A 0.920250 -7.9153e-06
7:31631988 G C 0.204952 2.4346e-06
7:31643505 T C 0.020086 1.4594e-05
7:31643939 T A 0.095705 1.6208e-05
7:31648734 G T 0.028871 2.5174e-05
7:31656497 T C 0.122033 -9.3665e-06
7:31657776 G T 0.095844 1.9145e-05
7:31658089 G A 0.253280 6.8694e-06
7:31673751 C T 0.666420 -1.2204e-06
7:31678331 A G 0.039982 -9.2862e-06
7:31680366 G T 0.055519 -2.3040e-05
7:31683410 A G 1.555092 -6.7437e-06
7:31685539 A G 1.966791 -1.5041e-05
7:31692270 A G 0.025040 3.8431e-06
7:31693602 C T 0.049695 -1.1766e-05
7:31693817 A G 0.272771 6.0016e-06
7:31697111 A G 1.522039 -1.9160e-05
7:31703525 C T 0.307517 6.8709e-06
7:31708279 T C 0.238362 4.4507e-06
7:31710161 G A 0.042467 -2.8479e-05
7:31711800 T C 0.249992 1.4213e-05
7:31713967 A G 1.478641 -2.4309e-05
7:31722460 C A 0.039958 1.8713e-05
7:31726465 C T 0.871300 6.6913e-07
7:31726584 T C 0.043215 9.8623e-06
7:31726638 T C 0.028936 4.6982e-06
7:31727062 G A 0.091867 8.1410e-06
7:31727967 C A 0.624201 -4.5358e-05
7:31728980 T C 0.346666 -3.7761e-05
7:31730048 C T 0.254242 -1.7487e-05
7:31730315 T C 0.025271 1.5847e-05
7:31730800 C A 0.309125 -2.1279e-05
7:31732089 G C 0.239140 -7.6894e-05
7:31732736 A G 0.638776 -1.6313e-05
7:31745140 G A 0.112599 -1.1380e-05
7:31750740 C T 0.058722 -1.2786e-06
7:31757469 A G 0.155994 2.6459e-05
7:31761894 C T 0.291888 -2.2214e-05
7:31766200 A G 0.531797 -3.9741e-06
7:31772742 A G 0.169478 -1.1005e-05
7:31784036 A C 1.693574 -7.6454e-06
7:31786666 A G 0.029538 8.3378e-06
7:31787989 C T 1.597498 3.1743e-06
7:31790294 G A 1.855358 1.4628e-05
7:31794352 C G 0.328984 1.3392e-07
7:31794740 T C 0.215647 -3.8305e-05
7:31798259 C T 0.041121 -7.0597e-06
7:31798950 T C 0.889047 3.5990e-06
7:31802704 C T 0.207318 -4.5055e-06
7:31806245 A G 0.354299 -8.6093e-06
7:31808175 A G 0.612373 1.7984e-05
7:31814970 C T 0.076884 -1.5883e-05
7:31815575 G A 0.406799 -1.2391e-05
7:31818586 A G 1.778865 -1.3163e-05
7:31821769 A G 1.365936 -9.0667e-06
7:31822252 T G 0.110865 3.8415e-05
7:31823379 C T 0.279455 1.9520e-05
7:31824051 T C 0.030228 7.7766e-06
7:31826996 C T 0.751436 -2.0363e-05
7:31830247 C T 1.357655 2.4512e-05
7:31830457 A C 1.820129 -1.1514e-06
7:31832171 G A 0.043151 -1.4541e-06
7:31839357 C T 0.021575 -1.8993e-05
7:31842999 C T 0.031605 -2.9395e-05
7:31848399 T A 0.145427 1.5970e-05
7:31848706 G A 0.379090 -1.7342e-05
7:31851610 G A 0.426103 1.8413e-05
7:31854497 G T 0.029854 -2.4964e-05
7:31854659 C A 0.375483 1.6871e-05
7:31855625 G C 0.027253 2.1102e-05
7:31856194 C G 0.078002 -2.6776e-05
7:31859027 G A 0.059483 7.0540e-06
7:31861834 T C 1.892049 1.0083e-05
7:31862756 C T 0.029983 -2.2253e-05
7:31863802 A G 0.040699 -2.2954e-05
7:31869408 G T 0.203490 -1.0245e-06
7:31870756 G A 0.051494 1.7749e-05
7:31871153 C T 0.129394 -1.8410e-05
7:31874875 G A 0.609224 1.0594e-05
7:31878026 G T 0.052225 1.3034e-05
7:31888648 C T 0.160839 -7.5721e-06
7:31890104 A G 0.385475 3.4531e-05
7:31892837 T C 0.297729 4.4374e-06
7:31893075 A G 0.103079 -3.6141e-05
7:31897146 G A 0.619992 3.0163e-05
7:31922902 G A 0.114826 -9.3483e-06
7:31923305 T C 0.080117 1.8467e-05
7:31925744 A G 0.213400 -2.0174e-05
7:31934968 C T 0.359677 5.0942e-05
7:31935003 C T 0.155219 3.7566e-06
7:31936576 C T 0.047995 -1.6136e-05
7:31936937 T C 0.078250 2.8182e-05
7:31939381 C T 1.098670 -8.9297e-07
7:31943585 G T 0.020545 2.1840e-05
7:31946018 C G 0.042012 -3.8527e-06
7:31953241 G C 1.749130 2.4316e-05
7:31957355 G A 0.136255 1.1652e-05
7:31965969 T C 1.059313 -2.5971e-05
7:31975894 C T 0.056151 -8.2546e-06
7:31978031 C T 0.252726 -3.3512e-05
7:31979776 A G 0.032710 -2.7448e-05
7:31999260 C G 0.197533 3.8849e-05
7:32003412 C G 0.084448 1.2048e-05
7:32011664 T G 0.051215 1.2085e-05
7:32015295 T C 1.088293 2.2378e-05
7:32016352 G A 0.045724 2.3478e-05
7:32016391 T G 0.145431 3.7222e-05
7:32019311 C T 0.054887 -1.9745e-06
7:32019385 C T 1.157803 1.9053e-05
7:32021670 C A 0.073032 -2.8527e-05
7:32025903 T C 0.052633 1.3374e-05
7:32028025 C A 0.247140 -4.0631e-05
7:32032549 T C 0.163790 1.9702e-06
7:32033492 A G 0.168934 -4.6144e-06
7:32035539 T C 0.063536 -1.7425e-05
7:32037234 T C 0.267685 2.7168e-05
7:32037357 G T 0.626679 2.1641e-05
7:32041738 T G 0.046880 3.2551e-05
7:32043196 C T 0.544941 3.9505e-05
7:32044586 C T 0.020848 -2.8538e-05
7:32053711 A G 0.969653 9.3069e-06
7:32058830 T G 0.207369 -1.1801e-05
7:32060960 C T 0.048536 -7.8798e-06
7:32069640 C T 1.458412 1.0993e-05
7:32074939 T C 0.051422 8.3765e-06
7:32077015 T C 1.476026 1.0712e-05
7:32081111 C T 0.062893 2.0809e-07
7:32081165 A G 0.188248 9.4318e-06
7:32093550 A C 1.735919 -3.3594e-06
7:32098447 C T 0.039027 -2.7530e-05
7:32099591 A C 0.324656 -3.2001e-05
7:32105176 C T 0.176838 -1.3848e-05
7:32105405 A G 0.905920 2.4069e-05
7:32109063 C A 1.400030 1.5310e-05
7:32116927 T G 0.174265 -1.1720e-05
7:32121090 C A 0.139189 1.0542e-05
7:32121239 C T 0.022136 -8.0411e-07
7:32128543 A G 0.246157 2.2382e-05
7:32132342 T G 0.113098 2.0033e-06
7:32134041 A G 0.070366 -6.5291e-06
7:32134138 A G 0.529077 4.2096e-06
7:32135885 T C 0.203411 8.6609e-06
7:32139398 A G 0.195789 -1.5256e-05
7:32141827 T C 0.033730 -4.1347e-07
7:32149064 A C 0.175733 2.7655e-06
7:32151034 T G 0.489404 -2.2043e-05
7:32158099 T C 0.299749 1.8648e-06
7:32159331 A G 0.059691 2.1818e-05
7:32176709 A G 0.038836 -3.4102e-06
7:32180588 C T 1.418607 1.0581e-05
7:32183851 G A 0.105575 -1.1236e-05
7:32188868 A G 0.063808 -9.7802e-06
7:32190314 A G 0.089871 -5.7914e-06
7:32191597 G A 0.034478 -5.7867e-07
7:32195006 T C 0.507417 -1.5931e-05
7:32196158 A G 0.126684 2.3550e-05
7:32198146 C T 0.151326 2.7207e-06
7:32202890 G A 0.316071 1.1999e-05
7:32203447 A G 0.547320 -2.7621e-06
7:32207176 G A 0.558380 1.6360e-05
7:32207655 T G 0.280672 9.5250e-06
7:32214765 T C 0.569504 2.3170e-05
7:32217607 A G 0.021109 -2.7490e-05
7:32219657 A G 0.394301 -2.0103e-05
7:32226043 C T 0.045082 -8.0532e-06
7:32235980 C G 0.224188 -9.1718e-06
7:32241604 T C 0.086770 -8.1153e-05
7:32243052 G A 0.084302 -1.5733e-05
7:32245230 A G 0.587415 1.3058e-05
7:32245703 T C 0.797789 1.0951e-05
7:32246300 C A 0.209779 2.6562e-05
7:32247318 T C 0.103348 2.6022e-06
7:32248214 C A 0.151734 2.2199e-06
7:32254403 T C 0.311189 1.1944e-06
7:32258435 C A 0.216079 9.0626e-06
7:32259193 A G 0.033617 4.2866e-06
7:32263245 C A 0.023656 2.6095e-06
7:32272154 T C 0.040784 -1.1620e-05
7:32281270 T C 0.029762 6.5007e-06
7:32281485 A C 0.506264 -4.0715e-05
7:32284899 A G 0.211795 6.5523e-06
7:32287784 A G 0.023544 1.8053e-06
7:32289673 G T 0.063447 -1.4771e-05
7:32292269 T G 0.029272 9.7711e-07
7:32292623 T C 0.151680 -3.1180e-05
7:32302347 A G 0.519010 1.0386e-04
7:32303516 G A 0.219754 1.9674e-05
7:32305274 C T 1.260573 -2.0013e-04
7:32306814 T C 0.029640 8.1614e-07
7:32315613 G A 0.739390 2.6870e-04
7:32318545 G T 0.052877 3.0871e-06
7:32322905 G A 0.030666 -1.2794e-06
7:32324321 G C 0.050423 2.1206e-05
7:32327882 A G 0.071699 -1.0234e-05
7:32328024 T C 0.029963 6.7242e-06
7:32336747 G C 0.029007 3.3241e-06
7:32337443 T C 1.253358 -1.1387e-04
7:32338337 A G 1.547014 -2.1779e-05
7:32339102 C T 0.198692 2.4535e-05
7:32339380 C G 0.050076 -2.4170e-05
7:32341870 G A 0.026298 1.4906e-05
7:32341944 A G 0.049433 -2.5579e-05
7:32344577 A C 0.095549 1.2204e-06
7:32347335 A G 1.257669 -1.1564e-04
7:32356399 A T 0.050334 -2.7808e-05
7:32356475 A G 0.028419 4.0782e-06
7:32356657 A G 0.024197 -1.4387e-06
7:32357212 G A 0.112816 -4.5444e-06
7:32357717 T C 0.151397 1.3413e-05
7:32358300 T C 0.044089 8.8127e-06
7:32359942 T C 0.029160 5.5380e-06
7:32360659 C T 0.050025 -3.1119e-05
7:32360714 G A 0.084122 -1.8789e-05
7:32361094 A G 0.024622 -4.7008e-06
7:32361864 T C 0.050511 -3.2659e-05
7:32366360 C T 0.024428 -3.7884e-06
7:32369312 C G 0.024734 -1.4960e-09
7:32371206 A G 0.024071 -5.4225e-08
7:32372441 A G 0.024047 -1.8652e-06
7:32374912 T C 1.975242 2.2181e-06
7:32378266 C A 1.975933 1.9567e-06
7:32379730 G A 1.975936 2.3479e-06
7:32380232 T C 1.974631 -3.5925e-06
7:32384362 G T 0.025771 3.2485e-07
7:32387271 T C 1.617115 -3.5132e-05
7:32387886 G A 0.070676 1.0262e-05
7:32389059 T C 0.149793 3.5872e-06
7:32389604 C G 0.075105 -2.4059e-05
7:32393518 C G 0.042909 -1.4529e-05
7:32397633 C T 0.226034 -8.7623e-06
7:32399166 T C 0.569375 -3.5875e-05
7:32399382 T C 0.095402 -9.3517e-06
7:32401496 G A 0.090554 -2.2078e-05
7:32403046 T C 1.963833 -5.1505e-08
7:32404327 T C 0.025968 4.7896e-06
7:32404421 A C 1.707044 -1.3590e-05
7:32405947 A C 1.956241 -1.4918e-05
7:32406198 G A 0.056971 6.3459e-06
7:32410886 C A 0.024258 6.2984e-06
7:32411504 C A 1.955891 -1.7093e-05
7:32413298 T C 0.023744 1.7837e-06
7:32414516 G A 1.957468 -1.5100e-05
7:32415383 A G 1.957716 -1.6842e-05
7:32416593 C T 1.975950 1.6040e-07
7:32419563 T C 0.073164 -3.0468e-05
7:32420595 T C 0.073144 -3.0920e-05
7:32421830 G A 1.976035 -1.1242e-06
7:32423887 A T 0.024516 7.1759e-06
7:32425237 A T 1.902898 2.5614e-05
7:32427914 C T 0.028280 4.6708e-06
7:32428454 T C 0.195847 2.7486e-05
7:32429488 T C 0.085628 7.8140e-06
7:32431037 C G 1.976157 -8.3201e-07
7:32434679 A G 0.022558 2.5926e-06
7:32439759 A C 0.570113 -3.8724e-05
7:32443119 C T 1.944464 8.2391e-06
7:32443546 T G 1.944654 8.2956e-06
7:32443745 C T 0.051450 -3.5392e-05
7:32443831 A G 0.205570 1.9888e-05
7:32445556 A C 1.949159 9.8183e-06
7:32446050 A G 1.948605 9.4706e-06
7:32446402 A G 0.023047 -2.1377e-06
7:32446930 C T 0.500042 -3.2954e-06
7:32447083 T C 0.617231 5.6166e-05
7:32447350 T C 1.914464 3.0487e-06
7:32450080 T C 0.053126 -1.2117e-06
7:32451667 G A 0.105860 1.1399e-05
7:32452203 C T 0.104487 1.2205e-05
7:32452634 C G 0.102287 1.2143e-05
7:32455720 T G 0.101903 1.4294e-05
7:32456467 T C 0.055019 8.7309e-06
7:32456763 A G 0.102481 1.5454e-05
7:32456905 A T 0.097487 1.9362e-05
7:32457240 A G 0.048043 1.0403e-05
7:32457883 A G 0.066647 -7.4588e-06
7:32457928 A G 0.718196 -1.6738e-05
7:32458576 C T 0.042341 -3.0914e-05
7:32458817 G A 1.558026 3.6320e-05
7:32459434 G T 1.928067 -5.6670e-06
7:32460233 C T 0.494984 -1.9385e-05
7:32461613 T C 0.026923 2.0292e-05
7:32461919 C T 0.027749 2.1552e-05
7:32463666 A G 0.314960 1.0687e-06
7:32464119 A G 0.034556 7.2784e-06
7:32465179 T C 0.036477 1.7837e-05
7:32465877 G A 0.027426 1.9056e-05
7:32471374 T C 0.128136 -3.6168e-05
7:32472589 T C 0.033549 4.4545e-05
7:32473349 G A 0.054265 -1.6535e-05
7:32477394 T G 0.731604 -2.3120e-05
7:32477731 G C 0.027018 2.0720e-05
7:32479547 C T 0.054122 -2.1103e-05
7:32493807 G T 0.653327 6.3956e-05
7:32496211 A G 0.097381 3.8985e-06
7:32497010 C T 0.027780 1.9109e-05
7:32498281 A C 0.037493 2.1161e-05
7:32499518 G T 0.096708 -2.5804e-05
7:32511951 A C 0.508433 -1.1664e-05
7:32513795 G A 0.930089 -3.1202e-05
7:32515965 C A 0.383466 -4.6143e-06
7:32518614 T G 0.079461 3.2110e-05
7:32523418 G A 1.640064 2.1211e-05
7:32523701 C T 0.023724 -3.5351e-06
7:32529936 C G 1.639027 1.9023e-05
7:32533950 A C 1.228040 1.4844e-05
7:32534829 G T 0.322694 -2.1460e-05
7:32548290 A C 0.033094 1.5495e-05
7:32548355 G A 0.399285 -2.9619e-05
7:32569108 T C 0.047013 -1.3256e-05
7:32569353 A G 0.058994 4.6373e-06
7:32573063 A G 0.139570 -7.0801e-06
7:32575998 T G 0.614821 1.3274e-05
7:32585443 C G 0.741913 9.9599e-06
7:32586790 C T 0.315334 -5.3959e-06
7:32587010 C T 1.315820 1.4700e-05
7:32589659 G A 0.178620 -3.0825e-06
7:32590442 G A 1.268457 2.4009e-05
7:32590603 G A 0.021908 -4.5507e-06
7:32598816 T C 0.024982 1.6288e-08
7:32622901 T C 0.036222 1.8216e-05
7:32625825 A G 1.136309 1.5044e-05
7:32628358 C G 0.065532 8.5875e-06
7:32650811 T C 0.037082 2.0293e-05
7:32651553 C T 0.314895 -5.1878e-06
7:32654701 T C 0.171732 1.1049e-06
7:32666327 T C 0.032937 1.2572e-05
7:32667959 A G 0.026175 -9.8249e-06
7:32675969 A C 1.453037 1.2852e-05
7:32685730 T C 1.630538 9.8796e-06
7:32701541 T C 0.035868 -3.1844e-05
7:32702199 T C 0.313926 -2.9910e-06
7:32718341 C T 1.132790 1.5304e-05
7:32719331 C T 0.063546 -6.6312e-06
7:32798127 T C 0.070930 -1.8079e-05
7:32810479 T C 0.032207 -9.1042e-06
7:32811316 T C 0.113942 2.0281e-05
7:32815508 G T 0.334359 -5.5093e-06
7:32817466 C T 0.180038 -3.5134e-06
7:32817505 T C 0.141167 -9.9489e-06
7:32818184 T C 0.367657 -1.1898e-05
7:32821667 A G 0.064274 -5.2001e-06
7:32824632 T C 0.653259 3.6775e-06
7:32825181 G A 1.059147 -1.7852e-06
7:32829130 G T 0.731547 -1.2243e-05
7:32836107 C T 0.812360 -2.0414e-05
7:32838653 T C 0.679145 5.6669e-07
7:32845987 T C 0.861889 1.1601e-06
7:32851900 T C 0.020338 -4.8387e-06
7:32855617 G A 0.325788 2.3096e-05
7:32862288 T G 0.210021 4.4906e-05
7:32885863 A G 1.282889 -2.7521e-05
7:32886989 A G 0.636525 -8.4047e-06
7:32892867 G T 0.599933 -2.6716e-07
7:32905117 T C 0.087545 -4.2618e-06
7:32929628 A C 0.108301 -1.7513e-05
7:32931951 A G 0.440158 -7.3161e-06
7:32934161 C T 0.039955 -1.3556e-05
7:32935524 A G 0.810888 1.7681e-05
7:32938525 G A 0.033009 -7.5886e-06
7:32954138 G C 0.036239 1.9399e-05
7:32954434 G A 0.197795 -2.7352e-05
7:32958271 T C 0.030945 1.2242e-05
7:32971236 A G 0.789129 -1.6347e-05
7:32976416 T C 0.560757 4.4002e-06
7:32980858 G A 0.109603 -2.1914e-05
7:32984999 A G 0.020117 -4.4633e-06
7:32989709 T C 0.026770 3.5302e-05
7:32990172 A C 0.172551 4.2194e-05
7:33003687 A T 0.475020 -9.3567e-06
7:33012673 A G 0.648635 4.9026e-05
7:33022118 G A 0.162936 7.0529e-05
7:33026378 G A 1.892287 2.3937e-05
7:33028165 A G 0.029483 -3.7776e-06
7:33028566 G A 0.360844 6.9043e-06
7:33042691 C T 0.424390 -1.1625e-05
7:33050001 A C 0.034161 -1.4475e-05
7:33050658 C G 0.372855 5.7823e-07
7:33057508 G A 0.141293 2.6670e-05
7:33067494 C T 0.074711 9.3890e-08
7:33074691 T G 1.469730 -2.0882e-05
7:33075573 G A 0.044694 3.1583e-05
7:33079635 C T 1.426100 -4.4220e-05
7:33095443 A G 0.071923 1.2307e-05
7:33111950 T C 0.256836 1.9125e-05
7:33119387 T C 0.048876 -9.8778e-06
7:33119749 C T 0.072600 -2.1488e-06
7:33133384 A G 0.233585 -1.5177e-05
7:33138280 A G 0.144771 1.8335e-05
7:33139853 G A 0.069516 1.3615e-05
7:33141304 G A 1.030381 5.2871e-06
7:33143589 T G 0.108917 1.5960e-05
7:33148261 A C 0.030945 -1.1012e-05
7:33154958 G A 0.327906 1.6866e-05
7:33179996 G T 0.485603 8.9200e-06
7:33186737 C T 0.383235 7.6789e-06
7:33187991 A G 0.027630 3.5057e-06
7:33197232 A C 0.868294 1.1077e-05
7:33197613 A G 1.686574 -1.4835e-05
7:33218763 C T 1.040896 -9.1426e-06
7:33221076 A G 0.065283 1.2279e-05
7:33236298 C T 1.696321 -8.8934e-06
7:33245796 A C 0.023506 -2.0789e-06
7:33246454 T G 1.945470 -1.1592e-05
7:33254030 A G 0.176029 -5.3934e-06
7:33261993 A G 0.042294 -3.4961e-06
7:33274444 C T 0.031748 -6.5853e-06
7:33280884 G C 0.042675 -1.0921e-05
7:33282577 A G 1.052612 3.9141e-06
7:33287406 T C 0.022456 2.2265e-06
7:33291131 A G 0.120259 -1.9819e-06
7:33306989 T C 0.174295 -3.4529e-05
7:33307831 A G 1.667671 -1.0167e-05
7:33328636 G A 0.174737 -3.1206e-05
7:33333163 G A 0.435854 1.0729e-05
7:33339742 G A 0.071083 -1.6410e-05
7:33364424 T C 0.170056 -4.0276e-05
7:33374012 A C 0.130492 3.6403e-05
7:33375189 C T 0.023415 -1.5044e-05
7:33375670 T C 0.045646 -8.5603e-06
7:33385529 A G 0.066518 7.6705e-06
7:33392848 T G 0.039907 -8.8488e-06
7:33406629 T C 0.451333 1.3815e-05
7:33421173 T C 0.031792 -1.5420e-05
7:33424178 C G 0.054210 -9.3827e-06
7:33431525 C T 0.021925 1.3718e-07
7:33432443 G T 0.046737 -2.3368e-05
7:33453281 C T 0.130183 -1.6335e-05
7:33454855 C A 0.029752 1.8583e-06
7:33456293 A G 1.193107 -1.1418e-05
7:33461629 A C 0.420228 5.0704e-06
7:33480161 T C 0.059497 -2.1070e-05
7:33480364 G A 0.080712 1.9848e-05
7:33492688 G A 0.031047 4.0503e-07
7:33495224 T C 0.056831 -1.2143e-05
7:33502017 C T 0.136476 1.9497e-05
7:33506733 A G 1.365756 -1.4987e-05
7:33510259 T C 1.371305 -1.4968e-05
7:33511100 A G 0.051014 -7.7247e-06
7:33512729 A G 0.351093 -1.3522e-05
7:33514890 A G 0.031469 -6.0328e-07
7:33516855 T C 0.059935 1.2701e-05
7:33517666 T C 0.361673 7.7267e-06
7:33517804 G A 0.912659 -2.8811e-05
7:33532373 C A 0.258023 -1.0352e-05
7:33541866 A G 0.031731 -3.3289e-05
7:33543050 C T 0.027600 1.7666e-06
7:33543550 A G 1.444398 1.1354e-05
7:33549392 G A 0.192841 1.0114e-06
7:33549724 T C 0.022639 -8.3626e-06
7:33550041 T C 0.223872 -2.3062e-05
7:33551595 A G 0.049274 2.9760e-06
7:33553755 G C 0.073494 -3.2794e-06
7:33554672 G A 0.194109 1.4129e-05
7:33554950 A G 0.829910 -1.1902e-05
7:33554974 T C 0.089188 2.3145e-05
7:33554997 C T 1.863501 1.9143e-05
7:33557516 G A 0.088956 6.0676e-06
7:33559070 A G 0.022357 -3.0913e-05
7:33559549 G A 0.172038 6.4856e-06
7:33571828 C T 0.954085 -2.2458e-05
7:33572768 G C 0.041342 -7.5817e-06
7:33574118 A G 0.053051 2.6453e-07
7:33576738 C T 0.138587 -8.2953e-06
7:33577465 T G 0.260783 -5.0642e-05
7:33577739 G A 0.800488 2.0145e-05
7:33579236 T C 0.071495 2.6039e-06
7:33591946 G A 0.031061 -1.4068e-07
7:33592306 C T 1.060374 -1.0562e-05
7:33595651 C T 0.190257 -3.0804e-05
7:33596515 G A 0.193195 -5.2192e-06
7:33597618 G A 0.134878 -1.2977e-05
7:33603108 C A 1.886636 3.5575e-06
7:33603563 A G 0.361473 -3.4122e-05
7:33604021 T C 0.136788 -8.5410e-06
7:33607662 C T 0.366052 -8.2130e-06
7:33607847 A G 0.205376 -9.6482e-06
7:33607906 C T 0.043854 -4.7970e-07
7:33611606 T C 0.054673 2.0998e-05
7:33618844 T C 0.050671 -3.3040e-06
7:33625209 C T 0.231246 -9.2055e-07
7:33631992 A G 0.275590 -3.4067e-05
7:33641367 T C 0.044589 -5.5514e-06
7:33644948 T C 0.484199 -4.0203e-05
7:33649862 G C 0.510616 -7.6060e-05
7:33653108 T C 0.431747 -6.1844e-05
7:33653618 C G 0.150180 7.1079e-06
7:33654856 C A 0.030442 -2.5750e-05
7:33656564 T C 0.060316 2.4808e-05
7:33660784 C T 0.089946 -8.8312e-06
7:33662781 C T 0.031142 -8.3562e-06
7:33664185 G A 0.070363 2.4140e-07
7:33666286 A G 0.027760 -6.9500e-06
7:33669054 G C 0.063954 -5.7676e-06
7:33673265 T G 0.061414 2.2208e-06
7:33674463 A G 0.067194 -1.8184e-06
7:33674624 G C 0.039554 -2.8130e-05
7:33678657 T C 0.093295 2.5649e-05
7:33683841 C G 0.308051 2.3516e-05
7:33684775 C T 1.581098 2.2677e-05
7:33685900 G C 0.061659 2.0223e-05
7:33686369 A G 0.038296 -8.9274e-07
7:33690424 T G 0.095447 1.3337e-05
7:33697742 T C 0.109216 6.6641e-07
7:33699652 G A 0.092139 2.1238e-05
7:33701425 A G 1.809406 7.5545e-06
7:33702001 C T 0.188034 -5.2785e-06
7:33702288 C T 0.062281 -2.7679e-06
7:33704938 G A 0.236815 -7.6967e-06
7:33705303 T G 0.138655 -9.3717e-06
7:33705491 T C 1.387264 7.7624e-06
7:33707827 G A 1.646837 2.9553e-06
7:33714435 A G 1.825572 -6.4908e-06
7:33721200 A G 0.649247 8.0836e-08
7:33724657 A G 1.957512 3.7475e-06
7:33728818 C T 0.165690 5.8320e-06
7:33734510 T C 0.036966 -1.6359e-06
7:33736100 C T 1.767520 1.3226e-06
7:33736563 G A 0.043225 4.0731e-06
7:33737730 A G 0.029857 3.4461e-06
7:33737958 C A 1.588329 1.8781e-06
7:33739255 A G 0.023319 8.0225e-06
7:33742954 A C 0.063332 -9.2766e-06
7:33749923 G A 0.044949 -6.4827e-06
7:33763583 C T 1.730139 1.1464e-05
7:33767012 G A 0.041634 -6.1674e-06
7:33767107 T C 0.042042 5.4696e-06
7:33773833 G A 0.098809 3.4736e-06
7:33777368 T C 1.545940 1.0890e-05
7:33784373 G A 0.095817 3.2080e-06
7:33784768 A C 0.071206 2.1411e-05
7:33794803 A G 0.226316 -3.4414e-06
7:33796970 T C 0.070553 -7.0634e-06
7:33798880 C T 1.078815 2.1040e-06
7:33799055 G T 0.157041 -4.3936e-06
7:33802894 T C 0.201626 2.4102e-06
7:33803450 G A 0.097283 -1.7962e-05
7:33815459 A G 0.028786 -1.6709e-05
7:33822106 A G 0.032115 -6.7725e-06
7:33825922 T C 0.042913 -1.1766e-05
7:33826159 G A 0.469335 -2.6060e-05
7:33826169 C G 0.028796 1.8964e-05
7:33827598 G A 0.484043 6.1629e-05
7:33830586 A G 0.031438 -2.1798e-05
7:33832487 T C 0.047604 2.4688e-05
7:33832531 A G 0.066810 -2.9421e-06
7:33844067 C A 0.028457 1.8354e-05
7:33846794 A G 0.126943 -8.7173e-06
7:33851234 A G 0.248581 1.2118e-05
7:33852984 G A 0.969021 3.0535e-05
7:33857582 G T 0.255446 8.2195e-06
7:33865741 T C 1.571996 2.4400e-05
7:33878929 C T 0.034063 2.1281e-06
7:33893190 C T 1.958430 1.3916e-05
7:33895735 C T 0.041906 -3.2694e-06
7:33900465 C T 1.054744 1.1616e-06
7:33902583 C T 0.154709 3.2408e-05
7:33902745 T C 0.047951 1.6605e-05
7:33905057 G T 0.050399 1.4079e-05
7:33907855 A G 0.027416 1.2994e-05
7:33911970 C A 0.313644 2.7898e-05
7:33915881 G A 0.116682 1.2447e-05
7:33918778 T C 0.030874 -6.6216e-06
7:33920240 T G 0.029606 5.9960e-06
7:33923564 G A 0.266240 1.0487e-05
7:33926912 A G 0.803245 -6.8232e-06
7:33928539 A G 0.136064 1.8074e-05
7:33929860 A G 0.134987 9.1001e-06
7:33932740 G A 0.468999 3.2290e-05
7:33933838 A G 0.042729 -2.1657e-05
7:33935528 T C 0.043569 3.9698e-05
7:33939641 G A 0.087093 8.4411e-06
7:33948171 G T 1.200039 2.5856e-06
7:33954107 A G 0.762390 2.4733e-05
7:33958581 A G 0.054210 1.4337e-05
7:33959704 T C 0.112422 -1.0900e-05
7:33964207 A G 0.472786 1.0406e-05
7:33975151 T C 0.715408 7.4460e-06
7:33983386 T C 0.097990 6.1091e-06
7:33986024 A G 0.020134 -6.4660e-06
7:33986066 G A 0.104494 -2.3809e-05
7:33991109 C T 0.552328 1.7868e-05
7:33997883 T C 0.078091 2.0618e-07
7:34012793 A G 1.279003 6.1348e-05
7:34012829 A G 0.242873 -1.2443e-05
7:34013100 A G 0.082629 -7.1114e-05
7:34019039 G C 0.205713 -5.5045e-06
7:34021434 C T 1.252675 3.8215e-05
7:34025279 C T 0.174051 2.1433e-07
7:34036618 A G 1.707493 1.6461e-05
7:34038840 A C 0.105068 -2.1840e-05
7:34046206 G A 0.098557 3.4432e-06
7:34068275 T C 0.059024 2.4156e-05
7:34077298 G A 0.854743 -1.8873e-05
7:34088535 T C 0.126470 5.6356e-06
7:34091570 G T 0.024877 -7.1503e-06
7:34094387 T C 0.114353 5.2068e-05
7:34099719 G A 0.072362 8.1773e-07
7:34101225 A C 0.609095 -1.5612e-05
7:34111660 A G 1.036511 -1.7713e-05
7:34125622 T C 0.022571 1.2572e-05
7:34125789 C T 0.023139 -1.2026e-06
7:34126038 C T 0.138937 3.8401e-05
7:34126154 C G 0.263241 -2.1123e-05
7:34127679 G A 0.275722 -3.0960e-05
7:34132727 C T 1.463688 5.3488e-06
7:34133157 C T 0.051647 5.6463e-07
7:34134401 A G 0.036528 -5.0178e-06
7:34139550 A G 0.162508 -2.7845e-05
7:34142338 A G 1.211819 -2.1845e-06
7:34143434 G A 0.047210 3.0925e-05
7:34153564 C T 0.044990 2.5698e-05
7:34155409 A G 0.128523 -3.0793e-05
7:34156746 A G 1.591522 -1.7240e-05
7:34157212 G A 0.059259 1.0360e-05
7:34160408 A G 0.226289 1.2916e-05
7:34163212 T C 0.059385 1.1345e-05
7:34178601 C G 0.045639 -1.7053e-05
7:34179241 C T 0.033209 -1.0319e-06
7:34180406 G A 0.415645 -4.9663e-06
7:34181522 T C 1.578487 -1.4712e-05
7:34181581 G A 0.070774 -2.3875e-05
7:34181950 A C 0.043538 2.1643e-05
7:34187430 C T 0.069302 1.7106e-05
7:34190244 G T 1.169345 -3.4314e-06
7:34192762 C G 1.882135 -2.2681e-05
7:34193589 G A 0.066963 -2.6081e-06
7:34194102 G A 0.656822 1.8138e-05
7:34195510 G A 0.229315 -1.7169e-05
7:34198146 T C 0.023850 1.4664e-05
7:34198415 A G 0.082857 6.7989e-06
7:34200018 T C 0.238671 3.8538e-05
7:34201834 A G 0.075286 -8.5704e-06
7:34205018 G T 0.345106 2.0673e-05
7:34205668 C G 0.765456 -1.2353e-05
7:34208711 A G 0.190543 1.3321e-05
7:34220559 G A 0.083007 1.6304e-05
7:34220880 G A 0.083744 7.2147e-06
7:34231380 G T 1.146855 1.9417e-06
7:34238409 C T 0.042831 -1.0341e-05
7:34238688 C A 1.046227 -1.9435e-05
7:34245924 A G 0.096817 -1.9442e-05
7:34247679 C T 0.044949 1.6656e-05
7:34248890 A G 0.028902 -9.4894e-06
7:34251841 T C 0.065705 5.1700e-06
7:34252559 T G 0.067585 -1.8190e-06
7:34256962 G A 0.117314 3.1248e-06
7:34261587 T C 1.084989 -4.8544e-06
7:34272742 A G 0.022078 -3.2067e-07
7:34279745 G A 1.336919 -2.4333e-05
7:34281928 G A 0.425270 1.4852e-05
7:34282415 T C 1.777346 -9.1386e-06
7:34282996 T G 0.045296 1.3292e-05
7:34284237 T C 0.048689 -5.5142e-06
7:34285967 A G 0.053217 1.3674e-05
7:34286615 T C 1.405045 -4.4145e-06
7:34288276 A G 0.353599 6.6803e-06
7:34288342 G C 0.038020 2.1360e-05
7:34294321 T C 1.853223 -5.0409e-06
7:34301107 A G 0.258359 7.1567e-06
7:34303111 T C 0.693972 6.1146e-06
7:34312300 G A 0.813408 -2.0343e-06
7:34337565 G A 0.032873 1.5839e-05
7:34337739 G A 0.768962 2.1496e-07
7:34339347 A G 0.122227 -8.9910e-08
7:34347206 G A 0.927815 -5.5123e-06
7:34354192 C T 0.091071 -3.3021e-05
7:34354797 C A 0.024329 3.2015e-05
7:34356316 C T 0.797636 7.9385e-07
7:34360737 T C 0.073035 4.6612e-06
7:34361080 C A 0.113432 3.5756e-05
7:34372314 T G 1.382908 -1.1469e-05
7:34379124 T C 0.057052 -3.9870e-06
7:34382127 A G 0.473541 1.1374e-05
7:34386822 G A 0.081759 7.2096e-06
7:34392937 G A 0.309727 -1.4645e-05
7:34395509 G A 0.082456 1.1832e-05
7:34401714 A G 0.038901 6.0578e-06
7:34413651 A G 1.894476 2.0301e-05
7:34414298 A G 0.083612 3.6674e-05
7:34418550 G A 0.301370 1.1578e-05
7:34426320 C T 0.209262 -1.8991e-06
7:34429459 T C 0.044320 1.9675e-06
7:34443379 T C 0.817708 -1.2986e-05
7:34456855 T G 0.493120 -3.3790e-06
7:34460640 C A 0.876474 -3.1795e-05
7:34463595 T C 1.844186 4.6785e-06
7:34467813 A G 0.337623 -1.9406e-05
7:34467850 C T 0.049131 -2.0251e-05
7:34468378 T C 0.069234 -6.0947e-06
7:34485137 A G 0.787249 -2.9919e-05
7:34497640 T G 0.083778 1.9404e-05
7:34507819 T C 0.089762 -1.9865e-05
7:34511781 A G 0.088154 5.5713e-05
7:34519193 G A 0.215882 -4.7305e-06
7:34521039 G A 0.616779 -9.8487e-06
7:34532490 A C 0.831794 3.1202e-05
7:34533261 A G 0.125042 6.5340e-05
7:34534287 A G 0.909589 -1.2929e-04
7:34538212 T G 0.083629 2.1245e-05
7:34539869 A G 0.089007 4.8002e-05
7:34540082 T C 0.362883 3.7857e-05
7:34540117 T C 1.325050 2.2351e-06
7:34544744 G T 0.036769 1.9410e-05
7:34548709 T C 0.086488 -2.5505e-05
7:34585697 A G 0.063872 -1.1750e-05
7:34600356 T C 0.031268 2.9066e-05
7:34600627 T A 0.054523 3.5771e-06
7:34601851 T C 0.132566 -8.1566e-06
7:34603004 C T 0.135701 -5.8438e-06
7:34604651 G A 0.465823 -3.0895e-06
7:34607297 T G 0.024601 7.8826e-07
7:34607479 A G 0.039625 -2.5661e-05
7:34610518 T C 0.110351 -9.4174e-06
7:34611292 T C 1.948479 -4.2458e-07
7:34625615 A G 0.023238 1.2503e-05
7:34633747 G A 0.026233 3.8944e-06
7:34639423 A G 0.062832 -1.5027e-05
7:34643620 G A 0.093825 5.7130e-05
7:34652265 T C 0.360198 1.1783e-07
7:34659726 A G 0.129248 -1.2167e-06
7:34661594 A G 0.238511 -2.2541e-05
7:34667275 C T 0.931596 2.8219e-06
7:34679959 T C 0.319247 -6.6689e-06
7:34681601 G T 0.039890 2.5289e-05
7:34697631 C G 0.039802 1.3138e-05
7:34701106 C T 0.350002 -1.0210e-05
7:34704191 T C 0.181965 9.9027e-06
7:34712993 T G 0.527469 3.7984e-05
7:34717347 T G 0.120551 -1.7432e-05
7:34718042 A G 0.197475 -1.5446e-05
7:34721473 C T 0.225017 1.3088e-05
7:34725183 G A 0.025543 3.9280e-06
7:34725283 A T 0.199066 -2.1655e-05
7:34742513 T C 0.678292 -2.0844e-05
7:34754183 T C 0.051446 9.1326e-06
7:34755872 A G 0.119667 3.8217e-06
7:34756093 A G 0.129333 2.0308e-06
7:34759070 C T 0.166146 5.0622e-06
7:34764591 C T 0.034525 7.4564e-06
7:34768386 C T 0.339081 1.1500e-05
7:34778450 G A 0.701139 -1.4334e-05
7:34790123 C T 1.357821 -8.4958e-06
7:34790349 A G 0.653507 1.0218e-05
7:34790400 C T 0.039703 2.6977e-05
7:34791335 A G 0.358555 -2.7124e-05
7:34792221 G A 1.012630 -1.2410e-05
7:34793991 C A 0.221308 8.6089e-06
7:34820549 A G 0.345657 1.3855e-05
7:34821428 C T 0.906410 -1.9196e-05
7:34844767 A G 0.542904 7.3737e-06
7:34850327 A C 0.230702 -5.6103e-06
7:34851393 G C 0.361020 -3.7024e-05
7:34861878 C T 0.110277 -9.6688e-06
7:34863756 T C 0.185719 -2.7885e-06
7:34865051 C T 0.089147 3.5849e-06
7:34865367 A G 0.108801 -2.1337e-05
7:34865440 T C 0.614657 -3.4063e-06
7:34867124 T G 0.062013 -2.8337e-05
7:34867182 T C 0.181840 -1.4289e-06
7:34867912 G A 0.174605 7.2730e-06
7:34868546 G A 0.035936 -2.5930e-06
7:34869757 C T 0.076632 2.6371e-05
7:34871328 G A 0.340220 1.7508e-06
7:34874038 G C 0.419276 -8.6841e-06
7:34874696 G A 0.437299 -5.2481e-06
7:34875729 G A 0.423621 -8.2265e-06
7:34879066 A G 0.442140 -3.6330e-06
7:34889222 C T 0.710162 -1.0034e-06
7:34896979 T A 0.025451 8.8259e-06
7:34904279 A G 0.052799 3.4749e-07
7:34906176 C T 0.507240 1.3674e-06
7:34906202 C G 0.158031 -9.7741e-06
7:34917702 A G 0.156446 -1.5775e-05
7:34917768 A G 0.054809 -1.5662e-05
7:34918515 A G 0.157891 -1.5347e-05
7:34919791 G A 0.630524 -6.8963e-06
7:34925244 T G 0.332965 1.5394e-05
7:34925661 G A 0.924918 1.0141e-07
7:34928189 C G 0.461478 -7.0634e-06
7:34930277 T C 0.442065 -3.1241e-06
7:34940039 G A 0.803371 -1.1987e-06
7:34942262 A G 0.053615 -6.6937e-06
7:34942820 C T 0.344739 -2.0491e-06
7:34943432 C T 0.045405 1.0687e-05
7:34971584 A G 0.068173 7.8813e-06
7:34971651 C A 0.143014 5.0179e-06
7:34978281 C T 0.029405 1.7836e-05
7:34979905 A C 0.660157 -1.7067e-06
7:34986734 C T 1.181479 5.4206e-06
7:34998087 A G 0.632605 -7.2548e-06
7:35011194 A G 0.411671 2.3711e-06
7:35022161 C A 0.374059 2.5633e-06
7:35037813 G C 0.089976 -3.6938e-06
7:35058440 T C 0.630528 -2.5187e-06
7:35059967 C A 0.068418 -1.0855e-06
7:35062446 T G 0.092659 1.5251e-05
7:35064607 C A 0.094559 -1.9164e-05
7:35065257 C T 1.034620 -1.9543e-06
7:35066339 G A 1.000782 -2.4339e-06
7:35071808 T G 0.068863 1.2994e-05
7:35073785 C T 0.083214 1.1475e-06
7:35074260 A G 0.040101 6.0163e-06
7:35093075 G T 0.240286 7.1738e-07
7:35093322 G A 0.178205 1.7156e-05
7:35109410 C T 0.144244 1.3920e-05
7:35116436 T C 0.646235 2.3699e-07
7:35167513 G C 0.178579 2.0262e-05
7:35233588 A G 0.145366 1.6048e-05
7:35265489 C T 0.075558 -2.0675e-05
7:35279163 T C 0.068792 -1.0164e-08
7:35291491 A G 0.776978 -1.0999e-05
7:35293193 G A 1.385067 -1.9783e-05
7:35295881 A G 0.065661 -9.2657e-06
7:35295977 A G 0.607613 -3.7488e-06
7:35304700 G A 0.023177 6.8107e-06
7:35305198 A G 0.095062 1.0420e-05
7:35305306 A G 0.318444 -1.1968e-05
7:35312262 G A 0.334553 -1.3439e-05
7:35326018 A G 1.388970 -2.4698e-05
7:35326527 C T 0.106622 4.4882e-06
7:35326926 T C 0.131570 -1.9994e-05
7:35327118 G C 0.114669 -8.5330e-06
7:35330776 G T 0.048118 -1.2451e-05
7:35348446 A G 0.043089 2.3599e-06
7:35354260 C T 0.267729 -6.9889e-06
7:35354856 A G 0.038704 6.4940e-07
7:35354892 C T 0.496116 3.5125e-05
7:35356265 G A 0.598736 -2.4149e-05
7:35356285 G A 0.052789 5.8791e-06
7:35357461 T G 0.199287 -9.6540e-06
7:35358138 A G 0.432967 -6.2779e-05
7:35365359 G A 0.051008 -2.6700e-06
7:35366205 A G 0.582413 6.3538e-05
7:35367319 C T 0.195646 -1.4284e-05
7:35369232 A G 0.090758 3.4631e-05
7:35372303 T C 1.941989 -2.4775e-05
7:35372749 T C 1.505506 -3.9447e-05
7:35374178 T C 0.059072 -2.6072e-06
7:35374267 T C 0.652249 2.0412e-05
7:35383696 C T 0.422295 -8.7367e-06
7:35385397 T C 0.564806 -3.1159e-05
7:35386743 T C 0.480327 1.8262e-05
7:35387472 C G 0.027205 1.6206e-05
7:35387475 A C 0.055264 2.3520e-05
7:35389499 T C 0.285704 -1.6339e-05
7:35389682 G A 0.105554 -1.7610e-05
7:35391594 G A 0.192678 -1.8203e-05
7:35395958 A C 0.690616 -1.6120e-05
7:35400571 T A 0.034671 -9.5708e-06
7:35401447 C T 1.409835 -1.6749e-05
7:35403400 G T 1.253916 4.0651e-06
7:35406565 A G 0.062717 4.3995e-06
7:35406715 C T 0.075989 3.5957e-05
7:35411582 T C 0.103786 2.1896e-06
7:35419263 A C 0.471844 1.4407e-05
7:35423720 C T 0.352460 4.8029e-07
7:35423863 C A 0.104106 1.6774e-06
7:35433022 A G 0.134857 -3.1089e-06
7:35435417 C T 0.048267 -2.2881e-05
7:35447643 G A 0.671540 -1.7760e-05
7:35455346 A G 0.094879 2.1845e-05
7:35456516 A C 0.035093 -2.4428e-05
7:35459888 A G 1.531260 -1.0186e-06
7:35462563 A G 0.091520 -2.3144e-05
7:35466745 G A 0.082045 6.1036e-06
7:35469378 T C 0.228142 -2.1506e-05
7:35485593 A G 0.535064 4.9904e-05
7:35490162 T C 0.034362 -1.3714e-06
7:35490276 T G 0.030041 1.9017e-05
7:35493603 T C 1.353755 4.9546e-06
7:35510477 C A 0.341111 -1.9990e-05
7:35521830 T C 0.036725 -4.3439e-05
7:35525105 G A 0.179511 -2.1273e-05
7:35526390 G A 1.600470 -6.6267e-06
7:35529440 A C 0.144214 -1.1478e-06
7:35533098 A G 0.042678 -2.3705e-06
7:35534362 T C 0.051008 -1.5652e-05
7:35535235 A G 0.037983 -4.3428e-06
7:35536505 T C 1.758024 8.1065e-06
7:35536636 C A 0.551332 2.0597e-05
7:35539143 C T 0.199610 3.0686e-05
7:35540520 C T 0.336769 -3.6417e-06
7:35552014 C T 0.171626 -1.0557e-05
7:35554788 T C 0.775697 2.1040e-05
7:35558779 G T 0.302700 -2.4386e-05
7:35563148 T C 0.113755 1.9633e-06
7:35568863 C T 1.974821 -1.6566e-07
7:35570574 T C 0.371910 -9.4249e-06
7:35571446 A G 0.130873 -1.9889e-05
7:35571510 T C 0.214604 -5.1525e-06
7:35576991 A G 0.753941 -8.0920e-06
7:35585829 G A 0.178797 3.3194e-05
7:35586206 C T 0.511364 -1.0030e-05
7:35586934 A G 0.044143 -1.5056e-05
7:35594246 G A 0.138662 1.0194e-05
7:35598995 T C 0.066130 4.9289e-06
7:35602241 C T 0.041277 3.2722e-06
7:35603331 G A 0.066620 -1.4112e-05
7:35607722 T C 0.040104 -1.3826e-06
7:35612314 G T 0.460574 -3.1019e-05
7:35614553 A G 0.046102 -3.1623e-06
7:35615008 A G 0.056685 -8.5866e-06
7:35616053 G A 0.262232 -3.8988e-07
7:35616826 A G 0.044429 5.1655e-06
7:35621112 C T 0.598471 1.4681e-05
7:35622948 C T 0.104096 1.2005e-05
7:35632538 T C 0.383163 6.8158e-06
7:35634448 G A 0.388600 -5.6297e-06
7:35639279 A G 1.028759 -6.7647e-06
7:35644636 A G 0.029905 7.9403e-07
7:35655280 A G 0.032829 3.4945e-05
7:35659930 A G 0.285283 1.0336e-05
7:35686699 G T 0.293391 1.3234e-06
7:35687137 A G 0.082762 6.9878e-07
7:35687894 A G 0.062441 -1.3481e-05
7:35729609 C T 0.246436 5.1072e-06
7:35739907 G A 0.759384 4.5002e-06
7:35761392 G C 0.404657 1.1075e-05
7:35764030 T C 0.243128 1.1968e-05
7:35765682 C A 0.041124 2.5381e-05
7:35792077 T C 0.052296 1.0601e-05
7:35799153 C T 1.931711 -1.7471e-05
7:35842304 G A 0.053996 -1.8635e-05
7:35856083 A G 1.971713 -2.0383e-05
7:35863234 T C 0.032730 -2.9769e-05
7:35866165 A T 0.061714 1.2469e-05
7:35872137 G A 0.067347 -1.1450e-05
7:35879680 A G 0.046836 -6.8817e-07
7:35885190 C T 0.061690 1.4012e-05
7:35888708 C T 0.145900 7.5716e-07
7:35911689 A G 0.077999 -2.9117e-06
7:35912110 G A 0.126759 -7.9682e-06
7:35920032 C T 0.081059 -2.0743e-05
7:35932541 A G 0.116954 -9.0545e-06
7:35940306 G A 1.216936 -1.3034e-05
7:35940362 T C 0.204482 1.0305e-05
7:35946779 G A 0.651175 2.0401e-05
7:35977398 T C 0.099091 -1.1803e-05
7:35983120 G C 0.063029 1.4548e-06
7:36006259 C G 0.075843 -4.3806e-05
7:36010123 C A 0.076241 -3.9668e-05
7:36011822 T G 0.046367 -8.7008e-06
7:36025829 A G 0.088341 2.8307e-06
7:36034662 C T 0.097993 -3.2065e-05
7:36046995 T G 0.054061 -3.3664e-05
7:36048180 G T 0.023547 2.2695e-06
7:36049791 A G 0.059300 1.3989e-05
7:36051285 T C 0.047907 -3.6140e-06
7:36051498 T C 1.355543 -3.3696e-06
7:36056765 G A 0.021602 2.3826e-06
7:36060516 C T 0.083785 -2.2372e-05
7:36069282 T C 1.396613 1.1493e-05
7:36073873 C T 0.481857 -2.6460e-05
7:36074399 T C 0.148487 -3.8618e-05
7:36074755 C T 1.276093 1.3289e-05
7:36076406 A G 0.816168 4.2038e-05
7:36077853 C T 0.529148 4.0174e-05
7:36082656 A C 0.286877 1.3092e-05
7:36084529 C T 0.751827 5.0247e-07
7:36086541 T C 0.106962 2.3817e-06
7:36087216 C T 0.049726 1.4435e-05
7:36097682 T C 0.171446 5.7876e-06
7:36098844 A G 0.940394 -5.4032e-06
7:36099184 G A 0.027311 6.6153e-06
7:36102441 T C 0.499988 -1.4287e-05
7:36116538 C T 1.101345 1.7865e-05
7:36118292 C T 0.207382 4.8228e-06
7:36118692 G A 0.057314 6.1298e-06
7:36120302 T G 1.739825 -2.4467e-06
7:36120473 G A 0.464776 -9.6419e-06
7:36122227 T G 0.301615 2.0638e-05
7:36124981 C T 1.496167 3.8764e-06
7:36132072 T G 0.074796 2.5902e-06
7:36132889 T C 0.187997 1.9877e-05
7:36135847 A G 0.092295 1.8429e-05
7:36141698 C T 0.065736 8.3576e-06
7:36143773 A G 0.262018 -3.4224e-06
7:36145123 A G 0.071284 4.1529e-06
7:36147524 G A 0.531889 -1.6561e-05
7:36149652 C T 1.134674 2.0586e-05
7:36149653 A G 0.872173 2.1472e-05
7:36169097 A G 0.226139 3.5788e-05
7:36170478 A G 0.104133 2.1061e-06
7:36175797 G A 0.044232 1.3698e-06
7:36177089 G T 0.537172 -2.3003e-05
7:36183611 A G 0.045602 -3.1385e-05
7:36186593 G A 0.428218 -2.5954e-05
7:36191699 A G 0.373946 -2.6158e-07
7:36193565 T C 0.030615 6.5226e-06
7:36196956 A C 0.515413 1.0345e-04
7:36205387 A G 0.172708 -6.8245e-06
7:36209604 A G 1.560927 1.9752e-05
7:36210289 A G 0.332849 -2.3347e-05
7:36216668 G A 0.268753 2.3666e-05
7:36219369 C T 0.024180 6.9993e-06
7:36219439 G A 0.441032 -1.0547e-05
7:36221597 G A 0.215576 3.8211e-06
7:36221905 G A 1.844363 -9.8696e-07
7:36223708 G A 0.141664 1.5776e-05
7:36225470 C T 0.125266 1.8201e-05
7:36225648 C T 0.376785 -1.6520e-05
7:36225818 A G 0.244066 -1.2770e-05
7:36229700 A G 1.468088 1.4650e-05
7:36234600 A G 0.038030 5.4964e-06
7:36238700 T C 0.308694 1.9806e-05
7:36242773 G T 0.036222 1.3584e-05
7:36245718 C T 0.074024 1.3462e-05
7:36246816 G A 0.042352 3.2514e-06
7:36247269 A G 0.320474 -1.2277e-05
7:36248378 G C 0.048026 -1.5011e-05
7:36251781 T C 0.131974 2.2005e-05
7:36254990 T C 0.181500 -4.7605e-06
7:36255597 A G 0.060755 1.2009e-05
7:36258079 T C 0.240626 2.1664e-05
7:36261355 G A 0.074130 1.7087e-05
7:36280192 T C 0.040679 3.6558e-06
7:36282767 A G 0.053258 -1.8128e-05
7:36288575 G A 1.037602 -2.1039e-05
7:36292124 G A 0.164919 9.7875e-06
7:36301667 A G 1.537570 -2.5245e-05
7:36308589 G A 1.519017 -1.0142e-04
7:36312485 A G 0.118783 3.1259e-05
7:36312929 G A 0.358022 -2.6367e-05
7:36313358 A G 0.043732 -1.7171e-05
7:36318437 T C 0.104429 3.1397e-05
7:36318945 A G 0.083251 -1.9698e-05
7:36319789 T C 0.266403 5.4553e-05
7:36320821 A G 1.960905 -1.5170e-05
7:36322615 T C 0.221080 1.2873e-05
7:36324938 A G 0.817137 -8.8092e-06
7:36327317 T C 0.217374 -1.4996e-05
7:36330945 T C 0.030136 2.3312e-05
7:36335759 G A 0.639469 -1.7453e-05
7:36337756 G A 0.095113 -1.6443e-05
7:36339269 G C 1.609303 -3.3435e-05
7:36340753 A G 0.052218 7.2816e-06
7:36341781 G C 0.393179 3.3094e-07
7:36341941 T G 0.230569 1.9433e-05
7:36345194 A G 0.569501 -8.8128e-06
7:36347126 A G 0.049338 -2.4318e-05
7:36349821 C T 1.602275 1.3646e-05
7:36350365 C T 0.290345 1.0876e-05
7:36351281 T C 0.132226 1.9164e-05
7:36355234 T C 0.114826 -1.2759e-06
7:36367513 A G 0.041920 3.6796e-06
7:36375054 A C 0.043548 -1.9537e-06
7:36379183 C G 0.032339 -2.8215e-06
7:36380111 G C 0.066875 -1.9070e-05
7:36387983 T C 0.056192 -8.3119e-06
7:36393698 G A 0.089256 -1.0176e-05
7:36395294 C A 0.904676 -5.2253e-06
7:36396664 C T 0.033471 1.4382e-05
7:36405894 C T 0.616129 -6.9364e-06
7:36419791 G A 0.855423 -1.0160e-05
7:36424349 T C 0.030731 -5.6798e-06
7:36424617 A G 0.177760 -4.5864e-06
7:36436796 A G 0.098969 -3.4852e-06
7:36438709 G C 0.230919 6.6829e-06
7:36445177 T C 0.053092 1.0607e-05
7:36447600 C T 0.778216 3.6438e-06
7:36453887 C G 1.099557 3.0391e-05
7:36458828 A G 0.468601 -8.2819e-06
7:36460554 C T 0.046516 1.1442e-06
7:36462141 A G 0.114397 3.0506e-05
7:36462514 A G 0.034440 -4.0740e-06
7:36466655 A C 0.233459 -7.8919e-06
7:36467608 G A 0.334311 -2.5169e-05
7:36479218 A G 0.288172 1.9049e-05
7:36481482 A G 1.048685 2.6717e-05
7:36493398 A G 0.058882 -6.3703e-06
7:36502299 T G 0.205648 -4.8724e-06
7:36504070 C T 0.206641 2.2811e-05
7:36508551 G A 0.061200 -1.2461e-05
7:36508641 T C 0.097381 9.7089e-06
7:36509082 C G 0.117199 -5.5468e-06
7:36509137 A G 0.169066 1.5832e-05
7:36510043 A G 1.867302 5.8444e-06
7:36514098 T G 0.309792 -3.3113e-06
7:36514424 A G 0.102583 -9.5035e-06
7:36515149 C T 1.961820 7.8434e-06
7:36519415 G C 0.585120 -7.0549e-06
7:36519651 T C 1.634502 1.6963e-05
7:36524949 G A 0.056148 9.2283e-06
7:36525948 T G 0.357627 -1.6356e-05
7:36529085 T C 0.177212 9.4201e-07
7:36530370 A T 0.079804 -1.0824e-05
7:36536896 A G 0.080290 4.5346e-05
7:36538303 C G 0.539531 -1.5401e-06
7:36544779 G C 1.233704 -2.3429e-05
7:36546069 G T 1.076649 -5.2777e-06
7:36547274 G C 0.045551 1.0013e-06
7:36547361 C A 0.743769 -2.3247e-05
7:36547384 G T 1.781357 3.8648e-06
7:36547613 T C 0.158163 -2.8599e-05
7:36547979 G A 1.039696 -1.2221e-05
7:36549085 A G 0.020232 8.5570e-06
7:36551211 A G 0.062479 -1.2049e-06
7:36553394 A G 0.085030 -5.6693e-06
7:36556478 C T 0.771688 -1.8034e-05
7:36556593 T C 0.849599 -8.0210e-06
7:36562929 C T 0.042307 -4.2978e-06
7:36565799 G A 0.063872 4.5763e-06
7:36566515 A G 0.081779 1.2066e-05
7:36567286 T C 0.066439 1.5014e-05
7:36567782 G A 0.160744 2.3007e-05
7:36568511 A G 1.066416 -1.8250e-05
7:36577582 A G 0.168951 9.7158e-06
7:36582176 A G 0.060745 8.5080e-06
7:36582235 G A 0.100914 1.7275e-05
7:36583886 G A 0.472103 -2.8546e-06
7:36590436 C A 0.265156 5.8928e-06
7:36610493 C T 0.159037 1.6635e-05
7:36614850 A G 0.023908 6.6471e-06
7:36615722 T C 0.039666 2.9205e-05
7:36615854 T C 0.055519 -1.7091e-05
7:36621618 G A 0.876280 1.0902e-06
7:36623757 A G 0.081953 9.0440e-06
7:36624406 C T 0.131434 -4.7986e-06
7:36627324 C T 0.088287 9.0051e-06
7:36627824 G A 0.256884 -7.6512e-07
7:36628839 A G 0.034236 -3.7647e-06
7:36634280 C T 0.067762 5.2214e-06
7:36638261 A G 0.079994 -1.2064e-05
7:36638803 A G 0.037517 -9.4075e-06
7:36641334 T C 0.116444 -2.3871e-05
7:36642252 A G 0.549911 -5.7307e-05
7:36643873 C T 1.156674 -6.2805e-05
7:36649339 G C 1.286948 -1.4213e-05
7:36654277 G A 0.975225 -2.0369e-05
7:36656035 C G 0.284463 -2.2360e-05
7:36656572 A G 0.054458 2.8375e-06
7:36661423 C T 1.299154 -1.2852e-05
7:36678751 C A 0.030136 -5.6842e-06
7:36679015 T G 0.262697 2.3772e-05
7:36679794 A G 0.528451 8.7448e-06
7:36680432 G A 0.340139 -8.5949e-06
7:36682207 T G 0.100992 1.5413e-05
7:36682949 G T 0.076418 -7.9792e-06
7:36685265 T G 0.782156 -1.0006e-05
7:36686998 C T 0.481160 2.2379e-05
7:36691035 G A 0.039016 1.6026e-05
7:36691121 C G 1.562232 2.8015e-05
7:36695217 T G 1.144666 2.3307e-05
7:36706968 T C 1.226948 3.9716e-06
7:36717117 C T 0.096385 -1.1669e-05
7:36717797 C A 0.027732 8.5117e-06
7:36723665 C T 0.128095 -6.4609e-07
7:36729148 C T 0.078614 -3.6185e-06
7:36729248 A G 0.081327 1.1790e-05
7:36732050 G A 1.094229 -5.5284e-06
7:36745964 A G 0.045558 2.3150e-05
7:36747212 T C 0.055298 6.3534e-06
7:36751399 T C 1.963037 -2.6645e-06
7:36751582 C G 0.192736 -2.5950e-05
7:36757127 G A 1.537570 -1.2048e-05
7:36763672 T C 0.660246 9.5231e-07
7:36765146 G A 0.758915 1.3859e-05
7:36766102 A G 0.047778 2.1416e-06
7:36772959 C T 0.347911 -9.5800e-08
7:36775682 G A 0.634828 -1.7109e-05
7:36775986 T C 0.028681 -1.7140e-05
7:36778332 C T 1.107268 1.8412e-05
7:36782508 T C 0.284365 1.6910e-05
7:36783636 A G 1.275290 5.0070e-06
7:36786068 G A 1.813962 -5.6345e-06
7:36787904 A G 0.088729 1.1084e-05
7:36790307 T C 0.616765 2.0958e-05
7:36791806 C T 0.317084 1.4025e-05
7:36794236 A C 0.060585 2.1991e-05
7:36794389 C G 1.037925 8.1560e-06
7:36794811 C T 1.796374 -1.1025e-06
7:36795508 C T 0.030313 -4.3813e-06
7:36799721 C T 0.425648 3.0144e-05
7:36799994 G A 0.030996 -2.5553e-06
7:36802023 T C 0.303353 -5.5414e-06
7:36804407 A C 0.138652 2.9132e-06
7:36805304 T C 0.045850 -3.4104e-05
7:36806587 T C 0.027532 3.0335e-05
7:36814777 G A 0.846886 -1.8965e-05
7:36821376 C T 1.834673 1.0437e-05
7:36830771 G A 1.128272 -2.9141e-05
7:36830973 C T 0.066480 -2.1686e-05
7:36831723 T C 0.542068 -8.6162e-06
7:36834864 A G 0.232038 6.3367e-06
7:36835417 A G 0.276926 -1.0517e-05
7:36835793 T C 0.059133 -4.4645e-06
7:36861807 A G 0.080008 1.6295e-05
7:36881948 C T 0.086009 2.1166e-06
7:36882342 C T 0.036123 1.0539e-05
7:36891841 G A 0.816321 -1.5716e-05
7:36895517 C G 0.048294 -1.9712e-05
7:36897475 G A 0.222943 -2.1078e-05
7:36904076 A G 0.030194 -2.8001e-06
7:36914888 A G 0.037928 -2.7814e-06
7:36917995 T C 1.369109 -3.1864e-06
7:36921107 T C 0.085975 6.6884e-06
7:36921330 A G 0.054720 -1.6098e-05
7:36922749 C T 1.934482 7.9048e-06
7:36936901 C A 0.071566 2.4679e-06
7:36939725 T C 0.065375 -1.3940e-05
7:36942096 T C 0.038591 -9.0334e-06
7:36946085 A G 0.077485 1.0012e-05
7:36948765 G T 0.027896 1.0478e-05
7:36952021 G A 0.285164 3.0672e-06
7:36957418 T C 1.931687 1.7802e-05
7:36958144 A G 0.067344 4.4328e-05
7:36959445 C T 0.603910 1.7576e-05
7:36959645 C T 0.039659 -3.7146e-06
7:36962453 T C 0.084979 2.3093e-05
7:36965825 G C 0.208450 -5.9123e-07
7:36966110 G A 0.283297 4.4845e-06
7:36966578 C T 0.055298 -1.1675e-07
7:36967217 C G 0.057722 -1.3416e-05
7:36967551 T C 0.057841 4.3729e-05
7:36968412 G A 0.536128 2.4480e-05
7:36971968 T C 0.079399 1.1772e-05
7:36974825 G T 0.135242 2.5627e-05
7:36975080 A C 1.504772 6.0414e-06
7:36975186 G C 0.021827 2.1375e-06
7:36975585 T G 0.218020 -6.5843e-06
7:36979876 C T 0.114169 2.7528e-06
7:36980476 T C 0.034328 1.1400e-05
7:36981676 C T 0.161359 1.1703e-05
7:36985412 C T 0.192889 -3.2029e-06
7:36991362 A G 0.661412 -1.2846e-05
7:36993236 C T 0.104147 -3.5456e-06
7:36996483 C T 0.223015 -4.7957e-06
7:37001473 C G 0.020504 1.4417e-05
7:37002607 T C 0.076282 -5.7039e-07
7:37005260 G T 0.115550 -3.9750e-06
7:37010772 T C 0.384795 -1.2983e-06
7:37031739 T C 0.069146 -2.1425e-05
7:37034128 T C 0.099312 -2.5337e-05
7:37038739 C T 0.020052 1.7233e-05
7:37043122 A G 0.033322 -1.6940e-06
7:37050042 C T 0.337963 -7.5649e-07
7:37054484 T C 0.034835 2.8634e-05
7:37060399 A G 0.032502 -5.9192e-06
7:37075502 G A 0.102984 -1.7081e-05
7:37076854 A G 0.133467 4.3525e-05
7:37076912 T G 1.937569 -4.5649e-06
7:37077067 T C 0.081062 3.9320e-05
7:37077542 G A 0.168937 4.3526e-05
7:37078669 G A 0.034121 4.2911e-06
7:37087934 G A 0.068551 -1.5019e-05
7:37089141 C T 0.367256 -1.8340e-05
7:37104329 A G 0.088052 2.4395e-05
7:37110255 A G 0.020657 1.4176e-05
7:37110609 T G 0.167961 -3.0901e-05
7:37129797 G A 0.021092 1.2160e-05
7:37133095 C T 0.021198 2.8879e-06
7:37133658 T C 0.053683 1.3942e-05
7:37135479 A C 0.230630 2.8798e-06
7:37142753 C A 0.118477 1.4969e-05
7:37143860 G T 0.077676 -2.6012e-05
7:37144095 A G 0.267416 1.1389e-05
7:37145828 C T 0.039832 -6.9299e-06
7:37147129 T C 0.125124 1.5638e-05
7:37150601 G C 0.039027 1.0183e-05
7:37151875 G A 0.124240 2.4942e-05
7:37158210 G A 0.033111 1.3619e-05
7:37158469 A G 0.317084 3.6185e-05
7:37167884 C T 0.071087 2.3889e-05
7:37184147 A G 0.022031 1.0776e-05
7:37185324 C T 0.045486 1.6174e-05
7:37187059 C T 0.119432 -1.2377e-06
7:37191340 C T 0.100091 1.9090e-05
7:37199720 T C 0.060085 -8.8373e-06
7:37202289 C T 0.058399 8.8397e-06
7:37209212 A G 1.487453 -1.4037e-05
7:37213108 A G 0.114373 -1.5924e-05
7:37213276 T G 1.678744 -1.3149e-05
7:37217502 C T 0.133130 1.7117e-05
7:37219753 A G 0.294411 -2.0396e-05
7:37221055 C T 0.118715 1.0796e-07
7:37224114 C T 1.532266 -1.3379e-06
7:37226702 A G 0.031445 9.3072e-06
7:37227941 C T 1.289566 -2.5619e-07
7:37238935 T C 0.076499 -2.7230e-06
7:37253931 C T 0.675229 6.2583e-06
7:37256040 T C 0.026454 2.7030e-06
7:37262901 G T 0.451942 1.3716e-05
7:37265081 C T 0.021497 3.4627e-06
7:37266352 C T 0.055424 1.2694e-05
7:37267908 A G 0.030789 1.0154e-05
7:37268787 A G 0.042284 1.9955e-05
7:37272951 A G 0.033634 -2.1022e-06
7:37284527 C G 0.039819 3.9445e-06
7:37285636 T C 0.067211 -1.6069e-05
7:37289819 T G 0.236974 6.6608e-06
7:37293459 G A 0.557826 -1.0188e-05
7:37298475 T C 0.048553 3.4489e-06
7:37303750 C T 0.083965 9.9301e-06
7:37305219 T G 0.038170 -1.1760e-05
7:37312711 A C 0.041682 -7.9989e-06
7:37313712 G A 0.075411 -2.7161e-05
7:37318974 C T 0.105245 -1.0003e-05
7:37321545 T C 0.035593 -1.1375e-06
7:37324253 G A 0.065719 6.8236e-06
7:37329481 A G 0.888346 -8.4958e-06
7:37342701 T C 1.894561 1.7065e-05
7:37344369 C T 0.973832 -2.2559e-06
7:37350464 T C 0.090677 2.7727e-05
7:37356783 C T 0.043909 7.1520e-06
7:37357595 A G 1.670799 -3.7715e-06
7:37360209 G T 0.647826 8.8165e-06
7:37360358 C T 0.940724 1.3261e-05
7:37369690 T C 0.132311 7.7769e-06
7:37372544 T G 0.056682 1.4962e-05
7:37375897 C A 0.065759 5.0323e-06
7:37378469 G C 1.913155 -1.8080e-05
7:37379030 G A 0.360371 1.1988e-05
7:37379575 T C 1.127959 -6.6946e-06
7:37382520 A G 0.862620 -2.5548e-05
7:37384479 T G 0.047788 5.8559e-06
7:37385013 T C 0.034080 -1.5049e-05
7:37386237 A C 1.124104 3.9838e-05
7:37386272 T C 1.043909 -2.9884e-05
7:37386748 C T 0.222977 -2.2948e-06
7:37390410 G A 1.913298 -2.3914e-05
7:37391266 T C 1.074867 -4.2219e-05
7:37394716 G C 0.189530 -5.5592e-05
7:37401746 G T 0.059069 -7.7554e-06
7:37405403 C T 0.161209 -1.7529e-06
7:37406970 G C 0.101430 1.0793e-06
7:37411758 T C 1.036738 -3.4602e-05
7:37413314 A G 0.176332 -9.3724e-06
7:37416254 G A 0.688933 3.8282e-06
7:37424457 T C 0.033655 -1.9429e-05
7:37435645 G C 1.221077 3.9904e-07
7:37436854 G A 0.214039 2.6961e-05
7:37440367 T C 0.044653 -8.8439e-07
7:37441951 T C 0.295224 -3.3921e-05
7:37446445 C T 0.047006 7.6862e-07
7:37447483 C G 0.050433 -1.0655e-05
7:37447918 A G 0.394543 -9.1221e-06
7:37448205 C T 0.040138 -2.0889e-05
7:37451713 G A 0.674474 -1.9284e-05
7:37455689 G A 0.050280 5.3940e-06
7:37457483 G A 0.255871 2.0179e-05
7:37457875 G C 0.038306 7.5034e-07
7:37457933 C A 0.397534 2.3091e-05
7:37461304 G A 0.952559 -6.3688e-06
7:37465175 A G 0.060160 -3.2343e-06
7:37466564 C T 0.590406 -2.9266e-06
7:37467176 A T 0.077329 -9.2431e-06
7:37470284 T G 0.908742 -3.2384e-05
7:37472738 C T 0.055896 -2.0448e-06
7:37473400 C T 0.075748 1.4173e-05
7:37475424 T C 0.788483 -2.0248e-05
7:37476429 C G 0.383813 -2.3358e-07
7:37479338 C T 0.313341 -3.0345e-06
7:37481442 T G 0.067303 7.3071e-06
7:37483080 C G 0.319682 -8.8249e-06
7:37484020 C T 0.189224 1.5620e-05
7:37484479 A G 0.124481 1.2760e-05
7:37484562 T C 0.478229 8.0145e-06
7:37484870 C T 0.737541 -3.6978e-05
7:37485468 T C 0.048111 6.5815e-06
7:37488988 G A 0.878324 -1.6319e-05
7:37489404 T C 0.831325 1.3754e-05
7:37491704 C T 0.152329 2.8739e-06
7:37492180 C G 0.346619 1.0748e-07
7:37493361 C T 1.723608 -2.9641e-05
7:37494415 C T 0.781565 -1.2514e-05
7:37495735 G C 0.062978 -1.3451e-05
7:37497693 C T 0.127402 3.0143e-05
7:37498608 C T 0.062366 1.2272e-05
7:37501026 G A 0.638534 -1.0740e-05
7:37501378 C T 0.736816 -1.0961e-05
7:37503588 T C 1.156025 2.6186e-05
7:37504207 T G 0.081320 -2.5642e-05
7:37505367 T C 1.405980 -9.9326e-06
7:37507573 A G 0.025040 1.3262e-05
7:37509747 G A 1.013198 -2.5861e-06
7:37519355 A G 0.028504 9.4815e-07
7:37529157 C T 0.267379 -4.4801e-06
7:37530034 G T 0.026491 -2.2913e-06
7:37533776 T C 0.103015 -1.5131e-06
7:37541186 C T 0.063359 2.6569e-06
7:37547497 C A 0.072953 -1.4139e-05
7:37547900 A G 0.093937 -5.5019e-06
7:37554798 G A 0.718875 -4.1295e-06
7:37555844 C T 0.041750 -8.5859e-06
7:37562368 G A 0.988529 -9.6781e-06
7:37569250 C G 0.428602 -1.0251e-05
7:37590633 C A 0.067935 -6.4776e-06
7:37591622 A G 0.363999 3.3075e-06
7:37592358 A G 0.034209 -2.0005e-05
7:37598332 T G 0.046632 2.4827e-05
7:37606479 G T 0.919305 -2.1950e-05
7:37612345 C T 1.364662 -3.2283e-06
7:37620921 T C 0.300296 3.3043e-07
7:37621815 C T 0.085489 -8.1952e-06
7:37660059 T C 0.029952 1.3561e-06
7:37661413 T A 0.027722 2.1721e-06
7:37683285 C T 0.099673 4.8518e-06
7:37699089 A C 0.645188 1.1402e-05
7:37705787 T C 0.484862 -1.8253e-05
7:37716840 T C 0.038870 2.6424e-05
7:37722873 C T 0.064376 -1.8418e-05
7:37723112 C T 0.080127 1.8483e-05
7:37726951 G A 0.108941 -2.1866e-05
7:37727143 C T 0.712749 -2.0827e-05
7:37735869 G A 0.036946 -2.1367e-05
7:37739901 A G 0.163242 -1.5443e-06
7:37746178 T G 0.186943 2.2905e-05
7:37747390 A G 0.180840 -2.8871e-05
7:37750529 C T 1.941054 -6.7099e-06
7:37757458 G A 0.148236 -3.2974e-05
7:37763133 C T 0.560689 -1.2992e-05
7:37774380 C T 0.065810 -2.1794e-05
7:37783669 C A 0.083143 -1.4918e-05
7:37790252 T C 0.059317 4.9929e-06
7:37791597 A G 0.221556 8.1523e-06
7:37798537 C A 0.162056 -2.9682e-06
7:37801247 G T 0.064923 -1.7720e-05
7:37809412 C T 0.517817 1.2462e-05
7:37835256 T C 0.125277 1.8467e-05
7:37837335 A G 0.702376 -1.0046e-05
7:37863441 C T 0.096453 -5.4975e-05
7:37864809 T G 0.180218 -3.4059e-05
7:37867426 C T 0.065052 -1.2829e-05
7:37872521 G A 0.092798 -2.0878e-05
7:37872650 C T 0.389171 9.3393e-06
7:37873545 G T 0.024455 -2.4250e-05
7:37881712 C T 0.067197 -4.3910e-05
7:37883748 T C 0.026665 4.7841e-06
7:37890267 A G 0.501657 1.1657e-05
7:37894974 G A 0.408971 1.4794e-05
7:37895101 T C 1.894034 -4.6691e-06
7:37896151 T C 0.039156 -6.6016e-06
7:37901490 T C 0.092570 -2.9700e-05
7:37901603 T C 0.043987 5.1406e-06
7:37907304 C T 1.467244 -4.0243e-06
7:37913193 G A 0.047312 1.5407e-05
7:37914436 C T 0.063053 -2.1974e-05
7:37916455 G A 0.150231 -2.2439e-05
7:37920013 G A 0.627866 -7.3279e-06
7:37923917 A G 0.029075 -1.5363e-05
7:37924553 T C 0.027991 -1.1459e-05
7:37925438 C T 0.961800 -1.0287e-05
7:37927550 C G 0.576090 5.9317e-06
7:37932255 G T 0.157075 1.5976e-05
7:37932888 A G 0.886463 -7.3055e-06
7:37933059 G T 0.652436 1.5196e-05
7:37933153 A C 1.902901 -6.8011e-06
7:37935150 A G 0.072025 -1.5915e-05
7:37940428 C T 0.022286 -4.9321e-06
7:37940969 C T 0.051772 1.3029e-05
7:37941979 G C 0.720779 -8.7167e-06
7:37945405 T G 0.482992 -1.8721e-05
7:37947103 T C 0.414632 -4.6617e-06
7:37947164 T G 0.756427 -1.1613e-05
7:37947755 T C 0.042015 -4.1143e-07
7:37947818 C A 0.374518 3.6361e-07
7:37957771 G A 0.468230 1.6249e-05
7:37965069 G A 0.039605 -8.4719e-06
7:37973225 C T 0.544563 4.5487e-07
7:37977249 C T 0.706915 1.2114e-05
7:37979629 T C 0.318982 -2.0344e-05
7:37983762 C A 0.062635 7.0996e-06
7:37983861 A G 0.064325 -3.8379e-06
7:37984715 C T 0.267433 -4.2854e-06
7:37984728 T G 0.037293 4.9727e-07
7:37987632 A G 0.203517 -2.4060e-05
7:37988589 T C 1.545831 1.9081e-05
7:37991254 A C 0.233996 -1.8450e-07
7:37992041 C A 0.229896 9.0215e-06
7:37992567 A G 1.860764 -8.9369e-06
7:37996626 C T 0.517320 4.3293e-06
7:38000650 T C 0.251288 2.3585e-06
7:38005145 G A 0.033617 -4.1180e-06
7:38009949 G C 0.494137 -7.9030e-06
7:38022141 G T 0.029344 3.4491e-06
7:38025507 G A 1.907443 -1.6421e-05
7:38026155 G A 0.191835 -2.0803e-05
7:38031039 A G 0.026498 -2.7283e-06
7:38031255 G T 0.033101 1.3148e-05
7:38034573 C T 0.209545 3.2677e-06
7:38043677 A G 0.927591 -1.4274e-05
7:38051955 G A 0.033828 4.4371e-06
7:38056052 C T 0.032628 -2.5185e-06
7:38064288 A G 0.094607 1.4008e-05
7:38065532 G A 0.220261 1.2965e-05
7:38067602 A G 0.053207 -1.4726e-06
7:38075944 C G 1.309125 1.8876e-06
7:38082621 C T 0.022721 1.5433e-05
7:38090594 G T 0.045697 -1.6132e-05
7:38091354 C T 0.367667 4.1613e-06
7:38098280 C T 0.303319 6.0221e-06
7:38099538 A G 0.063730 -1.1053e-05
7:38101288 C T 0.142024 1.3506e-06
7:38106723 A G 0.455090 6.1313e-06
7:38110626 C T 1.309884 -8.4872e-06
7:38117435 G A 0.067629 1.7711e-05
7:38123209 G A 0.497812 -1.2023e-05
7:38125948 G A 1.760472 -5.4018e-06
7:38136277 C T 1.174747 -6.6399e-07
7:38136881 A C 0.036310 -7.5841e-06
7:38140307 A G 0.767728 7.5098e-07
7:38143074 T C 0.043868 -1.3268e-05
7:38144783 T C 0.135374 -1.1246e-05
7:38149292 T C 0.070737 7.5851e-06
7:38154711 C T 0.046292 -4.5836e-06
7:38155601 G A 0.027773 3.7880e-06
7:38156102 T C 0.339877 -3.6480e-06
7:38156645 T C 0.261004 8.7562e-06
7:38159445 G A 1.160784 -4.7214e-05
7:38160558 T C 0.109512 -1.5925e-05
7:38162131 T C 0.033441 5.2682e-06
7:38162874 G A 0.217932 1.2194e-05
7:38168016 A C 0.762869 1.6853e-05
7:38169150 A G 0.331901 -1.8239e-06
7:38173677 A C 0.020324 1.1542e-05
7:38183787 A G 0.296162 3.0308e-05
7:38185918 C A 0.207845 4.9631e-05
7:38190506 T C 0.085094 -8.9129e-06
7:38191360 G A 0.682841 -2.2731e-05
7:38198761 G A 0.890026 6.3436e-06
7:38217110 A G 0.030296 8.2807e-06
7:38225926 A G 1.611536 -5.8522e-06
7:38228480 A G 0.699738 -5.0706e-05
7:38230184 C T 0.046394 -4.5528e-06
7:38232093 T C 0.204068 4.3413e-05
7:38235696 T C 0.226207 3.7048e-06
7:38237291 C A 0.492957 2.0686e-05
7:38239759 T C 0.166642 -6.8681e-06
7:38240908 G A 0.915089 -7.6888e-05
7:38252964 A G 0.216093 -1.2654e-05
7:38253585 A G 0.064294 -9.6592e-06
7:38264556 T C 0.093125 -2.2043e-05
7:38267586 G T 0.184672 -2.0437e-05
7:38271544 G A 0.170831 -1.9819e-05
7:38272773 G C 0.131733 -2.6219e-05
7:38277868 A G 0.033148 4.2526e-06
7:38282618 A G 0.060224 -4.0808e-06
7:38294670 G A 0.686006 2.5519e-05
7:38301832 A G 0.022888 4.4536e-06
7:38305043 C T 0.197489 3.6235e-05
7:38311229 G A 0.258383 -1.4392e-05
7:38323805 A G 0.098115 -1.9204e-05
7:38325441 C G 0.846178 1.1370e-05
7:38325532 A C 0.476761 -9.1828e-06
7:38325656 A G 0.167978 -9.7606e-06
7:38326931 T C 0.201640 4.6265e-05
7:38328418 G C 0.153410 -1.5090e-05
7:38331416 T C 0.194225 3.5633e-05
7:38331677 A C 0.201824 3.9694e-05
7:38337801 T C 0.298117 4.2888e-05
7:38339604 T C 0.088718 -5.3058e-06
7:38340198 T A 0.058494 6.7647e-06
7:38342046 C T 0.059395 -3.2690e-06
7:38343956 C A 0.227265 1.6154e-06
7:38344899 G A 0.925398 4.8006e-06
7:38346870 G T 0.130886 -1.7309e-05
7:38349844 T C 0.759701 -5.1259e-05
7:38349965 T C 0.028776 7.9087e-06
7:38352235 T C 0.147090 -1.2217e-05
7:38359927 T C 0.457484 -5.1309e-06
7:38361999 A G 0.227312 -1.1396e-05
7:38368893 T C 0.042566 1.6483e-05
7:38369593 T C 0.070903 -7.5964e-06
7:38370683 A G 0.438373 -1.8194e-06
7:38376962 G A 1.171450 -6.6441e-08
7:38380446 C T 0.216236 -1.9894e-06
7:38381265 C G 0.033743 3.5584e-06
7:38384365 G A 0.034760 3.6418e-06
7:38387154 A G 0.111708 8.3860e-06
7:38410254 T G 1.436704 2.0154e-05
7:38412118 A G 0.496564 1.0502e-05
7:38416814 T C 0.301789 -2.6157e-06
7:38416954 T C 0.033974 9.7068e-07
7:38417413 T C 0.047203 -7.2150e-06
7:38420184 A C 0.207760 5.7244e-06
7:38423009 T C 0.044816 4.8837e-06
7:38428814 T C 1.436673 2.1328e-05
7:38432723 G A 0.031408 1.1601e-06
7:38436942 T C 0.126834 9.0465e-06
7:38438838 T C 0.134728 -5.4460e-06
7:38438887 G A 0.128432 -8.2221e-06
7:38443558 T C 0.081667 -9.4270e-06
7:38448719 T G 0.263058 -6.5148e-06
7:38459871 G C 1.972074 8.6941e-06
7:38463542 C A 0.040380 -3.1601e-05
7:38468422 T C 0.047016 -1.6488e-05
7:38468695 T C 1.890886 -2.3125e-05
7:38469039 A C 0.519986 2.2899e-05
7:38475621 C T 0.066776 2.6335e-05
7:38481871 G T 0.251532 5.3744e-06
7:38501145 C T 0.030680 -9.7395e-06
7:38510359 C A 0.079549 4.8418e-06
7:38510664 G A 0.304719 7.0364e-08
7:38512302 A G 0.221128 -2.3125e-05
7:38532962 G A 0.450354 2.5656e-05
7:38546250 C T 0.174129 2.8100e-05
7:38548611 G T 0.224670 -6.5819e-06
7:38549146 C T 0.609636 -2.5624e-05
7:38550797 T C 0.523005 2.4867e-06
7:38562755 G A 0.091795 7.9291e-06
7:38566680 A G 0.110695 -3.6792e-06
7:38572120 G T 1.083234 4.5640e-05
7:38583994 G A 0.142738 -2.2754e-05
7:38585389 T C 0.934774 2.1544e-05
7:38590001 G A 0.021116 1.9231e-05
7:38590031 A G 0.226785 -3.2893e-05
7:38595908 T C 0.923120 -1.9058e-05
7:38596701 C T 0.125719 1.6926e-05
7:38600105 T C 0.081769 8.3963e-06
7:38600741 C A 1.804279 -3.4255e-05
7:38603719 C T 0.193028 -2.7569e-05
7:38607233 T C 0.043491 1.8372e-05
7:38617511 C T 0.094658 1.7898e-05
7:38617685 G A 1.931140 -2.8620e-05
7:38618748 G T 0.123342 -4.2829e-07
7:38625921 C A 0.417845 4.1395e-06
7:38626205 G A 0.374120 -5.0564e-05
7:38626520 T C 0.080399 1.1631e-05
7:38626562 T C 0.666950 8.6347e-06
7:38628106 A C 0.060333 -6.2253e-06
7:38632481 T C 0.038789 1.3508e-06
7:38641366 C T 0.139743 1.7717e-05
7:38641731 G A 0.682106 5.4509e-06
7:38642138 T C 0.305460 4.8505e-05
7:38642683 C T 0.549796 -7.9639e-06
7:38643687 A C 0.027097 -1.4815e-05
7:38644969 G A 0.054254 -8.9014e-06
7:38648372 C T 0.052401 2.9547e-06
7:38648565 A G 1.637083 -5.0833e-06
7:38649070 C T 0.066688 -8.9031e-06
7:38650147 A C 0.083044 2.0577e-06
7:38655758 A C 0.225646 -1.3713e-05
7:38676384 T G 0.090513 -3.0274e-06
7:38676809 G T 1.241765 9.4815e-06
7:38677134 A C 0.119507 -1.9264e-05
7:38678164 T C 0.161039 -8.6258e-06
7:38678273 A G 0.916109 -4.8419e-06
7:38682411 C A 1.760435 1.6508e-05
7:38685562 G A 0.039509 -5.3141e-05
7:38685807 G T 0.075853 -7.3376e-06
7:38687587 T G 0.102212 -1.2377e-05
7:38687824 C T 0.221356 3.4170e-05
7:38696575 C T 0.285554 -1.6870e-05
7:38697044 C T 0.044446 2.4009e-05
7:38697363 A G 0.103314 -6.3512e-06
7:38698314 C T 0.686873 -1.3450e-05
7:38706384 A G 0.527054 -6.5035e-06
7:38715760 A G 0.923881 -1.5740e-06
7:38717538 C A 1.237423 2.0159e-05
7:38717662 G A 1.418739 6.6213e-06
7:38722499 C T 0.224596 -4.2754e-06
7:38724240 T C 0.144010 1.9146e-05
7:38725157 G T 0.227805 -7.2596e-05
7:38726719 T C 0.328906 2.0223e-05
7:38727701 T C 0.535792 2.7357e-06
7:38741848 C T 1.387281 -1.6059e-05
7:38746030 G A 0.044629 -1.2593e-05
7:38747782 C T 1.023972 -4.3770e-05
7:38749813 A G 0.024078 9.6679e-06
7:38750892 G A 0.142918 -1.2737e-05
7:38750986 C G 0.347067 9.9775e-06
7:38752712 G A 0.199376 2.3014e-05
7:38755845 G A 0.057641 5.7160e-06
7:38758080 C T 0.068935 2.6613e-05
7:38763891 G A 0.176288 -1.8504e-05
7:38764168 C T 0.183747 1.2915e-06
7:38764855 A G 0.204241 2.1387e-05
7:38765883 T C 0.055189 5.0194e-07
7:38782944 G A 0.324635 -8.9131e-06
7:38783802 T C 1.826463 1.0765e-06
7:38793634 C T 1.503194 6.4215e-06
7:38797544 C A 0.190237 5.0947e-05
7:38799012 G C 0.056576 7.4191e-07
7:38805125 T C 0.049858 1.3046e-05
7:38805215 T C 0.166306 -2.6389e-05
7:38811569 G A 0.112068 3.9171e-05
7:38816112 A G 0.085995 -8.4946e-06
7:38816487 A G 1.049206 2.5680e-05
7:38835035 T C 0.137108 1.8098e-06
7:38837351 T C 0.029878 -5.2183e-06
7:38844107 C T 0.076397 -9.2686e-06
7:38860983 A G 0.094430 -1.2887e-05
7:38865859 A G 0.063441 8.0497e-06
7:38867973 A G 0.035664 2.3914e-05
7:38871804 C T 0.066334 -1.4737e-05
7:38885292 A G 0.048196 -3.0714e-05
7:38903401 G A 0.056379 3.6422e-06
7:38919720 A G 0.034199 2.3426e-05
7:38925046 G A 0.041896 8.3995e-07
7:38925513 G C 0.152866 -1.2102e-05
7:38930096 G T 0.035226 5.8953e-06
7:38933942 T C 1.026451 2.8230e-05
7:38941615 G T 0.762550 -1.6693e-05
7:38943094 A C 0.042199 -1.3143e-05
7:38943849 A G 0.061408 -1.2247e-05
7:38944375 G A 1.821771 1.7458e-05
7:38953696 C T 0.363111 -3.1107e-06
7:38957451 T G 0.601299 -1.4135e-05
7:38967240 G T 0.136108 4.0735e-05
7:38970437 C T 0.078648 3.1789e-06
7:38975286 T C 0.065419 -3.2459e-06
7:38984633 G A 1.834143 -4.4804e-06
7:38984925 C A 0.327287 7.7082e-06
7:38986017 T G 1.906403 -4.6251e-06
7:39004839 C T 1.444921 2.6883e-06
7:39008525 C T 0.409430 -5.8767e-06
7:39008768 G A 0.082483 8.5670e-06
7:39009055 T C 0.219639 2.1122e-05
7:39012803 T G 0.046975 -1.2444e-05
7:39020417 A G 0.053292 -1.0333e-05
7:39021263 A G 0.034291 -1.2372e-05
7:39027756 C T 0.690949 -2.0362e-05
7:39036411 A G 0.211510 -2.6873e-05
7:39039061 G C 0.696134 -2.2311e-05
7:39042451 C G 0.476448 -2.6808e-06
7:39045636 T C 0.044714 1.5925e-05
7:39067493 G A 1.845832 -6.6944e-06
7:39078836 T C 0.046091 8.8699e-06
7:39080470 T C 0.464929 -3.0814e-05
7:39081866 C T 0.597978 3.0889e-06
7:39089273 G A 1.557628 2.4813e-05
7:39096572 A C 0.066405 -9.5196e-06
7:39099271 G T 0.050579 -2.4818e-06
7:39106010 A G 0.509164 -1.1614e-05
7:39121514 G T 1.163678 1.5167e-05
7:39125174 T G 0.275382 -2.0356e-05
7:39143407 A G 0.106384 -5.0250e-06
7:39151284 T C 0.062190 -1.6231e-06
7:39153895 G A 0.094110 -5.2541e-06
7:39155670 C A 0.043045 -3.7789e-06
7:39164131 A G 0.023173 3.9179e-06
7:39172228 C A 0.537165 1.5247e-06
7:39172316 T C 0.043528 8.8214e-06
7:39177870 C T 0.057389 -1.5307e-05
7:39201365 C T 0.064627 1.2533e-05
7:39221061 T C 0.032166 -1.4128e-05
7:39239961 A G 1.518184 2.5557e-05
7:39241348 T C 0.724754 2.6188e-05
7:39244053 A G 0.045714 1.1076e-05
7:39252130 T C 0.050467 -5.4538e-06
7:39278981 T C 0.315221 -1.3610e-05
7:39286048 T C 0.085968 -1.1961e-05
7:39294042 G A 0.933850 1.3628e-06
7:39294472 T C 0.173680 5.3498e-06
7:39298546 T C 0.379400 -1.7038e-05
7:39301982 A G 1.832909 -6.5909e-06
7:39302011 C T 0.033305 -3.5104e-05
7:39304177 C G 1.112833 2.5707e-05
7:39305594 G A 0.237437 2.2571e-07
7:39310371 G A 0.055193 1.2453e-05
7:39310648 C T 1.132090 -7.1369e-06
7:39313129 C T 0.399281 -8.4601e-06
7:39329193 G A 1.370672 2.6199e-05
7:39332065 C T 1.028956 2.0158e-05
7:39332774 T C 0.025145 -2.0305e-06
7:39351279 G T 0.066705 1.6133e-05
7:39357892 G T 0.311441 -8.3405e-06
7:39364141 C G 0.282634 -1.2599e-05
7:39364993 T C 0.646619 -2.5835e-06
7:39365526 T C 0.049600 -4.0023e-06
7:39369517 G A 0.114013 -1.2979e-05
7:39369892 G A 0.043956 9.2144e-06
7:39387141 A C 1.103453 -4.6569e-06
7:39401546 G A 0.299480 4.0428e-07
7:39411420 A G 0.029575 8.1635e-06
7:39415044 T G 0.062547 -7.2395e-06
7:39426930 G A 0.091513 1.9874e-05
7:39427057 A G 0.033794 -1.3592e-06
7:39431588 G A 0.377445 -1.4894e-06
7:39433817 C G 0.135157 2.5110e-06
7:39437717 C T 0.245182 1.7235e-05
7:39445492 G A 0.027845 -2.4419e-05
7:39447726 A G 0.679638 -1.3933e-05
7:39449983 G A 0.841782 3.9219e-06
7:39464332 G A 0.062288 1.7117e-05
7:39466627 T C 0.190716 4.6047e-05
7:39468377 T C 0.061731 -2.0113e-06
7:39469662 G A 0.507084 -1.4682e-05
7:39471727 A G 0.022463 1.4329e-05
7:39500565 G C 0.026906 5.3007e-06
7:39503405 C T 1.813445 -5.1874e-06
7:39514106 A C 1.330531 -8.6654e-06
7:39516722 C A 1.182584 -9.1756e-07
7:39526071 T C 0.121081 6.9146e-06
7:39526343 T C 0.232330 5.8497e-05
7:39528864 C T 1.237909 1.9746e-05
7:39529234 C A 0.021361 1.1849e-05
7:39529602 G A 0.050946 1.7651e-05
7:39537731 T C 0.209130 3.3082e-05
7:39540477 G A 0.039550 2.3201e-05
7:39540611 T C 0.950730 -1.9387e-05
7:39546038 G A 0.208137 -1.1259e-05
7:39558279 G A 1.190475 3.6160e-06
7:39560862 G A 0.262918 3.6314e-05
7:39566272 A G 0.043406 5.5595e-06
7:39569431 G T 0.170827 -4.0517e-05
7:39570841 A G 0.082160 -1.3777e-05
7:39572508 C T 0.029922 -2.8638e-05
7:39574176 G A 0.082072 -1.3314e-05
7:39583064 G A 0.091295 -4.7069e-06
7:39592525 G A 0.119691 3.2828e-06
7:39600097 A G 0.229454 1.3004e-05
7:39607622 G A 0.048611 -1.3285e-05
7:39610177 G A 0.169427 -5.3311e-06
7:39615560 G T 0.111035 3.5632e-06
7:39624269 T C 0.770172 -4.2593e-05
7:39630477 G T 0.110739 -9.9828e-06
7:39632415 T G 0.024870 1.1910e-05
7:39634716 A C 0.112102 -1.0464e-05
7:39634792 T C 0.034882 -7.1299e-06
7:39635661 A G 1.890057 -1.4868e-06
7:39643254 C A 0.148620 -7.5081e-06
7:39645330 G C 0.044181 1.4241e-05
7:39647134 A G 1.608629 -6.6648e-05
7:39653805 G A 0.094386 -1.7686e-05
7:39654065 G T 0.037313 1.0773e-07
7:39672488 C T 0.024724 -1.1163e-05
7:39677916 G A 0.028259 4.4215e-06
7:39688152 C T 0.716156 -2.1878e-06
7:39691982 G A 0.030785 -7.4207e-06
7:39706470 G A 0.808855 4.9422e-05
7:39713821 T G 0.215600 2.5416e-06
7:39720743 C T 1.811623 2.2857e-05
7:39724464 G A 0.254120 -9.5024e-06
7:39725347 G C 0.096205 4.3965e-06
7:39739457 T C 0.053826 5.1540e-06
7:39751399 A C 0.174996 2.6805e-06
7:39751683 A G 0.069764 -1.7042e-05
7:39772654 C A 0.047465 -2.3009e-05
7:39772790 A G 0.039224 1.3340e-05
7:39787863 C G 0.323911 8.2498e-05
7:39789747 C G 0.691150 2.0584e-05
7:39791185 A G 0.032730 9.0028e-06
7:39804446 T C 0.179545 -2.6172e-06
7:39811168 T C 0.374647 -1.8339e-05
7:39839824 A G 0.078692 -2.0048e-05
7:39853695 G A 0.440022 -1.4804e-05
7:39854599 A G 1.123424 -4.8750e-06
7:39863884 T C 0.338854 -3.9910e-05
7:39870019 G A 0.058616 3.7133e-06
7:39877151 G T 0.654418 2.9718e-05
7:39889776 C G 0.289729 5.9827e-05
7:39889837 A C 0.064097 -2.2572e-05
7:39890157 C T 0.052534 4.4816e-06
7:39919353 C T 1.338374 -1.9352e-05
7:39931234 T C 0.060371 2.8144e-07
7:39931814 A G 0.035328 -1.4242e-06
7:39939855 T C 0.349189 1.1660e-05
7:39950474 G A 0.443554 -3.6019e-05
7:39952175 G A 1.621151 -6.7462e-05
7:39962864 C T 1.024696 6.8095e-05
7:39988381 G A 0.151533 -8.3548e-07
7:39989027 T C 0.047496 -7.2900e-06
7:39993615 T C 0.051671 9.0845e-06
7:40027484 G A 0.127810 -3.9399e-06
7:40029299 A G 0.067762 1.3278e-05
7:40043090 T G 0.039839 -8.9684e-06
7:40060180 C T 0.704005 -2.4691e-05
7:40061456 C T 0.057590 -1.1145e-05
7:40063866 T C 0.087239 -4.4820e-06
7:40077032 G A 0.282841 2.7803e-05
7:40084588 G T 0.129006 -1.8772e-05
7:40096299 T C 0.834272 -2.9188e-05
7:40105699 T G 0.070740 -1.5537e-05
7:40114761 C T 0.045520 -3.3960e-06
7:40116380 C G 0.274230 -2.1847e-05
7:40122965 A G 0.407166 -2.3035e-05
7:40149345 A G 0.148732 -2.0055e-05
7:40169652 G C 1.724455 -1.9378e-05
7:40188320 G A 0.029708 -1.3057e-05
7:40193791 T C 0.126215 -7.6236e-06
7:40205833 G A 0.052830 1.2388e-05
7:40206718 A G 0.069591 -1.6439e-05
7:40207006 C A 0.023381 -9.9261e-06
7:40207464 T G 0.060500 -9.4103e-06
7:40227180 T C 0.041709 6.5766e-06
7:40227761 A G 0.043501 1.1953e-05
7:40230346 C T 0.897509 -2.8270e-05
7:40239274 A T 0.147630 1.9498e-06
7:40253029 G A 0.217850 -3.2536e-06
7:40260012 A G 0.115662 3.0910e-05
7:40291070 T C 0.934975 3.5034e-06
7:40300803 T C 0.102634 -1.5868e-05
7:40311382 T C 0.350641 -4.3648e-06
7:40313222 G A 0.049522 -1.3871e-05
7:40333942 G T 0.049916 -1.2109e-05
7:40334467 T C 0.021565 -6.6259e-06
7:40342018 G A 0.355917 8.3829e-06
7:40342521 T C 0.048641 -1.2414e-05
7:40352551 A C 0.649312 -5.0052e-06
7:40356305 A G 0.116053 -1.9169e-05
7:40360502 A G 0.729595 -1.3110e-05
7:40369502 G C 0.251587 -3.6209e-05
7:40376204 T C 0.033492 6.6497e-06
7:40380529 T G 0.084496 9.3620e-06
7:40382881 G A 0.098347 1.9308e-05
7:40384030 T C 0.132702 2.3665e-06
7:40387459 C T 0.682701 -3.5740e-06
7:40397656 G A 0.044752 2.4888e-05
7:40410630 T G 0.077417 1.4569e-06
7:40414424 T C 0.108128 3.2623e-06
7:40415195 A G 0.066477 -7.5672e-06
7:40418773 A G 0.586643 2.1675e-05
7:40419729 G A 0.021555 -5.8277e-06
7:40432219 T C 0.211160 2.2664e-05
7:40440573 A G 1.290661 3.6540e-06
7:40442062 T G 0.049814 -2.0414e-06
7:40446229 G A 0.051035 -1.3958e-05
7:40446859 G A 0.052395 4.7149e-06
7:40462865 T C 0.037361 -1.4387e-05
7:40481610 C A 0.052021 5.1103e-06
7:40487484 A C 0.086169 -3.9957e-05
7:40489369 T C 0.287210 8.3095e-08
7:40492581 T C 0.076227 2.2306e-05
7:40503902 C G 0.163358 5.2755e-05
7:40512932 A G 0.030955 1.2598e-05
7:40525965 G A 0.292976 4.0387e-07
7:40538810 C A 0.355149 7.0110e-06
7:40540429 G A 0.076567 2.4849e-05
7:40552725 T C 0.024683 8.6623e-06
7:40555483 A C 0.174193 -1.0258e-05
7:40565440 A G 1.766558 7.2257e-06
7:40568287 A G 0.105252 -1.5327e-05
7:40576218 A C 0.059038 -5.0098e-05
7:40582326 G A 0.036167 1.7317e-05
7:40587619 A G 0.297906 6.3148e-06
7:40594582 G A 0.080831 -1.1438e-05
7:40602966 T C 0.177726 -6.2653e-06
7:40612023 C T 0.241840 3.4408e-05
7:40612102 T C 0.046938 -9.8218e-06
7:40620094 G A 0.027168 1.9119e-06
7:40636435 T G 0.037228 2.0874e-06
7:40651612 C T 0.020246 -2.5068e-06
7:40656275 G A 0.295227 -4.6034e-07
7:40658215 C T 0.065566 2.5351e-05
7:40681796 T C 0.159781 -1.4751e-05
7:40685888 T C 0.055400 2.3816e-05
7:40697456 G A 0.068268 -1.2330e-05
7:40700902 T C 0.344266 -3.6731e-06
7:40701011 T C 0.072790 7.5535e-06
7:40703118 A G 0.095382 -9.7506e-07
7:40708001 C G 0.045877 1.8979e-07
7:40715612 G A 0.049029 2.4503e-05
7:40718870 C T 0.111749 -3.9898e-07
7:40728932 G A 0.527748 -1.2149e-05
7:40729505 G A 0.064403 -1.8554e-05
7:40731887 G A 0.452139 -1.4563e-05
7:40732752 T C 0.076006 -1.0293e-05
7:40750130 G T 0.023367 -9.6964e-06
7:40751243 C T 0.094590 6.8728e-06
7:40766449 A G 0.465769 4.2437e-05
7:40766615 C T 0.492019 4.6936e-05
7:40766764 G T 0.045143 3.2811e-05
7:40772246 T C 0.130359 1.3791e-05
7:40781134 A G 0.148603 1.0048e-05
7:40796889 A G 0.116628 -7.0974e-07
7:40797219 T C 1.247184 5.4675e-05
7:40798267 T C 1.951213 1.0247e-05
7:40800496 T C 0.096307 1.3389e-05
7:40801620 A G 0.028062 -5.4225e-06
7:40804235 A G 0.221121 4.7453e-05
7:40818758 G A 0.026070 -1.7840e-06
7:40823944 A G 0.079379 -7.8629e-06
7:40825819 T C 0.046928 -1.3218e-05
7:40835945 C T 0.679251 4.6319e-06
7:40846482 G A 0.239524 8.1636e-05
7:40848552 G A 0.072664 -2.6561e-06
7:40862763 C T 0.294785 6.0810e-06
7:40866663 A C 0.531358 7.8295e-05
7:40869110 T C 0.029595 -6.2544e-06
7:40870771 T C 0.387488 -1.1478e-05
7:40885934 A G 0.418773 -1.2469e-05
7:40904552 A G 0.710689 4.8757e-06
7:40909142 A G 0.469566 4.0177e-06
7:40909353 T G 0.235037 2.0101e-05
7:40914191 A G 0.052526 3.3515e-06
7:40916881 A G 0.048328 4.1478e-06
7:40917835 T C 0.071668 2.0449e-05
7:40920313 G C 0.846770 2.9503e-05
7:40921689 C A 0.298175 6.3225e-07
7:40921787 C A 0.277500 2.7724e-05
7:40924364 T C 0.075010 -1.3821e-05
7:40924902 T C 0.108692 4.0908e-05
7:40926906 G A 0.490622 1.9646e-05
7:40928113 T G 0.932170 -4.0969e-06
7:40929623 T C 0.142242 -2.2592e-05
7:40931308 G A 0.222872 2.7113e-05
7:40932030 C A 1.380923 -8.3340e-06
7:40939403 T C 0.120520 -2.5168e-05
7:40939687 C T 0.833810 1.0167e-05
7:40940836 G A 1.854491 7.3486e-06
7:40941422 A G 0.039452 6.2312e-06
7:40944385 G A 0.751949 8.9672e-06
7:40945186 T G 0.856361 1.4187e-05
7:40950265 G A 0.051647 1.3483e-05
7:40952880 T C 0.041451 3.0607e-05
7:40954481 G A 0.212224 1.8857e-05
7:40959827 A C 0.588295 1.7682e-06
7:40963206 A G 0.092553 1.2694e-05
7:40965127 A G 0.343130 2.0648e-05
7:41000676 G A 0.091340 4.3582e-06
7:41002231 T G 0.092489 1.5639e-05
7:41003307 C T 0.761781 -1.3823e-05
7:41004034 T C 0.029922 -2.9452e-06
7:41004609 A G 1.726100 1.4510e-06
7:41010350 A G 0.071774 -1.8008e-05
7:41014604 T C 0.048995 1.3638e-05
7:41024274 T C 1.568940 -9.1720e-08
7:41026640 A G 0.759109 1.8175e-05
7:41027078 A C 0.028433 -5.8130e-06
7:41027253 A G 0.129533 9.5490e-06
7:41037536 T C 0.107067 -1.2326e-05
7:41043561 G A 0.191403 -3.6401e-05
7:41044255 A G 0.090762 -1.2785e-05
7:41045547 T C 0.030755 1.3933e-05
7:41050122 G A 0.147953 -2.2136e-05
7:41050856 G A 0.049005 4.0795e-06
7:41053043 C T 0.021630 1.0947e-06
7:41054780 T C 0.705786 -3.2412e-05
7:41059233 C T 0.134317 -1.0868e-05
7:41060718 A G 1.742667 4.1665e-06
7:41062144 C A 0.051575 9.5343e-06
7:41063204 G A 0.099146 -1.9297e-05
7:41066269 A G 0.891943 2.3680e-05
7:41071809 G T 0.093165 9.1720e-06
7:41075387 C T 0.613056 1.8109e-06
7:41075786 C A 0.395053 -3.1999e-05
7:41076289 C T 0.143214 1.6987e-05
7:41080916 A G 0.043205 -1.3985e-05
7:41085025 G A 0.313521 1.5022e-06
7:41087156 G A 0.165843 -2.5410e-05
7:41088877 A G 1.261487 -1.3246e-05
7:41095992 G T 0.049542 -2.9937e-06
7:41104077 T C 0.080749 1.7355e-06
7:41106056 G A 0.175183 -6.5740e-06
7:41107665 A G 0.028589 9.6522e-06
7:41109505 A G 0.148103 3.2528e-05
7:41123452 A G 1.412613 -2.4410e-05
7:41125083 C A 0.028932 1.1207e-05
7:41132402 A G 0.241683 3.2592e-05
7:41153826 C T 0.072845 6.1346e-07
7:41161403 A G 1.302615 -8.5742e-06
7:41164894 T C 0.060609 -1.5662e-05
7:41166344 C T 1.145203 3.5041e-06
7:41179594 C T 1.325220 -1.5017e-05
7:41200374 G A 0.555562 2.3252e-06
7:41214917 T C 0.215386 -2.6322e-05
7:41218704 T C 0.090993 -7.3184e-06
7:41219965 C T 0.047142 -6.3899e-06
7:41220071 G T 0.022551 -8.7324e-06
7:41226502 C T 1.131549 5.0006e-06
7:41227075 G A 0.047740 -2.1669e-05
7:41228537 A G 0.067973 9.7460e-06
7:41230844 T G 0.068102 -1.7933e-05
7:41231965 T G 0.066640 -1.0282e-05
7:41240716 A G 0.092179 -7.5827e-07
7:41242368 A G 0.049525 -1.5854e-05
7:41255686 C T 0.048046 -3.5179e-06
7:41264796 G A 0.116519 3.0578e-06
7:41273415 G A 1.036898 -1.4268e-05
7:41275504 T C 0.031537 -9.7606e-06
7:41277647 A G 0.107757 2.8079e-05
7:41278784 T C 0.701557 -2.4080e-06
7:41289017 A G 0.925394 -1.9080e-05
7:41291729 A G 0.068418 -2.0379e-05
7:41301020 T C 0.024469 4.2669e-07
7:41304710 T C 0.680376 -8.5689e-06
7:41306172 A G 0.661551 -9.1370e-06
7:41307997 C T 1.924354 6.9977e-06
7:41311029 C T 0.970595 1.0920e-05
7:41313715 G C 0.504693 -3.2618e-06
7:41314253 G C 0.074874 2.0843e-06
7:41314465 T C 0.914515 3.5906e-06
7:41314759 G A 0.130978 2.7781e-06
7:41320299 G A 0.058290 9.8147e-06
7:41320922 A G 0.039316 8.1986e-07
7:41323079 A C 0.482489 -2.6079e-05
7:41332894 C T 0.813142 2.9876e-06
7:41333195 A G 0.113445 -2.8585e-05
7:41335790 C T 0.044381 8.7227e-06
7:41336992 T C 0.166367 -3.6989e-05
7:41339302 A G 0.099108 -1.3391e-05
7:41339412 G T 0.246786 1.5741e-05
7:41345367 T C 0.031034 -4.2369e-06
7:41350221 T G 1.060493 8.6256e-06
7:41350843 T G 0.067738 -1.2250e-05
7:41351148 A G 0.057858 -4.0736e-06
7:41351210 G A 0.242543 1.5242e-05
7:41354823 C T 0.212234 -1.9058e-05
7:41355890 T C 0.597254 -1.2688e-05
7:41362703 T C 0.068891 -2.5968e-05
7:41367026 T C 0.073892 2.9566e-06
7:41367570 G T 0.069271 3.5451e-06
7:41368527 A G 0.046673 -8.1608e-06
7:41373866 T C 0.354826 -3.6664e-05
7:41375451 A G 0.389841 -1.0256e-05
7:41384502 C G 0.086855 8.9799e-06
7:41392815 C A 0.392907 -1.3175e-06
7:41397590 G A 0.020722 -6.1899e-06
7:41401107 G T 1.081031 3.4020e-06
7:41408001 G A 0.055308 -2.3001e-06
7:41408107 T C 0.048985 -1.9684e-05
7:41412134 T G 0.274546 9.4794e-06
7:41416853 A G 0.067565 1.2585e-05
7:41417008 G T 1.501882 2.3918e-05
7:41417267 T C 1.329314 -2.8080e-05
7:41418194 C T 1.922593 2.3617e-05
7:41423536 T C 0.022242 -9.5529e-07
7:41424008 G A 0.183012 1.4222e-06
7:41427194 G A 0.022752 4.9093e-06
7:41435107 G T 0.051130 -4.9988e-06
7:41436977 T C 0.048753 1.4403e-05
7:41438883 A C 0.043776 -3.7848e-05
7:41441949 T G 1.175431 3.7653e-05
7:41447081 A G 0.024027 -1.1302e-06
7:41457376 T C 0.059133 1.1795e-07
7:41461291 T C 0.033648 2.4129e-06
7:41463494 T C 1.888918 4.3831e-05
7:41468110 C G 0.136601 -1.4213e-05
7:41469582 A G 0.045476 8.1296e-06
7:41470093 G C 0.265023 -1.0240e-06
7:41471997 C A 0.032965 2.1987e-05
7:41474595 G A 0.022561 -3.1253e-06
7:41477573 C T 1.083942 6.0951e-05
7:41478608 A G 0.059188 1.4760e-05
7:41479635 G A 0.050018 -4.9323e-06
7:41486118 C A 0.048386 -1.5169e-05
7:41488686 G T 0.147131 -6.8715e-06
7:41494202 T G 0.215889 -1.4938e-06
7:41502684 A G 0.085455 6.4438e-06
7:41506856 T C 0.227550 -1.0010e-05
7:41507422 C T 1.512652 6.4209e-05
7:41509518 A C 0.663387 4.9993e-06
7:41510320 A G 0.029762 9.8514e-06
7:41510731 A G 0.222634 1.1870e-05
7:41511762 A G 0.112446 -4.3479e-06
7:41513840 A G 0.071876 -9.9974e-06
7:41514113 A G 0.057532 3.7714e-06
7:41516453 G A 0.437275 2.0754e-05
7:41520631 G A 1.466095 -1.6018e-05
7:41525181 C T 1.958859 -6.3213e-06
7:41533810 G A 0.039594 8.9802e-06
7:41546071 A G 0.132620 8.0807e-06
7:41553437 T C 0.105632 2.3593e-05
7:41555609 G A 1.969592 -4.6690e-06
7:41555951 G A 0.032268 -1.0870e-06
7:41571781 G A 1.298096 1.1778e-05
7:41571965 A G 0.133025 -2.4975e-05
7:41573895 C T 0.063189 4.9062e-06
7:41574517 A G 0.048396 -8.7026e-06
7:41576153 C T 1.933003 -4.2382e-06
7:41579061 T G 0.039108 -6.3529e-06
7:41580684 T C 0.055529 -3.2581e-05
7:41580707 G A 0.039010 1.5184e-05
7:41582635 T G 0.087124 -1.0054e-05
7:41583023 G A 0.114163 -1.5428e-05
7:41601739 C T 1.165364 -1.4076e-05
7:41606201 A G 0.031829 1.2939e-05
7:41609934 C T 0.086451 -8.8169e-06
7:41611508 C T 0.072715 -2.7776e-06
7:41625519 T C 0.048553 9.2186e-07
7:41629444 C G 0.082558 -9.5125e-06
7:41636234 A G 0.069071 4.3730e-06
7:41649139 A G 0.024849 -1.6581e-05
7:41649281 A C 0.611128 -2.5153e-08
7:41661052 A G 0.068938 2.1786e-05
7:41662571 T C 0.026230 4.5597e-06
7:41663805 G A 1.867533 -1.5760e-05
7:41670710 C T 0.336436 -8.0155e-06
7:41673460 C G 0.255170 2.3185e-05
7:41675159 C T 1.724322 7.8588e-06
7:41675881 C T 0.166221 2.1889e-05
7:41676471 T C 0.115393 9.8598e-06
7:41681228 C A 1.146199 1.1918e-05
7:41690184 C T 0.026131 1.0109e-05
7:41695390 G A 0.052677 -2.4683e-07
7:41700245 T C 0.318594 2.2406e-05
7:41704262 G C 0.030819 -2.0405e-05
7:41705028 G A 0.032479 2.1858e-06
7:41715445 C T 0.113064 2.4808e-06
7:41718107 G T 1.486076 4.4099e-06
7:41719831 G A 0.163290 3.5263e-05
7:41722498 A G 0.480925 -6.8504e-05
7:41743294 C T 1.346819 -2.3792e-05
7:41747067 G A 0.024601 6.3422e-06
7:41754142 A G 0.028212 -7.5082e-06
7:41756895 T G 0.056383 -6.6377e-06
7:41761667 A G 0.489000 -1.1574e-05
7:41764955 T C 0.121448 1.5078e-05
7:41768820 A C 1.073984 1.3619e-05
7:41776877 T G 1.601738 3.0899e-06
7:41782820 T C 0.355676 -6.5730e-06
7:41785147 C T 0.032377 6.6589e-06
7:41792603 T C 0.378529 -2.3675e-06
7:41797584 T C 0.088219 -5.9745e-06
7:41806349 G A 1.595873 6.3588e-06
7:41806896 T C 0.050504 -1.0344e-05
7:41812137 G A 0.298821 6.5130e-06
7:41812483 T C 0.792101 -1.1403e-05
7:41814863 A G 0.035389 -5.0205e-06
7:41826708 T C 0.034610 2.0822e-06
7:41828155 C T 0.245464 9.1140e-06
7:41829610 G C 0.101818 3.8417e-06
7:41839311 A G 0.601738 -2.4336e-06
7:41840371 G A 0.025849 -1.2082e-05
7:41851374 T C 0.059429 1.6426e-06
7:41855231 G C 0.805143 5.5567e-06
7:41856023 C G 0.105462 6.8736e-06
7:41859736 A G 0.063716 -1.7099e-06
7:41862383 A G 0.033645 4.2505e-06
7:41862682 G A 1.473918 3.1888e-05
7:41867313 T C 0.334243 5.2854e-06
7:41872709 T C 0.229281 -5.4108e-06
7:41884913 A G 1.299229 -1.5453e-05
7:41891383 G A 0.157697 -1.7937e-05
7:41891588 A G 1.030782 3.5289e-06
7:41892148 G A 0.209823 -1.2460e-05
7:41893570 T C 0.055414 9.5647e-06
7:41893604 C T 0.812411 1.1168e-05
7:41916218 G A 1.301867 -1.5171e-05
7:41918216 A G 0.046788 1.5759e-05
7:41940135 G A 0.039418 -1.5071e-05
7:41941871 C T 0.058586 -2.0697e-05
7:41946930 C T 0.502167 9.0743e-07
7:41948020 G A 0.024193 -1.2934e-05
7:41952494 G T 0.139529 -2.0852e-06
7:41967842 T C 0.076452 -6.3545e-06
7:41968365 C T 0.064678 -1.0638e-05
7:41970780 G A 0.143459 3.7575e-06
7:41971850 C T 0.058865 -9.5445e-06
7:41972191 C T 0.345024 -3.1657e-07
7:41973787 C T 1.153811 1.8583e-06
7:41975256 G A 1.522549 -2.3172e-06
7:41976558 C G 0.056593 -6.1157e-06
7:41978932 T C 0.643576 -1.0850e-05
7:41979863 C T 0.626166 -9.3982e-06
7:41981576 A G 0.070764 1.7840e-05
7:41983613 T C 0.742871 2.6397e-05
7:41992183 T G 0.128755 -7.3240e-06
7:42000203 A C 0.372767 1.5899e-05
7:42000924 T C 0.672730 -9.9799e-06
7:42004664 T C 0.120768 -2.0330e-06
7:42005588 A C 0.049199 3.7703e-06
7:42018391 T C 0.195272 1.2313e-05
7:42021741 G A 0.734443 -2.9455e-05
7:42025704 A G 0.615378 -2.6071e-05
7:42030952 A G 0.205016 -1.4441e-05
7:42031206 G C 0.052915 1.5331e-07
7:42033195 C T 1.405429 1.3974e-05
7:42033433 G A 0.037935 7.8536e-06
7:42035136 C T 0.848331 1.6976e-05
7:42036294 G A 0.093057 -2.4231e-05
7:42050025 A C 0.099159 -8.2924e-07
7:42056233 A G 0.053802 -4.3377e-06
7:42060957 G T 1.776492 4.1165e-06
7:42066661 T C 0.117586 -1.3105e-05
7:42068466 A G 0.101094 1.2319e-05
7:42071424 A G 0.521924 1.4998e-05
7:42074581 C T 0.022119 4.4187e-06
7:42081175 A C 0.036280 2.4768e-05
7:42081216 G A 0.044521 1.7323e-07
7:42085573 T C 0.194021 -9.2100e-06
7:42088222 C T 1.143799 1.7981e-05
7:42088566 G A 0.021218 -8.7545e-06
7:42095836 A G 1.111773 5.5807e-05
7:42100425 C T 0.599630 2.9321e-05
7:42100931 T C 0.993826 5.1023e-05
7:42108495 G A 0.039788 -1.2348e-05
7:42111257 T C 0.107608 7.0157e-06
7:42114971 C T 0.054509 4.2051e-07
7:42118825 C T 1.760561 4.8906e-06
7:42122193 G A 0.366086 -4.4884e-06
7:42129423 C T 0.474636 6.7948e-06
7:42135643 T G 0.034597 2.1152e-05
7:42142106 T G 0.038156 -4.4373e-06
7:42142660 G A 1.437758 4.0639e-05
7:42143395 G C 0.065426 2.0967e-06
7:42155230 C T 0.195728 -3.6137e-06
7:42158013 G T 0.274906 1.4582e-05
7:42159289 A G 0.043188 -9.1707e-06
7:42161527 T C 0.189251 -5.8694e-06
7:42164049 A C 0.057314 7.3715e-06
7:42166957 G A 0.103654 8.3325e-06
7:42168557 C T 0.040030 -1.5370e-05
7:42171041 G A 0.537988 3.1597e-05
7:42171544 G A 0.103168 3.2161e-05
7:42174934 C T 0.392697 4.0447e-06
7:42176787 A C 1.953341 1.4650e-06
7:42180208 A G 1.489343 4.4075e-06
7:42182080 C T 0.086947 -2.0519e-05
7:42184083 A T 0.099387 -6.9655e-06
7:42188330 C T 1.952766 8.8015e-06
7:42190512 T C 0.301789 9.5507e-07
7:42190909 C T 0.055801 -4.0376e-07
7:42192247 C T 0.384598 -2.5375e-05
7:42200540 C T 0.064114 -6.2727e-06
7:42205934 A G 0.121414 1.2791e-05
7:42206764 T G 0.021704 -7.1201e-06
7:42207032 G A 0.026957 -6.8599e-06
7:42213071 C T 0.238613 -5.3814e-06
7:42215320 C T 0.074881 -3.9418e-06
7:42217624 C T 0.145400 3.0477e-05
7:42219591 T C 0.269708 -4.0587e-06
7:42223448 T C 0.138271 -6.0674e-06
7:42224184 G A 1.195034 1.1172e-05
7:42224237 C T 0.375092 1.1053e-05
7:42237029 T C 0.403025 2.2644e-05
7:42239078 G A 0.084050 4.7460e-05
7:42240694 T C 1.682722 6.3253e-06
7:42244052 C T 0.084866 3.1391e-05
7:42250895 T C 1.756355 8.1331e-06
7:42251495 T C 0.032818 2.5524e-05
7:42258935 A G 0.124597 -2.2775e-06
7:42262075 G T 1.962327 -9.7309e-06
7:42264679 C T 0.871443 -1.9387e-05
7:42273741 C G 0.058630 8.4604e-06
7:42278116 C A 0.902513 -1.1804e-05
7:42281672 T C 0.037646 6.1614e-06
7:42282365 T C 0.189792 -1.2066e-05
7:42284807 A G 1.699680 1.9958e-05
7:42291470 G A 0.920723 -1.0258e-05
7:42295109 T C 0.027110 7.0616e-08
7:42300577 C T 0.082850 -2.4455e-05
7:42304136 A G 0.163072 -2.5695e-06
7:42304214 G T 0.892406 1.7330e-05
7:42307068 C T 0.044371 -2.3844e-06
7:42313584 A G 0.070108 -1.7444e-06
7:42314583 C T 0.022663 -1.3922e-06
7:42314713 A G 0.518986 -1.1204e-05
7:42317421 A G 0.063142 -2.1817e-05
7:42318221 C T 1.108169 2.1374e-05
7:42318988 G T 0.139600 -6.8821e-06
7:42321753 G A 0.052599 2.2122e-05
7:42323870 T C 1.542873 1.8832e-05
7:42324406 T C 0.112803 2.5634e-05
7:42325625 T G 0.259308 8.8784e-07
7:42325793 C T 0.023265 2.8403e-05
7:42325800 C T 0.034029 9.5812e-06
7:42328336 G A 0.047084 -5.1005e-06
7:42328731 A G 0.557503 1.1606e-05
7:42331144 G A 0.032808 -1.4295e-05
7:42331419 T C 0.171337 2.4729e-05
7:42342409 G A 0.200178 -4.6778e-06
7:42343677 T C 0.058627 -5.3596e-07
7:42359840 T C 0.086454 9.9983e-06
7:42372422 T C 0.396521 -1.5553e-05
7:42376839 C T 0.199451 -2.4926e-06
7:42384620 C T 1.514278 5.1278e-06
7:42384923 A G 0.048216 -1.2096e-05
7:42390389 C T 0.103984 9.0935e-06
7:42391695 A G 0.053483 8.6188e-06
7:42393129 T C 0.347618 1.1461e-05
7:42399864 T C 0.270000 -7.2336e-06
7:42412504 T C 0.408767 -2.6693e-05
7:42415341 A G 0.141375 -2.5688e-05
7:42418857 G A 0.139247 -2.4430e-05
7:42421341 T G 0.180017 1.3979e-05
7:42432665 G A 0.044823 -3.4132e-05
7:42434335 T C 0.303927 1.1917e-05
7:42438305 G A 0.615558 -4.1438e-06
7:42442394 C G 0.335267 2.1990e-05
7:42443661 A G 0.079624 -2.1195e-05
7:42446709 C T 0.480521 -6.2341e-06
7:42450635 A G 0.201021 -1.6102e-05
7:42454922 G A 0.043273 -2.3130e-05
7:42458352 T C 0.030979 8.4247e-06
7:42464159 A G 0.880323 -2.3488e-06
7:42467517 C T 0.139811 -2.7375e-06
7:42470869 A G 0.207909 -1.4884e-06
7:42489711 G T 0.296403 -1.2435e-06
7:42493035 A G 0.069768 -1.1401e-05
7:42494649 G C 0.241517 1.3361e-05
7:42495555 C A 0.232595 -2.3995e-06
7:42496091 A G 0.492811 -1.0176e-05
7:42496147 T C 0.036507 6.8118e-06
7:42496495 C A 0.509365 -2.6623e-05
7:42497358 C T 0.356689 -2.3189e-06
7:42505815 C G 0.830029 3.0062e-05
7:42505851 T C 0.048308 -1.7007e-05
7:42507689 C T 0.103739 -1.5470e-05
7:42510661 G A 0.145002 -2.1450e-05
7:42513264 A C 1.390439 8.1502e-06
7:42513834 C G 0.038683 -8.7362e-06
7:42513891 A G 0.040563 1.7914e-05
7:42513957 T C 0.030459 9.0939e-06
7:42518202 G A 0.028293 -6.4920e-06
7:42519197 C T 0.033444 -6.7861e-06
7:42522013 T C 0.037344 -7.7885e-06
7:42522398 G A 1.421561 -8.1090e-07
7:42523831 G C 0.035868 -7.9414e-06
7:42523957 G A 0.053394 -3.2386e-05
7:42529783 G A 0.123662 1.3051e-05
7:42532762 T G 0.180565 -1.6210e-05
7:42538539 C T 0.100132 2.2990e-05
7:42538939 G A 0.077982 -1.4460e-05
7:42542018 A G 0.136023 -7.9333e-06
7:42542693 G T 0.039006 -4.9877e-06
7:42554232 A G 0.067361 -7.4192e-06
7:42556319 T C 1.469199 -9.2560e-06
7:42557883 A G 0.415166 2.1267e-05
7:42564621 C T 0.133739 2.7335e-06
7:42601175 T G 0.178154 6.8585e-07
7:42606913 T C 0.103487 -1.3683e-05
7:42609275 G A 0.033203 1.0679e-05
7:42611258 A G 0.058470 1.4473e-05
7:42630545 T C 0.039411 1.9142e-05
7:42635857 G A 0.611251 1.8518e-06
7:42637007 C T 0.079665 -9.7548e-06
7:42638483 A G 0.046397 4.2625e-06
7:42643193 A G 1.361524 -1.4730e-05
7:42647241 T C 0.052286 1.7069e-05
7:42648617 A G 0.045751 -4.3538e-05
7:42657641 C T 0.272676 -7.8927e-06
7:42659970 G T 1.970299 -4.4404e-06
7:42663052 C T 0.048413 1.2941e-05
7:42669041 C T 0.146638 -1.4349e-05
7:42677845 C G 0.141412 1.7112e-05
7:42681672 T C 0.040064 -5.5993e-06
7:42684548 T C 0.674770 6.3446e-05
7:42686299 G A 0.206876 1.1173e-05
7:42687784 T G 0.283117 1.8106e-05
7:42699012 T C 0.589876 -2.2430e-05
7:42707509 G A 0.046367 -4.6234e-05
7:42717081 C G 0.071916 -5.8222e-06
7:42718257 G C 0.082571 1.2008e-05
7:42728691 T G 0.184862 -2.3027e-05
7:42731228 C T 0.025332 6.2488e-06
7:42732612 G T 0.626271 -3.3263e-05
7:42733353 C T 0.021432 -1.6328e-06
7:42733645 T C 0.079144 -1.1318e-05
7:42748346 A T 1.919071 1.8094e-05
7:42749677 G A 1.852522 4.2364e-06
7:42751035 T C 0.029075 1.9121e-06
7:42756907 C T 0.056461 -1.1884e-05
7:42759430 G A 0.290515 7.4681e-06
7:42762246 T C 1.336147 4.9775e-05
7:42762917 C T 0.049957 -1.8896e-05
7:42765140 C A 1.081905 1.6942e-05
7:42768416 C T 0.076904 5.3148e-06
7:42778676 T C 0.072627 -2.7460e-06
7:42781198 C A 0.232602 1.4728e-05
7:42791227 A G 0.692258 9.2178e-06
7:42792182 T C 0.059708 1.2916e-05
7:42794797 T G 0.047254 -1.6653e-05
7:42801509 A G 0.037010 -1.4905e-05
7:42802366 C A 0.095351 -2.5108e-05
7:42811567 T C 0.141888 -2.2233e-05
7:42813490 G A 0.056281 -4.2400e-06
7:42823278 A G 1.574828 -5.1110e-06
7:42829515 C T 0.066888 -1.2558e-05
7:42830774 T C 0.370023 1.3979e-05
7:42856808 C T 0.065606 -2.2130e-05
7:42866766 A G 1.943760 2.4387e-05
7:42872745 G A 0.136744 -4.2373e-06
7:42873071 A G 0.039676 -1.5783e-05
7:42874512 G C 0.038251 3.5224e-07
7:42876471 C G 0.037286 -3.2772e-05
7:42884961 C T 0.153543 3.4384e-06
7:42894554 G C 0.099163 -1.8307e-05
7:42896090 A G 0.266961 2.7650e-05
7:42896625 T G 0.106632 -8.8098e-06
7:42906093 A C 0.026644 -6.8654e-07
7:42906180 A G 0.711943 6.1890e-06
7:42906793 C T 1.923195 2.7946e-05
7:42916544 G T 0.255850 -1.1855e-05
7:42916582 T C 0.031836 -2.5146e-05
7:42916658 G C 0.109920 1.0938e-05
7:42925569 C T 0.055788 8.3019e-06
7:42928499 C T 0.058756 -4.0260e-07
7:42931303 G C 1.632540 2.8029e-05
7:42940458 T G 0.118273 8.2351e-06
7:42941572 T C 0.192848 1.9149e-05
7:42942126 T C 1.741454 -1.1404e-05
7:42951515 A G 1.561923 5.7119e-06
7:42952486 T C 1.741549 -1.2943e-05
7:42962342 G A 0.194616 1.9294e-05
7:42967780 G A 0.060993 -5.8775e-06
7:42977342 T C 0.122298 5.4695e-06
7:42981632 T C 0.087624 -7.8767e-06
7:42991064 G A 1.547409 4.2610e-05
7:42996587 T C 0.067993 -2.4536e-05
7:43014479 C T 0.059782 6.9019e-07
7:43019906 T C 0.653633 -1.2005e-06
7:43021120 A C 0.036246 7.2762e-06
7:43021589 C A 0.024832 -1.4387e-05
7:43026915 C T 0.082656 2.7678e-06
7:43032042 G C 0.293061 8.9841e-06
7:43032723 A C 0.213458 8.9975e-06
7:43039425 G C 0.044718 3.6231e-06
7:43042812 T C 0.251920 2.0538e-05
7:43049528 A G 0.219159 1.6773e-05
7:43054005 T C 0.043205 -2.8239e-06
7:43055380 A G 0.142704 -7.4781e-06
7:43057882 T C 0.778046 -4.6440e-06
7:43063321 G A 1.535707 3.7981e-05
7:43065722 T C 0.071814 -1.1267e-05
7:43075896 T G 0.173527 4.0222e-05
7:43077978 G A 0.069139 -2.2015e-05
7:43093958 C T 0.028654 2.9399e-06
7:43097572 G A 0.102760 -2.2845e-05
7:43111234 T C 0.115475 1.0506e-05
7:43121816 T C 0.794607 1.9234e-06
7:43124751 A G 0.023221 5.4811e-06
7:43129969 A C 0.088555 7.4538e-06
7:43132784 A G 0.430363 1.9019e-05
7:43157968 T G 1.162216 6.7948e-06
7:43158477 A G 0.925646 1.3664e-06
7:43160477 C G 0.170046 -1.2078e-05
7:43161321 G T 0.075109 -2.2974e-06
7:43165001 A G 0.044221 -2.3955e-05
7:43171681 G C 0.059850 -1.0866e-05
7:43172752 T C 0.022833 -1.4498e-05
7:43174359 T C 1.016387 -1.6428e-05
7:43174760 C T 0.029725 -9.3081e-06
7:43177478 G A 0.047808 -4.2257e-06
7:43178332 C A 0.144605 -2.2012e-06
7:43182384 C T 0.854596 -1.6656e-05
7:43184121 G A 0.360884 -7.4767e-06
7:43192648 G A 1.442905 -2.0313e-05
7:43196387 A G 0.626122 6.8974e-06
7:43196573 G A 0.738346 9.8195e-06
7:43196737 T C 0.142704 -4.3712e-06
7:43204383 G A 0.117692 -1.7030e-05
7:43211221 A G 0.030836 -6.2477e-06
7:43216552 A C 0.068608 -2.7373e-05
7:43219705 A C 0.799016 1.5059e-05
7:43223906 C T 0.525432 2.3604e-05
7:43239957 T C 0.068510 2.2372e-05
7:43240480 A G 0.831481 8.0617e-07
7:43241524 A G 0.077193 -1.6905e-05
7:43245268 C T 0.035793 1.4578e-05
7:43247244 G C 0.243750 1.7011e-05
7:43248626 G A 1.496636 2.5356e-06
7:43252171 A G 0.107125 2.1807e-05
7:43252572 C T 0.082432 -1.2146e-05
7:43254610 A C 1.342233 5.3315e-06
7:43256590 A C 0.571915 -2.2686e-05
7:43262476 G A 1.083598 -9.3533e-06
7:43268518 T C 0.103916 2.9191e-05
7:43276981 T C 0.055859 2.7581e-06
7:43278848 A G 0.258988 1.9570e-05
7:43279148 G A 0.423730 -2.5421e-05
7:43280134 G A 0.091969 2.7365e-05
7:43280509 T C 0.055254 -5.2498e-06
7:43284137 C G 0.112439 -2.9230e-05
7:43285690 A G 0.375235 1.7382e-05
7:43286691 C T 0.104225 -1.3310e-05
7:43288484 G A 0.912944 2.5060e-07
7:43292359 A G 0.750059 -3.2778e-06
7:43294444 T G 0.070288 8.6685e-06
7:43299914 C T 0.600099 1.7654e-05
7:43302127 A G 0.069407 -1.8173e-05
7:43307572 G C 0.165184 9.0160e-06
7:43307817 G A 0.157408 -2.4786e-05
7:43308790 T C 0.388399 -1.4095e-06
7:43321928 G C 0.392979 3.3601e-06
7:43325451 A G 1.165034 2.1224e-06
7:43329903 A G 0.054666 -1.2066e-05
7:43333013 A G 0.047628 5.9778e-07
7:43337320 T A 0.189544 1.2693e-05
7:43338379 G T 0.027192 1.0954e-05
7:43346571 T C 0.304706 8.6277e-06
7:43347013 C A 0.203629 7.3405e-06
7:43349253 G A 0.115784 7.3753e-06
7:43350189 A G 0.545104 -3.8418e-06
7:43353406 A G 0.749583 1.6297e-07
7:43363354 T C 0.041852 -8.1012e-06
7:43365819 G A 0.151584 7.7839e-06
7:43373648 T C 0.367218 -7.7806e-06
7:43384447 T C 0.526870 1.1224e-05
7:43384505 G A 0.272231 2.4738e-06
7:43396644 T C 0.096531 1.4147e-05
7:43397757 T C 0.368303 -1.1284e-05
7:43400978 A G 0.045143 4.7716e-06
7:43403369 A G 0.112878 -1.0848e-06
7:43418782 G A 0.272516 5.2760e-06
7:43419263 C T 0.273812 3.0096e-06
7:43427748 A C 1.220767 2.0793e-05
7:43438045 T C 0.098173 1.7034e-05
7:43444666 C T 0.238062 -2.3407e-05
7:43445155 A G 0.026706 7.2984e-06
7:43446028 C A 0.272751 8.8009e-06
7:43447790 C T 0.316850 1.2713e-05
7:43447936 A G 1.868631 -2.3012e-06
7:43447973 A C 0.734708 6.8575e-06
7:43458506 T C 1.187643 2.2792e-05
7:43460339 C T 0.770529 5.0228e-05
7:43462291 A G 0.036606 -1.6787e-05
7:43467354 A G 0.156722 4.3178e-05
7:43473874 A G 0.193956 1.7315e-05
7:43474087 G A 0.375813 5.2663e-05
7:43475901 G A 0.574764 3.3691e-06
7:43476711 G C 1.647867 3.1670e-05
7:43483281 G C 1.444258 -5.1169e-06
7:43483981 C G 0.406632 -2.3776e-05
7:43492076 A G 0.048896 1.5535e-06
7:43498714 G A 1.212788 1.2251e-05
7:43504050 A G 0.362564 2.3346e-05
7:43509488 G A 0.394692 2.1241e-05
7:43513574 G A 0.139005 7.4307e-06
7:43521229 C A 0.049566 1.7696e-05
7:43522684 G A 0.886616 6.1951e-06
7:43534578 C A 0.041855 2.4439e-05
7:43536816 A G 0.420534 -1.4411e-05
7:43550529 A G 0.040964 6.9541e-07
7:43554557 G T 0.061091 -1.3916e-05
7:43556201 T C 0.514325 2.8054e-05
7:43560062 C A 1.058406 1.0110e-05
7:43560527 C G 0.032060 2.9113e-05
7:43560700 C G 0.603961 -6.0780e-05
7:43560729 A G 0.032869 5.9922e-06
7:43561814 C T 0.184661 3.2299e-05
7:43564142 G A 0.657736 -1.4500e-06
7:43568566 A G 0.031768 -8.2738e-06
7:43571280 G A 0.525810 -1.9925e-06
7:43580220 C T 0.184291 3.6879e-05
7:43590617 T A 0.108828 -2.0189e-05
7:43600637 G C 0.026454 -1.5446e-05
7:43609931 C T 0.476696 -4.0572e-06
7:43642005 C T 0.665379 -1.1345e-05
7:43642436 C G 0.033036 9.5659e-06
7:43643835 A G 1.281934 1.1964e-06
7:43647506 C A 0.047128 1.9196e-06
7:43649248 A G 0.425097 9.4250e-06
7:43654070 G C 0.378203 -3.7110e-05
7:43664280 G A 1.523335 -1.6673e-05
7:43675674 G A 0.310162 -2.6303e-05
7:43687296 T C 1.142789 1.2659e-05
7:43732947 C T 0.717570 3.0217e-06
7:43734219 A G 0.026961 -1.4663e-05
7:43737471 T C 0.244026 -3.5162e-05
7:43738921 C T 0.299851 -6.8311e-07
7:43743286 C T 0.136812 -4.8648e-06
7:43755216 C T 0.098561 4.7248e-06
7:43793776 A G 0.119106 -8.9624e-06
7:43801230 C T 0.101784 -9.0168e-06
7:43801983 G A 0.254684 1.8394e-06
7:43802711 A C 0.063074 1.7144e-06
7:43809764 G T 1.386488 -1.2539e-05
7:43810764 A G 1.522121 -1.8405e-05
7:43830880 G A 0.025686 2.6203e-05
7:43839511 G A 1.532096 -1.8965e-05
7:43842784 T C 0.600902 8.4844e-07
7:43854423 G A 0.212771 2.6248e-05
7:43863980 G A 0.453105 1.1155e-05
7:43867862 T G 0.691626 4.9105e-06
7:43887159 A G 0.286778 -2.2404e-05
7:43896127 T C 0.268348 1.7535e-05
7:43906513 G A 0.141256 -9.4421e-06
7:43914142 C A 0.667552 1.4871e-05
7:43916491 A G 0.261525 1.9902e-05
7:43916784 A C 0.020651 -1.4486e-05
7:43916973 C T 0.039421 6.9363e-06
7:43917013 A G 0.937487 2.9157e-06
7:43921261 C T 0.053666 7.3082e-06
7:43936361 C G 0.338211 1.1326e-05
7:43942606 A G 0.043280 -2.8875e-05
7:43944567 G A 0.096807 -1.1042e-05
7:43964773 T A 0.024098 4.1019e-06
7:43968001 A G 0.081358 -1.4836e-05
7:43976548 G C 0.101379 -4.3966e-06
7:43979235 G A 0.051966 -5.4784e-06
7:43980418 G A 0.267114 1.5385e-05
7:43982792 G A 0.040451 -5.6394e-06
7:43991897 A G 0.082616 -1.7713e-05
7:43994687 T C 0.100009 -3.5042e-06
7:44000420 A G 0.061948 2.7298e-06
7:44005528 T C 0.258941 -2.3196e-05
7:44047066 C T 0.682480 -9.7881e-06
7:44090314 T C 0.030751 -9.4053e-06
7:44090962 A G 0.024941 1.4688e-05
7:44100373 T C 0.110239 1.0292e-05
7:44108863 T A 0.760897 6.2905e-06
7:44115429 T C 0.655561 9.5166e-06
7:44116764 C T 0.185165 4.0238e-06
7:44118755 C A 0.040223 -1.0384e-06
7:44121936 A C 0.268086 -3.5486e-05
7:44123133 C A 0.046720 -2.6157e-05
7:44125650 T C 0.131974 1.3642e-05
7:44127371 G A 1.287455 -1.0357e-05
7:44133304 G A 0.061306 9.1600e-06
7:44134848 C T 0.521091 -2.9142e-06
7:44135575 G A 0.629171 -8.1512e-06
7:44144284 A C 0.056937 1.6707e-05
7:44144779 T C 0.826160 1.1848e-05
7:44145021 G A 1.940269 -3.2968e-06
7:44145024 G A 0.935230 -8.3134e-07
7:44147485 A C 0.728704 1.3027e-05
7:44151986 A G 0.030976 -4.2757e-06
7:44153780 G A 0.947405 2.3035e-05
7:44153825 A G 0.080161 1.1331e-05
7:44154286 C T 0.030371 2.4500e-06
7:44154492 T C 0.051405 3.1199e-06
7:44163557 T C 0.099526 -1.6237e-05
7:44177191 G A 0.553413 4.1655e-06
7:44183187 G A 0.327512 -3.1866e-05
7:44185047 T C 0.089167 2.2992e-06
7:44189692 G C 0.139349 -2.5071e-05
7:44191388 A C 0.030677 -1.4895e-06
7:44192260 A C 0.308303 -6.0388e-06
7:44200884 C T 1.024720 -2.5038e-05
7:44200922 C T 0.034437 -2.8912e-05
7:44211407 C T 0.268226 -5.8352e-06
7:44216137 A G 0.741831 -3.7616e-05
7:44216280 A G 0.102114 3.2707e-06
7:44218856 A G 0.298640 -1.1911e-05
7:44220919 A C 0.069003 -3.6919e-05
7:44221581 C A 1.677636 -1.1256e-05
7:44221942 A C 0.032329 5.7928e-06
7:44222003 T G 1.125273 3.4325e-05
7:44222998 A C 0.155916 2.3942e-06
7:44224098 T C 0.029670 -2.9821e-05
7:44229068 T C 0.356278 1.5159e-06
7:44230381 A G 0.031319 9.9069e-06
7:44231216 G T 0.990283 -4.0208e-06
7:44232613 G T 0.142079 -1.4870e-05
7:44232654 T C 0.155491 -7.7033e-06
7:44234794 T C 0.033458 2.1216e-05
7:44235668 A G 0.355428 2.2944e-07
7:44235819 G A 0.034668 -3.2444e-05
7:44246317 T C 0.105976 2.7511e-06
7:44247258 T C 0.848460 8.2006e-06
7:44256526 G A 0.149616 -1.5353e-05
7:44260934 T C 0.038115 1.1107e-05
7:44266184 T C 0.109148 -3.3827e-05
7:44270492 G A 0.038279 1.1666e-05
7:44278124 A G 0.277191 -1.1938e-05
7:44279570 A G 0.068387 5.2338e-06
7:44280562 G C 0.135160 -7.6610e-06
7:44281033 A G 0.040002 -3.5190e-06
7:44281702 G A 0.823301 -6.7299e-05
7:44283661 T C 0.072120 -1.7824e-05
7:44295853 C T 0.751759 -2.6647e-05
7:44295991 T C 0.045493 2.1092e-05
7:44303842 A G 0.217878 -6.2016e-06
7:44308992 C G 0.073569 -5.8646e-07
7:44310945 T C 0.493467 -2.0400e-05
7:44312824 T C 0.110382 -3.3779e-06
7:44312926 C T 0.747835 -1.5909e-05
7:44319537 T C 0.037119 -2.9934e-05
7:44320434 T C 0.422567 4.6967e-05
7:44324801 T C 0.069064 1.1436e-05
7:44331228 G A 0.800978 -2.9012e-05
7:44331547 G A 0.552675 -1.8331e-05
7:44346307 G A 0.598104 3.6831e-07
7:44354257 G A 1.673586 1.9531e-05
7:44361910 A G 1.024367 -7.7244e-07
7:44366390 G A 0.076714 -2.8539e-06
7:44369065 A G 0.321195 -3.3237e-06
7:44371518 A G 0.783064 -2.7331e-05
7:44376326 C A 0.391751 -4.1352e-06
7:44376509 A G 1.144873 1.0933e-05
7:44377400 G T 0.035290 5.0076e-06
7:44380227 G A 0.388284 -7.1085e-06
7:44389862 T C 0.040121 -1.3823e-05
7:44390020 G T 0.363652 -7.8029e-06
7:44418624 A G 0.029136 -1.2048e-05
7:44435893 T C 0.034838 -8.6742e-06
7:44440785 A C 0.055461 -7.6420e-06
7:44441015 C T 0.028514 -7.6391e-06
7:44449593 A G 0.103545 -1.0634e-05
7:44466729 G T 0.830607 -2.3138e-05
7:44470080 T C 0.382181 -1.8336e-06
7:44476514 T C 0.031132 2.6377e-05
7:44485080 A C 1.899212 -2.5737e-06
7:44487477 T C 0.029558 8.2969e-06
7:44501389 T G 0.072178 -7.2288e-06
7:44503454 C T 0.143071 9.7729e-06
7:44513935 G A 0.114462 -1.3106e-06
7:44530193 G T 0.455566 -8.5608e-06
7:44538463 C T 0.020079 -3.8398e-06
7:44544428 A G 0.039771 8.4185e-06
7:44555199 C A 0.490972 -1.7244e-06
7:44564735 C T 0.511806 -2.1938e-06
7:44570717 A C 0.347152 1.0092e-05
7:44572346 C T 0.045133 1.5377e-05
7:44577569 A G 0.051086 -2.5060e-06
7:44579180 C G 0.447233 7.3076e-06
7:44581150 G A 0.058429 -1.8318e-06
7:44582436 A G 0.037136 -5.6250e-06
7:44584551 C G 0.365702 8.8107e-06
7:44600695 A G 0.847957 7.7046e-06
7:44606098 T C 1.122523 1.4501e-05
7:44607340 C T 0.072794 -9.7200e-06
7:44611890 G A 0.184077 1.6695e-05
7:44612454 A C 0.887588 1.4332e-05
7:44612753 C T 1.119800 2.5374e-05
7:44614720 G A 0.025009 -3.0456e-06
7:44624795 T G 0.047628 -1.6883e-06
7:44646861 C T 0.067398 7.6709e-06
7:44670854 A G 0.064678 -1.8651e-05
7:44675130 A G 0.093091 -1.9961e-05
7:44678283 G A 0.053438 -9.8432e-06
7:44685667 C A 0.163871 2.1985e-05
7:44713264 G A 0.135813 2.9319e-05
7:44714512 C T 0.875019 -2.0518e-05
7:44718619 C A 0.034559 -1.6395e-06
7:44724922 G A 0.038425 3.4122e-06
7:44739194 A G 0.033730 1.2414e-06
7:44747578 A G 0.091482 1.6013e-05
7:44748477 T C 0.072086 -1.2996e-05
7:44752100 G A 0.120510 2.4605e-05
7:44763296 A G 0.046669 2.9810e-06
7:44769190 C T 1.078539 1.9438e-05
7:44776574 G T 1.342236 2.1985e-05
7:44781357 C G 0.255724 2.9997e-06
7:44783562 T C 0.048373 8.5991e-06
7:44800176 T G 0.582777 -3.4267e-05
7:44809276 C G 0.944630 4.9595e-05
7:44823312 C G 0.081334 8.6507e-06
7:44826898 A C 0.038381 -9.3676e-06
7:44831183 A G 0.056066 -1.1254e-05
7:44831442 C T 0.214644 3.4586e-06
7:44839692 G A 0.043548 5.4543e-06
7:44845032 G A 0.151605 -1.3663e-05
7:44855700 T C 0.799489 2.2512e-05
7:44860600 T G 0.109801 1.0672e-05
7:44870933 C T 0.867886 -2.6415e-05
7:44880048 A G 0.068187 -9.1622e-06
7:44887253 C T 0.122594 4.0135e-06
7:44906398 A G 0.063009 1.8139e-05
7:44913506 G T 0.051450 -3.2269e-06
7:44919200 A G 1.803881 -3.5914e-06
7:44923884 G T 0.088263 -2.8296e-05
7:44936916 G A 0.141915 -2.0974e-06
7:44946466 A G 0.124403 -3.2745e-06
7:44946816 C T 0.197774 2.3978e-05
7:44947938 C T 0.074225 -1.0626e-05
7:44953069 T C 0.045819 -1.1487e-05
7:44954037 A C 0.298647 1.3482e-05
7:44954874 G C 1.733882 2.2014e-05
7:44961407 G T 0.029650 -4.1519e-06
7:44963866 T G 1.594003 2.0071e-05
7:44965710 T C 0.549989 -5.0797e-08
7:44971337 A G 1.017669 2.5137e-05
7:44976233 C G 0.141745 6.0819e-07
7:44976894 T C 0.134786 8.1131e-06
7:44978151 T C 0.114775 -1.6566e-05
7:44985669 G C 1.471419 -1.2328e-05
7:44985846 C A 0.892032 1.0703e-05
7:44988052 A C 0.314895 -1.8428e-05
7:44995538 T G 0.058817 -2.9206e-06
7:44999424 A G 1.208185 -2.4663e-05
7:45003214 C G 0.052269 3.0484e-07
7:45003462 G A 0.095423 4.1197e-06
7:45004063 C T 1.694434 -4.5404e-06
7:45009341 G A 1.692401 -3.6438e-06
7:45012557 T C 0.808780 -1.3702e-05
7:45016621 T C 0.440471 4.8641e-06
7:45030169 C T 0.109760 1.8115e-06
7:45046969 A G 0.115771 -1.1219e-05
7:45069584 C A 0.113503 3.0837e-06
7:45076640 A C 0.143921 9.6221e-06
7:45076851 T C 0.039999 2.4762e-06
7:45077978 A G 0.182723 1.3057e-05
7:45087382 G A 0.374110 8.5604e-06
7:45090949 A G 0.040737 8.1022e-06
7:45092134 T C 0.071750 9.0936e-06
7:45101563 G T 0.054016 2.4674e-05
7:45105146 G A 0.255694 8.8339e-06
7:45107817 G A 0.026420 2.6128e-06
7:45109658 C G 0.058287 -5.6116e-08
7:45111943 C A 0.890703 1.7479e-05
7:45113170 A G 0.437275 8.7490e-06
7:45115847 A G 0.030602 -4.7072e-06
7:45117015 A G 0.055890 6.2459e-06
7:45120248 A G 0.343260 1.0631e-05
7:45122723 A G 0.695067 1.5170e-05
7:45124008 C T 1.300351 2.4165e-05
7:45125700 T C 0.032720 1.0360e-05
7:45126178 T C 0.033903 -1.2534e-05
7:45129178 G A 0.900185 1.8146e-05
7:45140515 T G 0.123675 3.0044e-06
7:45146517 T C 0.090428 4.5028e-06
7:45146656 A C 1.435038 1.6259e-05
7:45147564 A G 0.541211 1.6724e-05
7:45148773 A C 0.358963 3.0170e-06
7:45150384 C T 0.027763 4.6485e-06
7:45153306 C A 0.428129 2.0521e-06
7:45159133 A G 0.922406 2.9133e-05
7:45160403 T C 0.155294 8.6430e-06
7:45162677 A G 0.109777 -2.5341e-06
7:45168692 C T 0.858465 2.8614e-05
7:45170510 T C 0.300286 9.3358e-06
7:45176235 G A 0.345164 6.7753e-06
7:45178998 C T 0.457630 1.3599e-05
7:45183354 A G 0.043875 -7.3142e-06
7:45190683 C T 1.639864 5.4240e-06
7:45191908 A G 1.419042 -9.2403e-06
7:45192828 A G 0.787545 1.9265e-05
7:45198369 A G 0.068262 1.1547e-05
7:45198733 T C 0.065875 8.1722e-06
7:45200002 T C 0.136482 -2.5556e-05
7:45212586 T C 0.423574 1.0712e-05
7:45213461 C T 0.171001 2.9811e-05
7:45217015 C T 0.115424 3.0245e-05
7:45219890 C T 0.999177 2.8759e-05
7:45223078 T G 0.058569 2.0350e-05
7:45225558 A G 0.102379 -1.7987e-05
7:45226642 C T 0.088820 1.1312e-05
7:45226821 A G 0.209347 -2.0160e-05
7:45227588 A G 0.556901 1.9138e-05
7:45230743 A C 0.961517 5.3767e-05
7:45231932 T C 0.187595 2.7571e-05
7:45233641 C G 0.111351 2.5734e-05
7:45234317 T G 0.176923 -2.8139e-05
7:45234906 A C 1.578303 8.0239e-06
7:45235232 C T 1.736881 -1.8979e-05
7:45235699 A G 0.079301 5.5321e-06
7:45237214 C A 0.040145 1.7803e-05
7:45241408 T C 1.656050 -6.5923e-06
7:45242826 A G 0.071774 -1.2831e-05
7:45243393 T C 0.056804 9.7104e-06
7:45243877 C T 1.076544 -6.7178e-06
7:45244095 A G 0.103599 1.8626e-05
7:45244405 G T 0.722578 -2.0385e-05
7:45244945 A C 1.235564 -1.0941e-05
7:45246584 T C 0.030116 6.6820e-06
7:45247700 G A 0.051348 -4.0295e-05
7:45248035 G C 0.314725 4.7401e-06
7:45250796 A G 1.703967 -1.4977e-05
7:45251360 T C 0.512302 -3.3329e-05
7:45256220 T C 0.156609 1.9735e-05
7:45257483 G T 0.388967 3.4094e-05
7:45260239 C A 0.063386 4.9803e-06
7:45263634 G T 0.182625 7.5829e-06
7:45285823 A G 0.062244 7.4307e-06
7:45291369 G A 0.680471 -5.3532e-05
7:45293329 C T 0.492359 4.7548e-06
7:45296370 G A 0.062669 -7.7727e-07
7:45298098 G T 0.043769 2.0550e-05
7:45298362 T G 0.054877 -2.1325e-05
7:45305916 G A 0.569385 2.5576e-05
7:45308203 G C 0.173687 1.9982e-05
7:45312685 T C 0.853250 -6.4697e-05
7:45317599 T C 1.655068 -3.0439e-05
7:45322883 A G 0.070869 4.3813e-06
7:45331748 G A 0.042790 3.7744e-06
7:45335689 A G 1.085404 -5.8355e-05
7:45342597 T C 0.081286 -1.5924e-05
7:45344881 G T 0.020120 -8.4682e-06
7:45366573 A C 0.035107 -1.1613e-05
7:45369731 G T 1.499332 1.4249e-05
7:45369939 G A 1.862481 -2.0107e-06
7:45390097 C T 0.399758 1.3925e-05
7:45392902 G A 0.056090 -2.3028e-05
7:45412191 G A 0.796585 4.2754e-05
7:45425170 T C 0.133593 1.3769e-05
7:45439638 G A 0.417957 2.5261e-05
7:45456920 C T 0.066711 -1.9955e-05
7:45460513 G A 0.052085 -1.8914e-06
7:45464222 A C 0.369418 1.1446e-05
7:45496703 T C 0.031870 -1.2018e-05
7:45497263 T C 0.114809 1.3052e-05
7:45497973 G T 0.341975 2.5644e-05
7:45498400 T C 1.355965 -2.1677e-05
7:45498797 C T 0.195208 -1.4881e-06
7:45516218 T A 0.154954 7.7298e-06
7:45521048 T C 0.991742 -2.8554e-05
7:45523448 C T 0.741437 7.6137e-07
7:45523767 G C 0.058011 1.9351e-05
7:45526173 T C 1.635855 2.9229e-05
7:45534602 A G 0.026610 -1.3393e-06
7:45548651 C T 1.348047 -3.3392e-06
7:45549478 A G 0.027845 1.2731e-05
7:45549709 G T 1.068850 6.3714e-06
7:45556880 G A 0.034015 2.5030e-05
7:45557614 T C 0.024424 -1.7997e-06
7:45565190 T C 0.036086 2.7447e-06
7:45565811 C T 1.006215 -2.3913e-07
7:45568650 T C 0.045687 1.1215e-05
7:45572083 G T 0.078312 -4.2759e-05
7:45577903 A C 0.035984 -1.1434e-05
7:45579595 A G 0.111769 -1.9054e-07
7:45582776 C T 0.647952 -1.5174e-05
7:45597654 A G 0.056658 -2.7150e-06
7:45598469 C T 0.340094 -1.9256e-06
7:45599984 A C 0.225605 -2.3993e-06
7:45608176 G A 0.034097 1.8842e-05
7:45610484 T C 0.125056 -6.0228e-06
7:45618732 T C 0.059973 -1.3652e-05
7:45620960 T C 0.803177 2.3876e-05
7:45621375 C T 0.868491 1.5278e-05
7:45631889 A G 0.130774 1.4574e-05
7:45640729 T C 0.028559 -2.1566e-05
7:45646738 G A 0.785294 3.4926e-05
7:45656781 T G 0.216494 2.5309e-05
7:45663780 G C 0.744027 -2.6529e-06
7:45664941 C A 0.033855 5.6795e-06
7:45666253 C T 0.043970 1.3776e-05
7:45669093 T C 0.810541 4.1995e-05
7:45679428 T C 0.037146 2.3401e-05
7:45680258 T G 0.522957 2.1596e-05
7:45681936 C T 0.173320 2.0734e-05
7:45686073 G C 0.160145 2.3701e-05
7:45687054 A G 0.048114 1.4546e-05
7:45687927 A G 0.038534 -1.0033e-05
7:45695472 G T 0.475479 5.4114e-06
7:45698253 C T 1.600844 -4.0785e-06
7:45698981 T G 0.071036 2.9211e-05
7:45703971 A G 1.342376 7.9908e-06
7:45722930 G A 0.175829 -3.6224e-05
7:45727671 A G 0.042940 -1.7287e-05
7:45731048 A G 0.107829 -6.1537e-06
7:45732075 A G 0.753227 1.2291e-05
7:45739020 A G 0.068054 -3.5503e-06
7:45740892 G C 0.300650 -2.9576e-07
7:45743128 G T 0.991426 -3.8239e-07
7:45747949 A G 0.021473 1.0220e-05
7:45748424 G A 0.047802 -1.2385e-06
7:45753239 G A 0.330337 -7.1153e-06
7:45754582 A G 0.196857 -3.3099e-05
7:45754645 T C 0.075099 -1.7475e-05
7:45755882 G A 0.065766 2.1455e-05
7:45756894 A C 0.050637 8.2295e-07
7:45756997 G C 0.426450 3.8093e-05
7:45758105 T G 0.036235 -4.4665e-06
7:45764528 C T 0.166384 -1.1231e-05
7:45792381 C T 0.339075 -1.2947e-05
7:45838628 C T 0.302907 -1.3650e-05
7:45864318 G A 0.108611 -5.0870e-06
7:45864959 C T 0.283052 -7.9410e-06
7:45878544 C T 0.734596 -2.4788e-05
7:45894105 G T 0.162651 -3.2442e-06
7:45898811 T C 0.645399 1.2273e-06
7:45898906 A G 0.030343 8.5656e-07
7:45907939 A G 0.108288 3.9922e-06
7:45908994 A G 0.414221 -1.4297e-05
7:45912764 G A 1.544522 -1.6726e-05
7:45913913 C T 1.030857 3.5832e-07
7:45914230 G A 0.256863 1.6948e-05
7:45923471 T G 0.034865 1.7451e-05
7:45932669 G A 0.733916 -2.3443e-06
7:45951180 A G 0.177831 -1.1632e-07
7:45952690 T C 0.054639 -1.3177e-05
7:45953573 C T 0.373392 -1.3783e-05
7:45954465 A G 0.026831 7.9561e-06
7:45955029 G A 1.154464 -1.9744e-05
7:45957302 G A 0.080171 -1.6609e-05
7:45957318 A G 0.033723 9.1694e-07
7:45977282 A G 0.911472 6.2024e-07
7:45980800 C T 0.035674 -3.7811e-05
7:45982460 C T 0.639456 -1.0932e-05
7:45993732 G A 0.069057 2.4328e-06
7:46000554 A G 1.549068 -7.5493e-06
7:46000814 A G 0.062360 -3.7261e-05
7:46008110 A G 0.802443 -1.0394e-06
7:46011129 A C 0.261140 -4.5660e-05
7:46011554 C T 1.829954 -3.1532e-05
7:46020785 A G 0.532351 3.1977e-05
7:46029381 A G 0.030724 -7.6011e-06
7:46029475 T C 0.030731 -1.1704e-05
7:46043730 T C 0.084390 -4.1849e-08
7:46044533 T C 0.097167 1.6062e-05
7:46048280 A G 0.042219 2.5048e-05
7:46048755 A C 0.882125 1.8913e-05
7:46070555 C T 0.042936 -4.3577e-06
7:46070669 A C 1.509671 -1.1851e-05
7:46076075 T G 1.667817 -2.3370e-06
7:46086909 G A 0.076469 -3.1885e-05
7:46093340 G T 0.295866 1.8595e-05
7:46112393 C T 0.030401 -1.0919e-05
7:46113380 A C 0.269769 2.0569e-05
7:46118766 C T 0.285843 -2.8304e-05
7:46121018 A G 0.086665 -1.1699e-05
7:46143040 A C 0.317268 -4.0209e-05
7:46148416 T C 0.091380 -8.4881e-07
7:46148989 T C 0.268933 -2.6720e-05
7:46149199 C G 0.057845 -8.9553e-06
7:46160507 T C 1.062196 8.5579e-06
7:46163560 T G 0.032744 -1.0694e-05
7:46166197 A G 0.270585 -3.2892e-05
7:46166991 A T 0.236998 3.1637e-05
7:46167359 A G 0.031146 1.1567e-05
7:46169845 T C 0.268933 -4.2514e-05
7:46170022 G C 0.216919 2.8535e-05
7:46170437 G T 0.048458 1.9815e-06
7:46175818 G A 0.262024 4.0195e-05
7:46195260 A C 0.179001 2.8874e-06
7:46196029 A G 0.064287 -3.0876e-05
7:46201254 T C 1.219850 1.0965e-05
7:46202539 C A 0.056066 -3.1486e-05
7:46203387 T A 0.041886 1.7883e-05
7:46213154 G T 0.335654 2.4602e-05
7:46214882 A G 0.032594 -5.1918e-06
7:46225028 T G 0.223202 -3.3650e-06
7:46225991 A C 0.034801 -2.7337e-05
7:46231572 C T 0.487025 1.0999e-05
7:46232868 G A 0.261674 1.4228e-05
7:46237817 T G 0.061057 4.2875e-06
7:46239501 G A 0.101668 1.2812e-05
7:46239858 A G 0.190278 8.0186e-06
7:46242583 G T 0.166636 1.6040e-05
7:46243721 T C 0.070482 1.3745e-05
7:46244884 T C 0.031741 -2.8094e-06
7:46246485 G C 0.055434 -1.3552e-05
7:46247037 T C 0.046241 -1.1944e-05
7:46252747 A G 0.115424 -3.4943e-05
7:46252866 G A 1.524106 -1.1843e-05
7:46267305 G A 0.125045 1.2754e-05
7:46268024 A G 0.035848 -7.6419e-06
7:46268917 G A 0.193933 -2.3235e-05
7:46271431 G A 0.051235 -2.0346e-05
7:46275728 G A 1.072073 -4.1883e-05
7:46276386 T C 0.042080 -1.4393e-06
7:46276537 A G 0.064658 1.3230e-05
7:46290592 G T 0.323333 1.9542e-05
7:46304421 T C 0.055512 -1.6929e-05
7:46312994 G C 0.035957 9.6149e-06
7:46328425 T C 0.042726 1.9802e-06
7:46329630 T C 0.121020 -1.6525e-05
7:46330742 T C 0.717240 -1.1408e-05
7:46334152 A G 0.508940 -2.8135e-05
7:46355562 C T 0.268827 5.9507e-06
7:46365965 T G 1.724567 -9.5263e-07
7:46369329 G A 0.046326 -9.3564e-06
7:46373021 G T 1.535843 -2.1964e-05
7:46392365 A G 0.082235 -7.4770e-06
7:46392567 G T 0.206101 -2.3143e-05
7:46393266 C T 0.064386 4.5917e-06
7:46394392 G A 0.063706 2.7546e-06
7:46417108 T G 0.045959 -7.1697e-06
7:46417626 G T 0.042243 -1.1799e-05
7:46423369 G A 0.033318 -3.5396e-05
7:46430800 A G 0.845267 1.0420e-05
7:46442370 C A 0.214260 -8.0969e-06
7:46448631 T C 0.071515 2.4063e-06
7:46449591 G A 0.066218 -1.2494e-06
7:46453323 C T 0.443133 -6.0442e-06
7:46459098 G A 0.118368 -2.1407e-05
7:46468295 A G 0.034355 5.1412e-06
7:46472438 A G 0.090316 -9.5465e-06
7:46479602 T C 0.112446 -3.7784e-06
7:46483847 C T 0.026736 3.3447e-05
7:46498008 C T 0.046462 -2.3950e-05
7:46500065 G T 0.098034 -5.3841e-06
7:46501098 A G 0.317394 2.1162e-05
7:46507656 C T 0.125100 3.3915e-05
7:46526546 T C 0.049835 5.0763e-06
7:46532035 T C 0.201184 4.7911e-05
7:46535632 A G 1.233585 -3.6224e-06
7:46553012 A G 0.089599 7.9781e-06
7:46563357 T C 0.069465 -1.3934e-05
7:46569794 T A 0.037201 -4.7095e-06
7:46572059 G A 0.051657 1.1859e-05
7:46577056 G A 1.128218 3.5912e-05
7:46592988 T C 0.191376 -8.2289e-06
7:46597355 C T 0.143942 -9.2968e-06
7:46598987 C A 0.409770 -3.1148e-06
7:46604821 G C 0.244546 4.8197e-05
7:46608089 G C 0.206651 -1.4103e-05
7:46609040 T C 1.962697 -3.4416e-05
7:46611926 A G 0.133317 -4.3077e-06
7:46616903 T G 0.101767 4.4422e-06
7:46619583 C T 1.979815 -4.6484e-06
7:46620145 G A 0.771029 4.2492e-05
7:46628741 T C 0.063730 -1.8555e-05
7:46640125 T G 0.068228 1.2293e-05
7:46640191 A G 0.052622 4.3258e-06
7:46642211 A G 1.970697 2.8278e-06
7:46643546 A G 0.052480 2.0949e-06
7:46643945 A G 1.040291 -1.1333e-04
7:46646791 G C 0.384887 -8.2778e-06
7:46648793 C T 0.042226 3.7509e-05
7:46648881 A G 0.517548 -1.2990e-06
7:46654457 C A 0.042358 2.1977e-05
7:46659170 G A 0.038945 3.5883e-06
7:46667845 G A 0.036215 2.8002e-05
7:46669087 G T 0.140117 1.2572e-05
7:46671622 T G 0.967005 -3.5232e-06
7:46673782 G A 0.945487 1.1185e-05
7:46676030 A G 0.068673 -4.9853e-06
7:46676199 A C 0.038493 -1.8731e-05
7:46678886 A G 0.550608 -1.9863e-05
7:46678952 A G 0.287023 4.1240e-06
7:46694614 C T 0.055924 -4.9816e-06
7:46695859 A C 0.664890 -1.1162e-05
7:46697365 G A 0.683092 1.9685e-06
7:46698692 T G 0.071570 -1.0547e-05
7:46702939 A G 0.712066 -4.1849e-06
7:46704062 C T 0.051572 -1.1832e-05
7:46704420 A G 0.120061 -1.8496e-05
7:46709259 A C 0.025672 2.1476e-05
7:46713054 G T 0.030102 2.9678e-06
7:46719105 C T 0.542846 6.9731e-06
7:46728416 T C 0.059623 -1.8126e-05
7:46728937 C T 0.620916 -2.1819e-06
7:46729373 T C 0.038003 -2.4656e-05
7:46729486 T C 0.044714 -8.9968e-06
7:46738350 T C 0.210384 1.3949e-05
7:46739722 C T 0.301459 -2.6982e-05
7:46743620 A G 0.024849 -6.3569e-06
7:46753553 G C 1.306701 -2.0491e-05
7:46755798 T C 0.102573 -2.8246e-05
7:46760129 C T 0.487188 -8.9074e-06
7:46777841 T C 0.050314 -2.9986e-06
7:46785285 A G 0.367126 8.9214e-06
7:46785985 T C 0.096232 2.0720e-05
7:46788710 T G 1.090442 7.1923e-06
7:46796670 G A 0.072879 -8.4251e-06
7:46802560 T C 0.445441 -5.5942e-06
7:46803120 G A 1.914981 -6.2619e-06
7:46809642 A G 0.024669 3.5674e-06
7:46812770 C T 0.096042 -2.1320e-05
7:46817931 C T 0.032720 -1.5348e-05
7:46818135 T C 0.342362 -3.0255e-06
7:46826056 C T 0.523137 5.5246e-07
7:46830272 C T 0.064274 -1.3251e-05
7:46833122 C T 0.455104 1.7380e-07
7:46837172 C T 1.390038 2.1493e-05
7:46839744 T G 0.094899 1.9904e-05
7:46855875 C T 0.069163 6.1732e-06
7:46866208 T C 0.583151 -6.0730e-06
7:46873024 C T 0.819728 2.8175e-05
7:46885259 C G 0.034780 -6.5462e-06
7:46886623 A G 0.099003 1.3387e-05
7:46888346 G A 0.020912 -1.1335e-06
7:46888951 C T 0.458633 3.7206e-05
7:46896762 A G 0.374643 3.0082e-07
7:46898474 A C 0.049015 1.7529e-05
7:46916134 A G 0.473034 -3.2333e-05
7:46919215 G A 1.217160 9.7184e-06
7:46920958 T C 0.076642 -3.1261e-06
7:46927917 A G 0.073487 -7.6583e-06
7:46938269 A G 1.409709 1.5659e-05
7:46940205 A G 0.068194 -4.2565e-06
7:46950625 A C 0.161172 1.7705e-05
7:46950791 C A 0.022687 1.6705e-05
7:46951703 T C 0.496840 9.0786e-06
7:46956047 G A 0.049535 -8.8157e-06
7:46958409 A G 0.689144 -1.5054e-05
7:46958956 G A 0.069173 5.1520e-05
7:46959091 C T 0.109726 -1.2521e-05
7:46963350 A G 0.102083 -7.2127e-07
7:46965364 T C 0.062074 -1.4671e-05
7:46968525 G A 0.036184 2.8243e-05
7:46970040 A G 0.628056 -2.9396e-05
7:46970098 T C 0.157582 1.5818e-05
7:46971327 A C 1.355217 7.2676e-06
7:46971733 T C 0.512129 2.3389e-05
7:46972533 T G 0.079379 5.1166e-06
7:46980117 G A 0.040614 1.2250e-05
7:46984440 C T 0.337483 2.6128e-05
7:46985498 A G 0.022000 2.5424e-05
7:46985897 T C 0.040274 -3.1209e-06
7:46986470 A G 0.030986 -1.1417e-05
7:46987472 G C 0.041529 6.5886e-07
7:46988659 C A 0.108971 3.8606e-06
7:46992517 C T 0.041811 -5.8998e-06
7:46993024 G A 0.041763 -2.0691e-07
7:46995018 T C 0.545886 -3.1604e-05
7:47005959 T G 0.332329 -2.9962e-05
7:47011771 T G 1.039550 -3.1846e-05
7:47016392 A C 0.029283 -1.6540e-05
7:47018960 A G 0.192447 -5.7604e-06
7:47022589 A C 0.488055 -5.4721e-06
7:47023403 T G 0.068877 8.7645e-07
7:47023745 T C 0.219697 -2.9483e-06
7:47025103 G A 0.484645 -5.9318e-06
7:47030491 G T 0.402495 -1.1055e-05
7:47033003 C T 0.114033 -1.7317e-05
7:47036388 A C 0.239745 -7.7366e-06
7:47041825 T C 0.965733 -3.0996e-05
7:47042086 G A 1.594952 -5.0730e-05
7:47059118 T C 0.056185 1.1128e-05
7:47059132 T C 0.022486 -1.1931e-05
7:47060732 T G 0.851234 -1.8404e-05
7:47061110 A G 0.108641 -4.5718e-06
7:47064441 T G 0.028684 8.8789e-06
7:47065952 G A 0.383765 -3.1623e-07
7:47071667 T C 0.033638 -6.4266e-06
7:47072404 A C 0.077217 -1.3861e-05
7:47075851 C T 0.120544 -1.5315e-05
7:47076805 T C 1.228873 -6.9280e-06
7:47077443 G A 0.371957 2.1677e-05
7:47078436 G T 0.064529 -1.6108e-05
7:47088047 G A 1.316394 -1.3449e-05
7:47089010 A C 0.094586 -6.0812e-06
7:47089074 T C 0.187453 -6.1170e-06
7:47091523 A C 0.131720 -1.3881e-05
7:47093076 T G 0.063430 -7.3911e-06
7:47098198 G A 0.061856 1.2535e-07
7:47103348 C A 1.476155 9.4950e-06
7:47105397 A G 0.722323 -3.1106e-05
7:47105963 G T 0.050464 -1.5641e-06
7:47112337 A G 0.048087 -1.0005e-05
7:47118917 G A 0.184073 -1.9348e-06
7:47125329 G A 0.253260 -8.4865e-06
7:47126771 A G 0.039897 2.2706e-05
7:47133929 A G 0.186637 -1.4751e-05
7:47134743 T C 0.703641 -3.1020e-05
7:47135107 T G 0.031319 3.4381e-07
7:47136472 G T 0.263765 -1.2343e-05
7:47139672 G A 0.104096 -9.7045e-07
7:47145978 T C 0.381141 1.8874e-05
7:47154460 C T 0.030738 -9.5271e-06
7:47154985 T C 0.928281 -1.2300e-05
7:47157710 C T 0.105571 -6.8715e-06
7:47159613 G T 0.021878 1.2405e-05
7:47159740 A G 0.056131 -1.3627e-05
7:47178347 A G 0.153975 -1.0721e-05
7:47181208 A G 0.026247 -8.7063e-06
7:47184108 G A 0.598321 1.0495e-05
7:47184254 C T 0.527363 -3.5219e-05
7:47186075 G C 0.061608 3.7942e-05
7:47198100 G A 0.030071 -2.4211e-06
7:47209007 C T 0.939572 -1.2802e-05
7:47209554 G A 1.366671 -2.1989e-05
7:47211859 T C 0.560797 -1.2661e-05
7:47214236 T C 0.150908 -2.3158e-05
7:47214699 G A 0.625972 -9.6025e-06
7:47220826 G A 0.078067 -1.2709e-05
7:47222755 T C 0.098469 -1.4739e-05
7:47223161 C T 0.062220 3.6152e-05
7:47223338 T C 0.100322 3.1296e-06
7:47225542 C A 0.271418 8.1687e-06
7:47230614 C T 0.034389 -1.2547e-05
7:47230885 A G 0.667287 -1.6937e-05
7:47232567 A G 0.063784 1.3282e-05
7:47254128 G T 0.072590 6.1258e-06
7:47258173 A G 0.306110 8.9303e-06
7:47258929 C T 0.682528 6.2743e-06
7:47263856 T C 0.267807 4.1560e-06
7:47263961 G A 0.029684 5.5867e-06
7:47265286 G T 0.086723 1.7073e-05
7:47266875 C T 0.112602 9.3493e-06
7:47272215 T G 0.143292 -1.7367e-05
7:47272944 A G 0.049005 -1.1584e-05
7:47274398 A C 1.213448 -1.9603e-05
7:47275817 A G 0.073786 1.1377e-05
7:47279128 A G 0.598090 -1.4890e-05
7:47283472 C T 0.803562 3.0646e-06
7:47283766 G C 0.032648 2.1298e-05
7:47285594 G A 0.041570 -6.4797e-06
7:47298206 C T 0.390636 5.9907e-06
7:47304109 C T 1.284684 -3.0215e-06
7:47306167 A G 0.070353 7.9210e-06
7:47311973 C G 0.074069 3.3272e-06
7:47312335 G A 0.077105 -5.5580e-06
7:47316586 C A 0.891059 -1.2714e-05
7:47323489 A G 0.031686 -1.7213e-05
7:47324136 T C 0.172153 1.8411e-06
7:47331594 A G 0.020093 1.3712e-05
7:47338056 C T 0.206250 -2.3537e-05
7:47342857 C T 0.107455 1.3697e-05
7:47345002 C T 0.692993 -2.6884e-06
7:47347028 A G 0.021405 -1.4872e-05
7:47351958 C A 0.632394 6.6333e-06
7:47356861 T C 0.387230 -6.5901e-06
7:47357097 C A 0.063410 1.0704e-05
7:47358250 A G 0.094386 -7.4197e-06
7:47358619 T C 0.157150 -7.8995e-06
7:47373313 C T 0.039873 -2.0628e-05
7:47386790 A G 0.062985 -5.3770e-06
7:47387441 T C 0.207355 8.6490e-06
7:47390394 G T 1.196102 -2.6306e-07
7:47391321 A G 0.059782 -2.3318e-05
7:47392296 T C 0.048621 1.3723e-05
7:47406661 T C 1.632734 6.1349e-07
7:47408443 G C 0.057035 2.0622e-05
7:47408732 A G 0.029055 -6.4445e-06
7:47415320 T C 1.283198 -4.8123e-06
7:47420727 T C 0.036507 -8.1935e-06
7:47421238 C A 0.050280 2.8211e-06
7:47422049 C T 0.471110 -1.4908e-05
7:47424465 T C 0.092343 -1.3237e-05
7:47425249 A G 0.051154 4.7384e-06
7:47427319 A G 0.561967 5.2499e-06
7:47430206 A G 0.131390 3.9353e-05
7:47433246 G C 1.344344 -1.6002e-05
7:47433733 C T 0.553753 3.0792e-06
7:47435954 G A 1.846699 2.5460e-05
7:47436435 G C 0.023432 -1.1786e-05
7:47443627 T C 0.187806 -2.6484e-06
7:47445897 C T 0.066490 2.9046e-05
7:47448401 A G 0.130383 -1.8277e-05
7:47453241 G A 0.120792 1.4028e-06
7:47453726 T C 0.037374 1.9158e-05
7:47455780 T C 0.148997 3.0221e-05
7:47459200 A G 0.062424 2.8274e-07
7:47463937 T C 0.860393 -1.5384e-06
7:47469692 A G 1.762077 3.0364e-05
7:47477293 G T 0.124954 -1.2741e-05
7:47481373 C A 0.073606 1.3225e-05
7:47481602 A G 0.897142 1.5860e-05
7:47485377 A G 0.718559 1.0874e-05
7:47488467 G A 1.041301 5.6712e-06
7:47495614 G A 1.404327 -2.4697e-05
7:47495875 C A 0.473684 -1.1079e-05
7:47498857 A G 0.082860 -7.2127e-06
7:47505048 G A 1.308493 2.6372e-06
7:47506994 T C 0.608470 -1.2370e-05
7:47508525 C T 0.148783 -5.0703e-06
7:47512494 G A 0.119636 -7.6740e-06
7:47522176 T C 1.304094 1.6070e-05
7:47528577 A C 0.083952 -1.5722e-05
7:47534102 G A 0.539110 -2.4745e-05
7:47538547 G A 1.378244 3.9207e-06
7:47539742 T C 0.025135 2.6291e-05
7:47540100 A G 0.316969 -1.6449e-05
7:47541168 T G 0.085366 -1.2670e-05
7:47541288 T C 0.043355 -1.5566e-05
7:47541343 T C 0.067061 -1.8353e-06
7:47542867 T C 0.041668 2.6577e-06
7:47543793 C T 0.552689 -2.3703e-05
7:47544242 T C 0.123998 4.2924e-06
7:47546466 A G 0.378397 1.1819e-06
7:47557221 T C 0.928566 9.9367e-06
7:47561331 T C 0.020868 2.9503e-06
7:47562643 C T 0.031139 -3.5041e-06
7:47564823 A G 0.072430 -9.0569e-06
7:47564942 A G 0.671434 2.8245e-05
7:47566143 T C 0.031544 -1.1979e-05
7:47566295 G A 1.863562 -1.9163e-05
7:47567227 C T 0.772321 3.6422e-05
7:47570032 A G 0.442521 1.4769e-05
7:47575135 G A 0.735365 2.5964e-07
7:47581866 G C 0.031438 1.1773e-05
7:47583870 T C 0.150180 1.2898e-05
7:47587877 T C 1.390238 5.2640e-06
7:47589230 A C 0.408349 4.5917e-05
7:47592238 A C 1.104184 -2.4491e-07
7:47597180 G T 0.106115 -3.0197e-07
7:47601318 C G 0.038727 -8.9902e-06
7:47603073 T G 0.110406 7.0772e-05
7:47608706 A G 0.714575 -6.2971e-06
7:47623658 A G 0.239670 1.6525e-05
7:47625826 G A 1.051745 2.7870e-05
7:47629909 C T 0.194307 -3.5010e-06
7:47633187 G A 1.273087 1.9133e-07
7:47635408 C T 0.565853 8.7943e-07
7:47636610 C T 0.704110 5.7308e-06
7:47638254 C T 0.050651 -9.0909e-06
7:47654775 C T 0.593565 -8.3371e-06
7:47657673 A G 0.229668 3.2464e-05
7:47661117 A G 0.023177 -1.4891e-06
7:47665825 T C 0.058970 -1.0169e-05
7:47669324 G T 0.660647 1.1203e-05
7:47673601 C T 0.022051 -1.4685e-05
7:47676670 A G 0.040397 -6.0955e-06
7:47678511 G A 0.795966 3.8189e-05
7:47678524 C G 1.449220 4.5833e-05
7:47683234 T C 0.049716 -1.5331e-05
7:47684608 G C 0.705885 -8.4825e-06
7:47686423 G A 0.436881 -3.3491e-05
7:47690476 A G 0.041767 7.3474e-06
7:47691403 A G 0.487314 1.3918e-05
7:47693064 G A 0.024237 1.2003e-05
7:47700779 T C 0.556109 2.6782e-05
7:47704843 G A 1.345007 -4.2515e-06
7:47706121 A G 0.623412 -2.8414e-06
7:47706389 A G 0.048587 -9.7255e-06
7:47706986 G T 0.041236 -2.1069e-05
7:47710760 A G 0.544852 7.1640e-05
7:47716539 A G 1.130492 -2.9415e-05
7:47724420 C T 0.770407 -5.0980e-06
7:47724948 T C 0.059680 3.6104e-06
7:47731420 C T 0.201225 6.4998e-06
7:47732840 G A 0.090462 7.9589e-06
7:47732863 T C 0.323483 2.7157e-05
7:47738225 T C 0.151075 -7.6182e-06
7:47739439 C T 0.658838 7.6439e-06
7:47741157 T C 1.080396 1.1000e-05
7:47742558 C T 0.065433 -1.3996e-05
7:47744805 T C 0.444336 3.1596e-05
7:47747166 G A 0.499339 2.3118e-05
7:47747268 T C 0.640693 -1.2216e-05
7:47750564 A G 0.249503 1.2057e-05
7:47752147 T C 0.503786 -2.7126e-05
7:47754271 A G 0.038234 5.6296e-06
7:47756589 C A 0.664727 -9.0971e-06
7:47765421 C A 0.053047 8.5807e-06
7:47774206 A G 0.208430 2.7587e-05
7:47775355 G A 1.371730 -2.9802e-06
7:47777931 T C 0.062071 -2.7229e-06
7:47779969 T G 0.357964 -1.0711e-05
7:47781626 A C 0.136595 1.5616e-05
7:47782640 A C 0.562864 7.8887e-06
7:47784994 T C 0.621518 7.5633e-06
7:47788138 T G 0.117280 -1.4241e-06
7:47790030 A G 0.245498 -2.1995e-05
7:47791977 T C 1.397817 9.7374e-06
7:47795133 T C 0.958600 2.5665e-05
7:47795656 T C 1.315990 3.2395e-05
7:47796749 T C 0.191553 6.3514e-06
7:47797900 T C 0.076877 1.6956e-05
7:47803352 C T 0.060150 -1.0929e-05
7:47809188 G A 0.091221 -8.3110e-06
7:47819104 A C 0.537910 -1.4752e-05
7:47827163 T G 0.258353 -1.2572e-05
7:47830624 T C 0.059344 7.8307e-06
7:47836100 A G 0.145652 8.0294e-06
7:47837117 A C 1.490061 -1.6242e-05
7:47840310 G C 0.035396 1.5133e-08
7:47841455 C G 0.222107 1.6695e-05
7:47847183 A G 1.252032 -1.5259e-05
7:47852837 T C 0.293517 7.5642e-06
7:47871970 G A 0.257486 1.6719e-05
7:47874630 A G 0.258540 1.6885e-05
7:47876567 A G 0.151448 7.9875e-07
7:47880403 T C 0.326618 -7.9287e-07
7:47884829 A C 1.147297 1.0798e-05
7:47898751 T C 1.077421 4.3693e-06
7:47898998 C T 0.399857 -1.7213e-05
7:47902538 A C 0.087658 -9.9738e-06
7:47902551 T C 0.152319 -2.4034e-06
7:47904737 A G 0.929865 7.8062e-06
7:47905121 A G 0.112402 4.3339e-06
7:47913844 C T 0.552713 -1.0554e-05
7:47917087 T C 0.135429 -1.0305e-06
7:47917452 T C 0.202232 1.1430e-05
7:47920788 T C 0.349889 -2.2505e-05
7:47921682 T A 0.692693 1.1980e-05
7:47921824 T C 0.683018 3.8854e-06
7:47922766 C A 0.490754 1.5410e-05
7:47925331 G C 0.822910 1.5583e-05
7:47927744 T C 0.048029 3.3736e-06
7:47930535 A C 0.048084 4.6745e-06
7:47936850 G A 0.827860 7.2721e-06
7:47943647 T C 0.055312 2.1045e-06
7:47947021 T C 0.189132 2.3966e-05
7:47948882 T C 0.218462 1.7990e-05
7:47950604 T C 0.109331 -1.8661e-05
7:47951430 A G 1.247837 5.3910e-05
7:47954163 G A 1.013994 3.1566e-05
7:47963981 G T 0.133079 -1.1985e-05
7:47968927 A C 0.996097 2.0300e-05
7:47970707 A G 0.020780 4.5346e-06
7:47974116 A G 0.656237 1.3734e-05
7:47977302 T C 0.200304 2.9020e-06
7:47979716 C A 0.202912 -2.5180e-05
7:47979922 G A 1.031962 2.7939e-05
7:47980291 A G 0.032319 4.6539e-06
7:47984753 C T 1.474530 1.4453e-05
7:47993055 G A 0.302598 3.0902e-05
7:47996278 A G 0.150432 1.1469e-05
7:48001054 T C 1.038149 2.2324e-05
7:48010978 C T 1.472283 1.1699e-05
7:48024277 G A 0.064549 3.4951e-05
7:48026725 G A 0.030490 -1.6548e-05
7:48043659 T C 0.070774 3.8944e-06
7:48045359 T C 0.033301 3.1055e-06
7:48045416 T C 0.834007 -6.0776e-06
7:48054767 T C 0.028834 -1.3140e-05
7:48056220 C T 0.050127 2.5742e-06
7:48062388 C T 0.069081 -1.0557e-05
7:48063975 G A 0.050528 -1.7976e-05
7:48067524 A G 0.057345 4.7232e-06
7:48073694 T C 0.061170 8.1998e-06
7:48081095 T G 0.836703 -9.8418e-06
7:48082988 A G 0.024356 -1.4859e-05
7:48087655 G T 0.143795 -1.2603e-06
7:48089571 A C 1.857772 2.3402e-05
7:48092601 T C 0.731649 -1.7279e-06
7:48099400 T A 0.036738 7.5558e-06
7:48113037 G A 0.057369 -1.4548e-05
7:48128850 A G 1.116804 -3.6466e-06
7:48130141 A G 1.948119 -5.7021e-06
7:48131283 C T 0.134619 3.1304e-05
7:48131993 T G 0.064539 -1.8114e-06
7:48134719 C A 1.123237 -1.3874e-06
7:48138703 T C 0.039380 -3.8601e-06
7:48147634 T C 0.078182 1.1080e-05
7:48148642 T C 0.020385 8.0071e-06
7:48148710 T C 0.245457 4.8446e-06
7:48152015 G T 1.453176 -9.0841e-06
7:48152304 C T 0.023574 4.7979e-07
7:48153662 A G 0.071410 2.4403e-06
7:48153912 A C 0.046877 1.1133e-05
7:48171352 G A 0.538042 1.0608e-06
7:48173831 C G 0.231273 -1.1765e-05
7:48173919 A G 0.039877 -5.0400e-06
7:48181985 C A 0.526106 1.7187e-05
7:48186932 T G 0.050389 9.7881e-06
7:48191115 C T 0.053816 -7.6389e-06
7:48196153 C G 0.186307 3.9614e-06
7:48196190 T C 0.843795 1.1796e-05
7:48196475 A C 0.258315 -2.9812e-06
7:48199634 C G 0.225180 1.8023e-05
7:48238305 G T 0.105734 -1.0135e-05
7:48238342 A G 1.597043 -1.4861e-05
7:48243378 A G 0.037622 -2.1446e-05
7:48244392 C T 0.483071 1.3592e-05
7:48246292 G A 0.063815 -2.2214e-05
7:48258807 A G 0.066579 -7.9401e-06
7:48263899 A C 0.056692 -8.2888e-06
7:48279535 T C 0.768020 -1.9206e-05
7:48280990 T C 0.973910 1.6076e-05
7:48284016 A G 0.026940 1.7020e-05
7:48285485 T C 0.881013 6.4884e-05
7:48287840 A G 0.201698 -6.2386e-06
7:48289921 C T 0.082694 8.6240e-06
7:48294329 G A 0.214644 -2.0439e-05
7:48311658 A G 0.080491 5.5217e-06
7:48312084 C G 0.130036 2.2408e-05
7:48312674 A G 1.006871 3.6639e-05
7:48313757 A G 0.124790 -1.9355e-05
7:48313881 C T 0.130087 -1.8877e-05
7:48314151 G C 0.023874 -1.1696e-05
7:48314279 A G 0.258492 -8.9722e-06
7:48315360 G A 0.058756 -6.5504e-06
7:48315796 A C 1.280679 2.7074e-05
7:48315930 C G 0.189863 -1.1932e-05
7:48318242 A G 0.020780 1.0385e-05
7:48318811 T C 1.499121 1.3281e-05
7:48321717 G A 0.273947 -7.7904e-06
7:48333569 A C 0.605655 3.1365e-05
7:48336844 T C 1.253827 2.6748e-05
7:48340716 A G 1.306525 4.5154e-05
7:48349647 T C 0.296420 4.7441e-05
7:48354238 A G 0.257843 6.1405e-06
7:48365257 C T 0.091877 -2.9750e-05
7:48368222 G A 0.103674 1.1275e-05
7:48373777 T C 0.030796 4.5299e-06
7:48381902 G C 0.197577 9.9531e-06
7:48384585 G A 1.337677 -1.9347e-05
7:48388377 G A 0.053486 -5.2339e-06
7:48397463 A G 0.047591 4.9560e-06
7:48399992 G A 0.051922 5.0537e-06
7:48415116 G C 0.033393 -2.1633e-06
7:48417385 G A 0.063519 1.7993e-05
7:48419451 G A 0.043049 1.8545e-06
7:48420915 C A 0.085108 1.6007e-05
7:48426930 A G 0.354584 1.2083e-05
7:48428715 T A 0.141460 2.3068e-06
7:48434008 T C 0.440389 -1.5331e-05
7:48443116 G A 0.471504 -2.0731e-06
7:48443570 A G 0.881380 9.2009e-06
7:48444380 A G 0.072858 -8.7365e-06
7:48450157 C T 0.978673 1.0571e-05
7:48450185 G C 0.022996 -1.3383e-05
7:48451367 C T 0.708268 4.9738e-06
7:48453404 G A 0.296169 -6.8264e-06
7:48453862 C T 0.413514 1.3575e-05
7:48456030 C T 0.048774 9.9904e-06
7:48456233 G T 0.950213 2.0784e-05
7:48456726 C T 0.193661 7.1280e-06
7:48457088 G A 1.288240 1.2267e-05
7:48457486 G A 0.438761 3.2478e-05
7:48460535 T C 0.050457 -4.0090e-06
7:48461063 A G 0.607168 -2.9687e-05
7:48479402 T C 0.597713 -7.5999e-06
7:48481449 A G 0.196268 -1.8127e-05
7:48482244 C T 0.609898 2.7329e-05
7:48498051 G A 1.874115 -1.4966e-05
7:48506642 G A 0.249030 -2.8623e-05
7:48509062 A G 0.151972 8.2018e-06
7:48513286 C A 0.457358 -5.5506e-06
7:48519740 T C 0.033675 2.0240e-06
7:48522846 G A 0.976392 -3.5442e-05
7:48530497 A G 0.025346 -2.4620e-05
7:48541471 G A 0.149715 -6.9976e-06
7:48549947 G A 0.037701 -1.2264e-05
7:48557141 C A 0.118698 -3.2091e-06
7:48559696 C T 0.080232 4.4638e-06
7:48563913 G A 0.080215 5.3809e-06
7:48568846 C A 0.260736 -2.8146e-05
7:48579358 T G 0.155807 -1.3025e-05
7:48591447 A G 0.024982 1.4039e-05
7:48623156 A T 0.042998 -2.6856e-06
7:48627470 G A 1.319978 7.8024e-06
7:48627948 A G 0.057647 2.4513e-05
7:48651404 C A 0.048648 -1.2985e-05
7:48657541 G A 0.595221 4.4634e-05
7:48678081 A G 1.247612 1.2195e-05
7:48678652 A G 0.032937 1.3886e-05
7:48681898 A G 0.190353 2.0698e-06
7:48690088 A G 0.167587 4.5333e-06
7:48694659 T C 0.139352 -1.6025e-05
7:48697724 A C 0.118409 1.1270e-06
7:48711374 A C 0.120976 -1.8938e-06
7:48721651 C T 0.510983 -2.5520e-05
7:48721846 C T 0.870705 3.0809e-05
7:48724347 C T 0.070206 1.5565e-05
7:48724420 C T 0.150330 9.1474e-06
7:48734373 G T 0.052789 -1.8712e-05
7:48734424 A G 0.121455 -6.9805e-06
7:48735819 A G 0.307606 -5.7019e-06
7:48743676 G A 1.187327 2.7937e-05
7:48743823 T C 0.069428 7.1692e-06
7:48747643 G A 0.090262 1.3328e-05
7:48756104 G A 0.025475 6.6314e-06
7:48757295 A G 1.116373 1.5560e-05
7:48762590 T G 0.172402 -1.4547e-05
7:48764792 A G 0.048835 -1.1495e-05
7:48766194 A C 0.031812 -4.9790e-06
7:48773298 G A 0.310897 1.5393e-05
7:48788834 G A 0.021922 1.6090e-05
7:48790807 C T 0.169015 -1.5502e-05
7:48792317 T A 0.052680 -5.0627e-06
7:48798637 C T 1.365124 -1.3068e-05
7:48801114 T C 0.030796 9.0748e-06
7:48816922 A C 0.034624 1.1606e-05
7:48823660 T C 0.149256 6.9099e-06
7:48834211 A G 0.053687 -9.4187e-06
7:48849768 T G 0.146206 -7.4058e-06
7:48855741 C T 0.358025 4.6704e-05
7:48858362 T C 0.054904 -4.0133e-06
7:48860286 T G 1.702692 6.4504e-06
7:48865483 G A 0.097956 1.4264e-05
7:48866316 C T 0.893749 1.2496e-05
7:48871766 A G 0.036378 2.4383e-07
7:48875732 C T 0.033247 4.6887e-06
7:48876014 T C 0.566523 1.3382e-05
7:48880759 T C 0.092734 3.3073e-06
7:48881352 A G 0.113826 3.7719e-06
7:48898712 T C 0.656829 -6.8829e-06
7:48900595 G T 1.898631 3.6855e-06
7:48901428 A G 0.363924 -1.3702e-05
7:48906708 C A 0.250407 8.3897e-06
7:48911044 T C 0.376048 9.6248e-06
7:48925401 C T 0.711443 8.3102e-06
7:48925614 G A 1.465283 6.8704e-06
7:48929993 A C 1.151853 -3.4973e-06
7:48943352 C T 1.179762 -2.8387e-05
7:48957971 C T 1.512744 -3.2885e-05
7:48969278 C G 0.020617 -2.1213e-05
7:48982470 C A 1.298127 -2.0749e-05
7:48991301 C T 0.151306 5.8712e-06
7:48992973 G A 0.032108 -3.0161e-06
7:48994057 C T 1.742742 -3.7610e-05
7:48994120 A G 0.212397 -1.0912e-05
7:48997149 T C 0.032159 -1.1850e-05
7:49004239 A G 0.063988 1.4109e-05
7:49006647 A C 0.081300 -2.4838e-05
7:49014591 A G 0.050824 -1.8789e-05
7:49016252 G A 0.203364 9.4367e-06
7:49016312 A G 0.334243 -7.6371e-06
7:49030857 T G 0.035817 1.5035e-05
7:49032828 C A 0.721075 1.9404e-05
7:49035667 G A 0.082544 1.8035e-05
7:49037252 G A 0.078108 6.8783e-06
7:49050210 A G 0.028004 1.2055e-05
7:49050666 T C 0.032468 1.4802e-05
7:49058920 G A 0.052554 -9.3989e-07
7:49062417 G C 0.031472 1.4681e-05
7:49069961 C A 0.086094 1.3816e-05
7:49084814 T C 0.050899 1.2593e-05
7:49089489 T C 0.234996 -1.5089e-05
7:49093037 A G 0.039526 -5.0979e-06
7:49100170 T C 0.059290 -2.7984e-06
7:49105630 A C 0.535149 -1.8003e-05
7:49109686 G A 0.100886 1.7192e-07
7:49114465 C T 1.009632 2.0029e-05
7:49117196 T G 0.122649 9.4771e-06
7:49128684 G A 0.052408 2.6996e-06
7:49135399 A G 0.056304 -1.5665e-06
7:49145219 T G 0.075367 -2.9272e-06
7:49145538 A G 0.535261 4.3656e-06
7:49145919 T C 0.041624 9.0214e-06
7:49150105 A G 0.104480 -3.6819e-06
7:49151296 T C 0.084118 -9.0281e-06
7:49153838 T G 0.287775 -2.1903e-05
7:49158382 C A 1.573326 -7.1279e-06
7:49160757 G A 0.021769 -1.2105e-05
7:49160864 C T 0.288132 1.2289e-06
7:49166040 T C 1.971329 3.8615e-06
7:49167497 A G 0.064692 -1.7832e-06
7:49167957 T C 0.084353 -2.0360e-05
7:49169802 G A 0.044609 1.2896e-05
7:49174989 A G 0.085693 -1.6006e-05
7:49176562 A G 1.675735 -1.8210e-06
7:49179944 G A 0.464542 -1.7922e-05
7:49189109 C A 0.063798 9.0088e-06
7:49197894 G A 0.051603 -6.5712e-06
7:49198553 C A 0.110447 1.1568e-05
7:49199907 G A 1.592718 -1.0404e-05
7:49208963 T G 1.819337 -1.1567e-05
7:49209674 T C 0.065011 1.5814e-05
7:49213642 C T 0.192824 -5.8385e-06
7:49214970 G A 0.026665 1.1836e-05
7:49218786 T C 0.059422 2.7337e-06
7:49219907 G A 0.027831 3.7546e-06
7:49224919 A C 0.059823 9.4490e-07
7:49226368 T C 0.238001 6.9467e-06
7:49226544 T C 0.038109 2.0717e-05
7:49228566 A G 0.030357 -9.7969e-07
7:49231916 C T 0.060466 -8.2506e-06
7:49237666 G A 0.053843 8.7962e-06
7:49238240 C T 1.464963 -1.4365e-05
7:49243818 T C 0.098673 7.1454e-06
7:49260347 T C 0.059697 -2.1906e-05
7:49263924 T C 0.022915 -5.5430e-06
7:49264527 G A 1.798537 -1.7166e-06
7:49265271 A C 0.080151 1.6799e-05
7:49265624 A G 0.116128 9.3000e-07
7:49284401 A C 1.582407 2.5441e-06
7:49286002 G A 0.295475 5.5322e-06
7:49286618 C T 1.498326 -3.2087e-05
7:49298105 C T 1.849684 -1.0543e-05
7:49301483 T C 0.797031 2.8953e-06
7:49305681 A G 0.053622 9.1700e-06
7:49308651 C T 0.511860 2.4676e-06
7:49318600 G A 0.126008 3.2730e-05
7:49324612 G A 0.033288 -3.3943e-06
7:49327270 T C 0.334736 2.0254e-06
7:49334275 C T 0.079855 -1.8883e-05
7:49341192 A G 0.072103 3.3105e-05
7:49356325 T C 0.151986 1.0039e-05
7:49358146 T C 0.045530 1.0976e-05
7:49363855 A G 0.450670 1.4274e-05
7:49373765 G A 1.010859 5.3020e-06
7:49377090 T C 0.026012 -4.8501e-06
7:49378300 G A 0.165724 -1.0024e-05
7:49379670 T G 0.064831 -2.6489e-05
7:49400655 G A 0.846365 -3.7915e-06
7:49405027 T C 0.084594 4.2556e-05
7:49414027 T C 0.023449 1.3993e-07
7:49415623 G A 0.871106 3.9913e-06
7:49435299 T C 0.910738 -5.3208e-06
7:49435561 A G 0.774021 -2.8910e-06
7:49439427 T C 0.096524 3.7957e-05
7:49448115 A G 0.043409 -1.3822e-05
7:49453492 G A 0.086743 1.6722e-05
7:49456824 T C 0.159397 1.1233e-05
7:49460197 A G 0.460863 -1.3917e-05
7:49462933 G A 0.534020 1.8613e-05
7:49463033 T C 0.056593 5.3556e-06
7:49480763 C T 0.659583 -3.8965e-06
7:49485813 A G 0.029272 2.9434e-05
7:49486629 G T 1.946235 -2.9370e-06
7:49487574 T G 0.838828 -4.9674e-06
7:49487953 C T 0.082208 -2.0499e-05
7:49501540 T C 0.093679 2.5350e-06
7:49508231 T C 1.789344 -1.5688e-06
7:49509613 C T 0.070006 -9.2062e-06
7:49512435 A G 0.469832 1.4026e-05
7:49512992 A G 0.063237 -4.2229e-06
7:49516340 A G 0.034848 -9.9041e-06
7:49524254 T C 1.940602 -1.0629e-05
7:49531606 A G 0.060969 6.5457e-06
7:49536308 C T 0.863045 -4.5287e-06
7:49539762 A C 0.023347 9.7730e-06
7:49547139 T C 0.115172 -1.4221e-06
7:49556422 T G 0.053600 -1.1052e-05
7:49561213 A G 1.603934 -6.2895e-06
7:49561502 T C 0.034148 -3.4178e-06
7:49562655 C T 0.343025 1.3134e-06
7:49566552 G C 0.094046 4.2707e-06
7:49567245 T C 0.700367 -3.2964e-06
7:49567989 A G 0.126273 2.4623e-06
7:49568088 A C 1.966610 1.6267e-05
7:49587022 A G 0.788660 -2.9785e-06
7:49592523 C T 0.043453 -1.9449e-05
7:49594805 G A 0.031680 5.4799e-06
7:49603201 T G 0.046533 5.3417e-06
7:49605894 C T 0.040305 1.8787e-05
7:49617815 C T 0.356505 2.2045e-05
7:49621602 A G 0.055169 5.0386e-06
7:49624618 A G 0.060218 3.6065e-07
7:49625207 C T 0.874649 1.6831e-05
7:49628652 A G 0.049624 -1.8982e-05
7:49630943 C A 0.639323 2.1354e-05
7:49632815 T C 1.235686 3.7823e-06
7:49633269 A G 0.296495 -1.9982e-05
7:49633565 T C 0.026274 2.4080e-05
7:49634213 T C 0.473871 1.0351e-06
7:49640484 G A 0.678135 -4.4575e-06
7:49641518 T C 0.065338 2.8729e-06
7:49650978 T G 0.406996 5.5221e-06
7:49651943 C T 1.085373 9.1803e-07
7:49655652 C T 1.582920 -1.0439e-05
7:49658716 G A 0.165748 -8.8897e-06
7:49659019 T C 0.045819 1.0250e-06
7:49659146 T C 0.024142 -1.4094e-05
7:49662707 C T 0.096630 -1.2530e-05
7:49665265 T C 0.032856 1.1646e-05
7:49665976 C T 0.481751 -8.9388e-06
7:49670734 T C 0.059565 6.8417e-06
7:49671478 T G 0.190247 -7.8234e-06
7:49674313 C T 0.067248 9.0583e-06
7:49676770 A G 0.183261 5.6999e-08
7:49677390 T C 0.020797 -1.6391e-05
7:49682790 G A 0.070529 7.8845e-06
7:49682865 T C 0.880761 2.6190e-05
7:49684185 T C 0.078318 -1.4649e-06
7:49706541 T C 0.033859 -1.1494e-06
7:49708382 A G 0.750239 2.6834e-05
7:49710000 C A 0.133654 4.8199e-06
7:49735969 A G 0.139926 -1.6891e-05
7:49738893 T C 0.912754 -2.7674e-05
7:49741185 C T 0.033124 -2.3853e-06
7:49746308 C T 0.106431 1.4182e-05
7:49746444 A G 0.512530 -2.6536e-05
7:49746554 T C 0.601636 -1.0298e-05
7:49746596 T C 0.049573 -1.8972e-05
7:49748305 T C 0.222733 -2.3657e-05
7:49753309 G A 1.434168 1.6609e-05
7:49759582 G C 0.124831 3.8725e-06
7:49763858 G C 0.176379 3.2600e-06
7:49770218 A G 1.033186 -7.0913e-06
7:49771765 C A 0.825212 4.1866e-07
7:49772589 G A 0.212910 -1.6173e-05
7:49791523 C T 0.033985 -1.2644e-05
7:49801060 C A 1.694866 1.9869e-05
7:49809603 C T 0.041070 -2.1437e-05
7:49817957 C T 0.046663 5.0206e-07
7:49818127 A G 0.918238 -7.0382e-06
7:49823972 C A 0.465313 -1.3826e-05
7:49827987 T C 0.332390 2.6780e-05
7:49828018 G C 1.542340 3.1342e-05
7:49831456 G A 0.490452 -9.3415e-06
7:49833688 T C 0.217048 -4.3579e-05
7:49839004 T G 0.025322 -8.2500e-06
7:49840060 A G 0.051789 4.6812e-05
7:49842377 C A 0.126875 -1.1258e-05
7:49846464 G T 1.241537 2.2516e-05
7:49847386 A T 0.038891 6.9540e-06
7:49851646 A G 0.084605 4.8991e-05
7:49852393 C T 1.025029 7.5944e-05
7:49852730 G A 0.721857 1.9794e-05
7:49859403 A G 0.087855 -1.3221e-05
7:49860606 T C 0.039074 -2.3387e-06
7:49868904 T C 0.026716 1.4158e-05
7:49869567 A G 0.527302 2.7047e-05
7:49874533 C A 0.779739 -1.8175e-05
7:49875085 G A 1.871154 3.3928e-05
7:49887018 A C 0.222933 -7.7495e-06
7:49887533 C A 1.850268 1.4727e-05
7:49912200 T C 0.039686 1.7639e-05
7:49915590 C T 0.036674 -1.1456e-05
7:49916006 C T 0.023489 4.9572e-06
7:49919909 A G 0.048070 -1.0321e-05
7:49922694 C A 0.103049 -8.2646e-06
7:49925058 A G 0.118868 1.6908e-06
7:49928919 C T 0.452761 3.1427e-05
7:49949343 T C 0.081524 7.0288e-07
7:49970254 G T 1.548932 -8.1818e-06
7:49998125 T G 0.036606 -1.0996e-05
7:50023804 T C 0.042610 1.5141e-05
7:50026613 A G 0.771563 -3.0186e-05
7:50030966 A G 0.103997 -1.2901e-05
7:50035395 T C 0.081824 -8.7450e-07
7:50053789 T G 0.035705 7.9026e-06
7:50059439 G A 0.022894 -1.6258e-06
7:50065268 T C 0.838206 1.0842e-05
7:50070468 A G 1.570623 -1.1779e-05
7:50073888 C T 0.031822 7.3414e-06
7:50087970 T C 0.298664 -8.5892e-06
7:50094676 A G 0.093223 -9.3610e-06
7:50097697 G A 0.080953 -3.3510e-07
7:50121056 G A 0.127578 -7.2894e-06
7:50123513 T C 1.939629 1.0060e-05
7:50127704 C T 1.702784 -1.0322e-05
7:50133272 C A 0.079022 -5.1101e-06
7:50143144 A G 0.110620 -1.8773e-05
7:50153367 A C 1.621549 -1.4895e-05
7:50160029 G A 0.109614 -7.2822e-06
7:50170251 G A 0.137778 2.3031e-05
7:50173777 G A 0.848446 -1.4663e-06
7:50175545 A G 0.041961 1.4108e-05
7:50177269 C T 0.081460 2.9702e-05
7:50180112 C T 0.842272 -5.2065e-07
7:50180972 T C 0.847834 -1.2446e-05
7:50194998 T C 0.823355 -1.4153e-05
7:50202523 C T 0.044514 4.7207e-06
7:50203921 C T 0.551682 4.4819e-06
7:50207872 T C 0.861773 -3.3968e-05
7:50218523 C T 0.021140 3.8009e-06
7:50222991 T C 0.169600 -8.7563e-06
7:50225391 A G 0.921933 -3.6434e-05
7:50228289 A G 1.177070 -3.5250e-05
7:50231177 T C 0.085118 2.3322e-05
7:50242634 A G 0.147889 1.4888e-05
7:50242992 C T 0.052306 1.9279e-05
7:50245295 G A 0.358780 -1.7621e-05
7:50250608 G A 0.209745 3.1355e-05
7:50251815 A G 0.188966 4.5793e-05
7:50252820 G T 0.412993 6.8168e-06
7:50255485 T C 0.072647 -1.1562e-05
7:50260030 G C 0.079675 1.4887e-05
7:50260489 A C 0.069526 -1.9215e-05
7:50262040 A C 0.030789 -7.1171e-06
7:50267315 A G 0.025444 6.8511e-07
7:50267680 T C 0.031598 2.9143e-05
7:50268841 A G 0.051086 2.4899e-06
7:50269672 A G 1.350661 3.3843e-05
7:50283106 T C 0.113401 3.1650e-06
7:50300254 A G 0.673967 4.5991e-05
7:50303038 T C 0.179504 1.3601e-06
7:50304461 T C 1.332489 3.1228e-05
7:50304861 T C 0.027637 -5.2453e-06
7:50305863 G T 0.638113 -1.6608e-06
7:50313352 A G 1.207073 1.0031e-04
7:50320928 T C 0.132658 -1.7783e-05
7:50330088 C T 0.025975 7.8439e-06
7:50334481 G T 0.056298 2.3014e-05
7:50336551 C A 0.661095 -4.1733e-05
7:50337179 A C 0.037463 5.0109e-06
7:50339829 C A 1.360803 2.8982e-05
7:50345807 C T 0.159486 9.3420e-06
7:50352695 T C 0.800216 -2.2018e-05
7:50354384 T C 0.050277 2.5968e-06
7:50361683 A G 0.849684 -7.8738e-05
7:50363033 A G 0.287924 -9.2301e-06
7:50363192 A G 0.112990 -1.0269e-05
7:50364034 G T 0.086808 -4.0647e-06
7:50364626 A G 0.611516 -1.5882e-05
7:50365413 C T 0.071770 5.7826e-06
7:50411178 T C 0.050093 4.2931e-06
7:50417104 T C 0.367541 -8.0506e-05
7:50417177 C T 0.055427 -2.0828e-05
7:50417632 G A 0.215416 8.2452e-06
7:50418625 C T 0.644936 3.3050e-06
7:50423591 A G 0.071590 2.0946e-06
7:50424981 A G 0.659484 1.1436e-05
7:50425191 C T 0.061061 -1.5894e-06
7:50428428 A C 0.745992 5.3534e-06
7:50429205 T G 0.226792 -5.1695e-07
7:50434179 G A 0.410726 -2.1883e-05
7:50443614 A C 0.166143 -1.2266e-05
7:50445412 G A 1.903690 -1.4911e-05
7:50466304 G A 0.553331 -1.5689e-05
7:50470604 G T 0.549717 -1.6857e-05
7:50473082 T C 0.085747 -9.0731e-06
7:50474347 T C 0.035321 -9.8676e-06
7:50476139 T C 0.993483 1.3815e-05
7:50477407 T C 0.152815 2.2622e-05
7:50480338 A G 0.035610 1.6444e-05
7:50494581 C T 1.645586 -2.5813e-06
7:50495635 C T 0.092016 5.9964e-06
7:50496841 T C 0.976650 1.4364e-05
7:50509272 C T 0.044136 4.7122e-06
7:50514577 T C 0.203207 3.1913e-06
7:50514904 T C 0.045112 1.8186e-06
7:50531713 A G 0.079274 -5.9611e-06
7:50537983 C A 1.379281 -3.0650e-06
7:50540089 C T 0.047023 -9.5778e-08
7:50547141 C T 0.143486 5.5835e-06
7:50550144 G A 1.141589 4.2628e-06
7:50560832 T G 0.190506 -3.5782e-06
7:50572796 A G 0.036830 -1.1340e-05
7:50575975 C T 0.243516 -3.4225e-06
7:50576853 T C 0.038000 3.5937e-05
7:50583603 G C 0.045231 7.6928e-06
7:50587767 C T 1.501341 4.7563e-05
7:50595900 C T 0.036314 -1.2514e-05
7:50596864 T C 0.453465 6.1693e-06
7:50600479 C T 0.098925 -3.7079e-05
7:50609370 C T 0.090510 7.3353e-06
7:50610918 T C 0.420453 1.0111e-07
7:50620021 C T 0.040104 1.0433e-05
7:50622712 A C 0.683623 -1.0074e-05
7:50623020 G A 0.169937 1.2814e-05
7:50623739 A G 0.053646 -2.9830e-05
7:50625306 T G 0.142918 1.3923e-05
7:50630015 A G 0.045204 1.4478e-05
7:50634308 A G 0.496819 -4.7401e-06
7:50644812 A G 0.703644 -3.5945e-06
7:50652442 T C 0.073134 -5.4697e-06
7:50659811 T C 0.040040 -1.2147e-05
7:50660951 A G 0.149381 2.2778e-06
7:50665364 G T 0.074619 -4.3985e-06
7:50669732 T C 0.024642 7.7034e-06
7:50669964 T C 0.348852 2.5758e-06
7:50673857 A G 0.151639 5.5853e-06
7:50673918 T C 0.040465 6.1397e-07
7:50674162 A G 0.042236 -1.6848e-06
7:50675193 G A 0.052405 -3.8359e-05
7:50686149 T C 0.208406 1.0062e-05
7:50691714 G A 0.050474 1.8206e-05
7:50694027 A G 0.577300 2.4189e-06
7:50694457 G A 1.224993 9.8102e-06
7:50696094 T C 1.583644 5.2716e-06
7:50696248 T C 1.708482 -4.7903e-06
7:50702520 C T 1.079121 -4.7819e-06
7:50707770 C G 0.061401 -1.3425e-05
7:50712649 A G 0.029262 3.2279e-05
7:50713603 A C 0.027773 -5.9011e-06
7:50714675 A G 0.128201 4.0582e-06
7:50715165 T C 0.068962 2.0458e-05
7:50717977 A G 0.652871 1.5644e-05
7:50721628 T A 0.097691 -1.4467e-06
7:50723106 C T 0.241289 8.4616e-06
7:50724545 C T 0.087756 2.5578e-05
7:50731951 A G 0.150327 6.8881e-06
7:50741702 A G 1.113037 -6.0725e-06
7:50744908 T C 0.179670 1.1108e-05
7:50751090 C T 1.546120 4.1663e-06
7:50758245 T C 1.461006 3.3750e-05
7:50762685 A G 0.127398 -5.4407e-06
7:50762833 A G 0.083350 -6.7325e-05
7:50768579 T C 0.056573 -1.7291e-05
7:50787578 G A 0.024843 1.5763e-05
7:50789189 G A 1.733763 8.0862e-06
7:50791579 C T 1.363764 3.6239e-05
7:50794329 T C 0.026757 3.1690e-06
7:50794453 A G 0.030231 2.4334e-05
7:50796106 G A 0.049831 1.0036e-05
7:50806534 A C 1.537230 5.1857e-05
7:50809242 C T 0.030571 6.6842e-06
7:50818807 T G 0.028338 -4.9306e-06
7:50820621 A G 0.037867 -3.9099e-06
7:50824005 G A 0.039010 -2.2690e-05
7:50824013 A G 0.026634 3.7551e-06
7:50825273 T C 1.001176 9.7559e-06
7:50825970 A G 0.096025 6.1784e-06
7:50835020 C T 0.082670 2.7118e-05
7:50836153 G T 0.176777 2.1824e-06
7:50859432 A G 0.029674 4.5095e-05
7:50864835 A C 1.733981 5.5398e-06
7:50866023 G T 1.556554 3.3097e-05
7:50868049 T C 0.150724 -3.1111e-06
7:50883798 A C 0.339935 6.2386e-06
7:50883876 C A 0.174394 2.5768e-06
7:50884768 A G 0.028256 -1.4418e-05
7:50885877 A G 1.001418 -4.7437e-06
7:50888523 G A 0.026780 -1.1461e-05
7:50889126 T C 1.881945 -1.3033e-05
7:50889248 A G 1.932214 -2.3870e-05
7:50890958 C A 0.153822 -1.3031e-06
7:50897219 T C 1.699728 -8.9844e-06
7:50901104 T C 0.050715 -2.2078e-06
7:50901491 G A 0.653048 -4.6423e-06
7:50902861 G A 0.073820 2.7464e-05
7:50903714 T C 0.644266 -6.2286e-06
7:50915754 C T 1.041865 1.7668e-05
7:50916732 C T 0.059793 -1.3878e-05
7:50919678 T G 1.046343 1.6840e-05
7:50926161 T G 0.021946 -1.1750e-05
7:50926655 T C 0.037864 1.5202e-05
7:50933293 A G 0.058902 -1.4495e-05
7:50934991 G T 0.632013 1.5942e-06
7:50937720 G A 0.045680 1.6483e-05
7:50937794 A G 0.111235 -7.5970e-07
7:50949072 G A 0.867104 2.2827e-05
7:50949756 T G 0.124532 7.5058e-06
7:50951882 A G 0.070652 6.9752e-06
7:50989383 A G 0.234826 3.3272e-05
7:50993320 C T 0.080212 -4.8666e-06
7:50994268 G C 0.037582 2.8219e-06
7:50994797 A G 0.032193 4.1535e-06
7:51006873 C G 0.052554 1.4300e-06
7:51009890 T G 0.788466 1.3762e-05
7:51009990 C G 0.087406 5.2268e-07
7:51010811 C A 0.032207 7.9388e-06
7:51013768 C A 0.163593 5.0447e-06
7:51018686 C A 0.074218 3.4352e-06
7:51020819 C T 1.452659 -2.3917e-05
7:51022067 T C 0.025339 5.1044e-07
7:51023959 C G 0.055149 -1.2707e-05
7:51041279 T C 0.085278 1.9956e-05
7:51047979 T C 0.047264 -1.3212e-05
7:51052155 A G 0.025288 -1.9016e-06
7:51052561 T C 0.036375 -9.8191e-06
7:51062631 T G 1.383517 -1.7636e-05
7:51069419 C T 1.924238 3.8867e-06
7:51082920 A G 0.080192 3.9749e-06
7:51083891 C T 1.143744 3.2058e-07
7:51087799 G A 1.642175 -2.9379e-06
7:51088988 A C 0.114710 1.0598e-05
7:51092426 C G 0.371961 3.2739e-05
7:51093584 C T 0.050205 5.8727e-06
7:51094216 T C 0.229651 5.4178e-06
7:51094269 A G 0.155858 6.7853e-06
7:51096036 C G 0.324217 3.6022e-05
7:51096147 G A 0.115506 1.4158e-05
7:51096974 T C 1.334206 -9.1452e-07
7:51097063 G T 1.901538 9.0416e-06
7:51108631 T G 1.892161 1.4021e-05
7:51108851 C A 0.071444 -3.0329e-06
7:51121341 A G 0.414500 2.5458e-05
7:51126604 G T 0.149905 1.1707e-05
7:51129184 T G 0.029072 1.2735e-05
7:51135574 A G 0.064505 2.1872e-05
7:51136337 C T 0.130608 -6.2515e-06
7:51144785 T G 0.887870 1.8654e-05
7:51153721 A G 0.199311 3.7583e-06
7:51154116 A G 0.034457 -1.7361e-05
7:51172434 C T 0.154845 1.1661e-05
7:51178361 T G 0.048009 1.7145e-06
7:51181969 A G 0.739220 3.2563e-05
7:51185880 G C 0.939602 3.7573e-05
7:51196639 G A 1.078094 6.3947e-05
7:51199859 T C 0.086155 5.7460e-06
7:51200298 G A 0.919866 3.6683e-05
7:51200917 G A 1.942400 -6.9292e-06
7:51205638 C T 0.446828 3.2857e-05
7:51209864 A G 0.109631 -9.5125e-06
7:51216310 A G 0.027957 -5.1395e-06
7:51218524 A G 0.291664 2.9387e-05
7:51231595 T G 0.063441 2.6698e-06
7:51255652 T C 0.060262 1.1391e-05
7:51276844 G A 1.521608 1.5552e-06
7:51280111 G A 0.026457 -7.9831e-06
7:51280996 C T 0.148440 1.9387e-05
7:51282063 G A 0.036783 -2.0361e-05
7:51284215 T C 0.063774 1.3026e-05
7:51289524 G A 0.134619 1.6012e-05
7:51296382 A G 0.030187 2.5373e-05
7:51298586 C T 0.024890 1.7033e-05
7:51302976 T C 0.067490 -2.6985e-05
7:51307997 C A 0.345415 4.5254e-06
7:51310526 A G 0.087569 2.2960e-05
7:51315315 G A 0.491189 -1.5003e-05
7:51323457 T C 0.155807 6.6416e-06
7:51327575 T C 0.900956 -3.5580e-06
7:51340470 G A 0.039363 1.9945e-07
7:51343838 T C 0.035977 2.9897e-06
7:51346554 T C 0.190553 -3.4369e-05
7:51357993 A T 0.236301 -2.2413e-06
7:51373210 C T 0.023370 2.8705e-05
7:51400718 A G 1.857428 -1.5126e-05
7:51401435 A C 0.026804 2.5522e-05
7:51406354 G A 0.115767 1.3036e-05
7:51407842 A G 0.962575 -1.4059e-06
7:51408283 A G 0.026672 2.7807e-05
7:51412802 T A 0.068751 -1.6492e-06
7:51416721 G A 0.030864 1.3078e-05
7:51422174 A G 0.123441 7.7962e-06
7:51428799 C T 0.780650 -3.5558e-06
7:51433916 T G 0.053659 1.8206e-05
7:51436113 A G 0.521961 -6.8526e-06
7:51439982 T G 0.297015 -1.4905e-05
7:51442940 G A 1.258023 -1.2159e-05
7:51490052 T C 0.025359 4.2378e-07
7:51497970 C T 0.730465 -1.2555e-05
7:51506795 T C 0.250870 -2.2407e-05
7:51512484 A G 0.066327 1.7075e-05
7:51520151 C T 0.143360 4.3207e-05
7:51520503 C T 0.881343 2.5160e-06
7:51537143 C T 0.098850 1.7778e-05
7:51538743 A G 0.106996 -1.5595e-05
7:51540652 G A 0.216365 -1.9392e-05
7:51542925 G A 0.648373 -1.6324e-06
7:51545664 T C 0.228454 -1.3495e-05
7:51546839 C T 0.406833 5.4858e-05
7:51550923 G A 0.120466 -4.7371e-06
7:51553585 A C 0.023387 -1.0608e-05
7:51566473 G T 0.133814 -5.3677e-06
7:51567382 G C 1.527533 9.3646e-06
7:51569642 G T 0.511830 -1.5093e-05
7:51571492 A G 0.026032 7.7504e-06
7:51571678 C T 0.113659 5.6538e-05
7:51573873 G A 0.216154 -3.2320e-06
7:51578885 C T 0.091975 -3.6216e-05
7:51585204 A G 0.055975 -1.1498e-05
7:51607075 T C 0.099397 -9.3474e-06
7:51632161 T G 0.429115 2.2262e-06
7:51633081 G A 0.044092 1.2870e-05
7:51633166 A G 0.036568 5.6766e-06
7:51636207 G A 0.487932 -6.5347e-06
7:51645228 C T 0.034182 -6.7882e-06
7:51654644 T C 0.134701 2.3767e-06
7:51657242 A G 0.082867 8.7326e-06
7:51668002 G A 0.083976 -1.2666e-06
7:51674137 C A 1.330830 -6.4701e-06
7:51674880 C T 0.389531 -2.0931e-05
7:51679299 A C 0.346017 1.2977e-06
7:51680653 C T 0.257469 2.0165e-05
7:51681123 G A 0.152166 9.2099e-06
7:51681642 T C 0.276644 -7.2973e-06
7:51682401 A G 0.382677 1.0030e-05
7:51683708 A G 0.295394 2.3660e-05
7:51693250 T C 0.025550 8.3958e-06
7:51693443 G A 0.370404 5.3365e-06
7:51693636 T G 0.033832 -4.0388e-06
7:51694071 T C 0.140419 -4.0756e-06
7:51695528 T C 0.045649 -4.4024e-06
7:51696874 G A 0.414802 1.7948e-05
7:51697227 T C 0.281050 -9.8078e-06
7:51697335 C T 1.111208 2.1409e-05
7:51698441 A G 0.036405 -2.1743e-06
7:51710023 T C 0.023561 1.2319e-05
7:51714115 A G 0.088348 8.3054e-06
7:51715982 A G 0.111086 -2.4677e-05
7:51718798 C A 0.095232 -2.1360e-05
7:51719864 A G 0.091639 7.4979e-06
7:51722167 A C 0.077108 1.6806e-05
7:51722488 T C 0.074330 -8.5742e-06
7:51722546 T C 0.048733 2.1564e-05
7:51723816 A G 0.244206 -1.4891e-05
7:51730710 C T 0.439702 1.7892e-05
7:51733629 T C 1.228954 -4.6205e-05
7:51736014 C T 1.640241 -2.4650e-05
7:51756770 A G 0.067143 1.9318e-05
7:51760313 C T 0.304220 -2.0310e-08
7:51766576 A G 0.239286 2.1114e-05
7:51774080 T C 0.437860 8.0710e-06
7:51774342 C T 0.727242 -1.6832e-05
7:51787481 T G 0.154920 2.1015e-05
7:51793313 G A 1.932119 -1.4243e-06
7:51795300 A G 0.161369 4.5750e-06
7:51798145 A G 0.053863 3.0736e-05
7:51805552 G A 0.109063 -9.7432e-06
7:51806112 G T 0.127629 1.0853e-05
7:51806318 T C 0.561521 -1.6851e-05
7:51806617 C T 0.033607 -1.4366e-05
7:51807239 A G 0.179388 1.3589e-05
7:51811870 A G 0.314504 -5.7863e-05
7:51814351 T G 0.327304 1.8749e-05
7:51817947 C T 0.051990 -8.8760e-06
7:51818184 T G 0.031098 9.0700e-06
7:51818998 C T 0.337806 -4.1192e-05
7:51830314 G T 0.021681 -4.1271e-06
7:51833752 T C 0.104847 -9.3474e-06
7:51833835 C T 0.358977 -1.4570e-05
7:51835309 G A 0.176787 -1.1820e-05
7:51836390 A G 1.132658 -5.2792e-07
7:51845731 C A 0.294618 2.3350e-05
7:51849478 G A 0.697198 -1.1080e-05
7:51850280 G A 0.026301 1.3930e-06
7:51865608 G A 1.456827 -2.5972e-06
7:51870103 T C 0.047723 3.3959e-05
7:51870287 G T 0.144730 -2.3725e-05
7:51871375 T C 0.149898 4.4610e-06
7:51876443 A G 0.544029 2.0721e-05
7:51885521 A G 0.027365 -3.7645e-06
7:51887620 C T 0.202993 1.6559e-05
7:51887749 A G 0.191342 1.0382e-05
7:51888421 A C 0.050069 -1.5567e-05
7:51889001 A G 0.076850 1.9459e-08
7:51910022 G A 0.048944 1.5715e-05
7:51921665 A G 0.828493 1.0528e-05
7:51926970 T C 0.060275 2.9156e-05
7:51935244 T C 0.048733 -2.2854e-06
7:51935357 A G 0.042702 -2.4715e-05
7:51935864 A G 0.042437 1.1435e-06
7:51942062 A G 0.043967 -2.8967e-05
7:51946972 T G 0.597203 -4.5793e-05
7:51948471 T C 0.288951 8.6201e-06
7:51948590 A G 0.308806 -2.0171e-06
7:51951935 T C 0.772246 3.3160e-05
7:51952293 C T 1.567430 3.2445e-06
7:51957019 A C 1.511908 2.0451e-06
7:51964855 G A 0.024067 -6.8841e-06
7:51966712 A G 0.026199 -2.8612e-06
7:51972617 G A 1.508335 3.8386e-07
7:51974646 A G 0.058953 1.6751e-06
7:51983952 T C 0.025709 -9.1180e-07
7:51998701 T C 1.086427 3.0693e-06
7:52005464 T C 0.025961 1.1034e-06
7:52006648 T C 1.953654 -7.8449e-06
7:52007592 A G 0.858489 -4.0591e-06
7:52007717 G A 0.052636 -9.2907e-06
7:52025459 T C 0.091860 -1.6733e-05
7:52039113 C T 0.200705 -1.7954e-05
7:52041287 G A 0.025067 7.0150e-06
7:52048096 T G 0.466806 3.2983e-05
7:52048379 G A 0.096473 2.8510e-05
7:52065413 C T 1.966910 -6.4278e-06
7:52069611 G A 0.482414 -1.2894e-05
7:52073798 G A 0.832630 -7.6635e-06
7:52083635 T C 1.330422 -1.7174e-05
7:52099541 A G 0.071420 2.6853e-05
7:52099777 G A 0.371427 -5.4166e-06
7:52102663 C T 0.112470 -1.6755e-05
7:52110788 C T 1.072209 -1.7458e-06
7:52140463 G A 0.833378 -2.1536e-05
7:52147360 A G 0.194596 -4.5918e-06
7:52148995 G A 0.103185 4.7239e-06
7:52150755 C T 0.836299 -2.0879e-05
7:52164258 T C 0.052612 2.7976e-05
7:52167385 G T 0.457732 -1.2287e-05
7:52167885 G A 0.602343 2.8679e-05
7:52176496 C G 0.733372 -2.1920e-05
7:52182994 A G 0.045908 1.4651e-05
7:52188578 T C 0.493440 -1.5158e-05
7:52188744 T C 0.220873 1.3435e-05
7:52197979 T C 0.647605 9.0590e-06
7:52198442 C T 0.034573 -2.1267e-05
7:52209206 C T 0.069931 1.0407e-05
7:52209851 T C 1.909844 -3.3920e-07
7:52218908 C T 0.605447 3.4825e-06
7:52224517 T C 0.108063 -3.5759e-06
7:52229601 A G 0.394685 5.1664e-06
7:52238158 T C 0.037276 5.8837e-06
7:52239244 G A 0.214505 -1.8513e-05
7:52242122 G A 0.891073 3.1559e-08
7:52244143 G A 1.880653 1.6274e-05
7:52251223 A G 0.058134 -1.4808e-06
7:52252958 G A 0.888346 9.4647e-06
7:52276695 C T 0.643712 -8.7029e-06
7:52292951 T C 0.051314 -1.1943e-06
7:52298446 T C 0.089582 -1.9398e-06
7:52301318 G A 1.742902 4.1206e-06
7:52311680 A G 0.069686 2.6103e-05
7:52317183 G A 0.047309 -1.3560e-06
7:52319045 A G 1.492668 7.6097e-06
7:52333092 T C 0.050664 -4.8855e-06
7:52344299 A G 0.091683 -1.3568e-05
7:52347799 A G 1.958556 -8.8771e-06
7:52352757 C T 0.396763 -6.5425e-06
7:52353936 T G 0.031788 -1.1533e-05
7:52365425 T C 0.071148 5.5417e-06
7:52365589 G A 0.169165 -2.4449e-05
7:52371416 C T 0.136635 -7.5358e-06
7:52379298 A G 0.044340 -2.5381e-06
7:52386244 T C 0.497085 7.8875e-06
7:52389207 A G 1.447386 -1.8569e-05
7:52389607 T C 0.232072 -3.1964e-06
7:52411850 A G 0.209806 -2.4292e-05
7:52418585 A C 0.071080 9.6888e-06
7:52419505 A G 0.165537 -2.8677e-05
7:52424279 T C 0.074613 5.9506e-06
7:52439858 C T 0.391173 2.4148e-07
7:52447163 G T 0.046860 -4.5415e-06
7:52470831 G A 0.062560 2.3697e-05
7:52472450 T C 0.394475 8.0955e-06
7:52476458 T C 0.034855 5.2586e-06
7:52478235 T C 0.992901 2.1212e-05
7:52478586 C T 0.100329 -4.2194e-05
7:52489632 T C 0.048944 -3.7345e-06
7:52490315 A G 0.056236 -1.1794e-05
7:52492797 C T 0.272278 -8.8953e-06
7:52493595 A G 0.080436 3.8178e-06
7:52493720 T G 0.089045 5.3066e-06
7:52502485 G A 0.939320 2.2416e-05
7:52506919 G A 0.230063 8.1815e-06
7:52518127 A G 0.269977 4.3960e-06
7:52519036 A G 0.134847 2.7705e-05
7:52526486 T C 0.172599 -9.5197e-06
7:52530282 C T 0.059973 1.4359e-06
7:52533469 A C 0.413425 9.6926e-06
7:52535089 G A 1.903241 4.8326e-05
7:52535941 T G 0.033257 -2.0393e-05
7:52576011 A G 0.610268 1.9734e-05
7:52578288 C T 0.035066 3.3504e-06
7:52591803 C T 0.037031 -1.1143e-05
7:52598324 G A 0.326274 -3.9949e-05
7:52598919 G A 0.072216 -1.2936e-05
7:52612271 A G 1.869032 1.6413e-05
7:52618448 G A 0.022670 -5.4659e-06
7:52621209 G A 0.044691 1.0135e-05
7:52621267 G T 0.052143 1.2871e-05
7:52624094 C T 0.233197 1.6889e-05
7:52631051 C T 0.060309 2.3660e-05
7:52636511 C T 0.356866 -4.5867e-05
7:52638939 T C 1.544465 -1.6653e-05
7:52652207 T C 0.188316 -1.2111e-05
7:52658913 G A 0.082650 9.1056e-06
7:52660426 T C 0.539994 2.2018e-07
7:52660572 A C 0.049314 -4.9167e-06
7:52661317 G A 0.155586 -1.3043e-05
7:52673102 T C 0.067398 1.6527e-05
7:52673212 C T 0.104150 -3.4139e-06
7:52682881 G A 0.039802 -2.2618e-06
7:52683518 G T 0.099690 -1.3049e-05
7:52687791 G A 0.137859 -4.2522e-05
7:52689316 C T 0.027855 1.0864e-06
7:52695612 A C 0.030000 -3.3210e-05
7:52699269 A C 0.140127 -3.7676e-06
7:52707122 T G 0.100230 1.4099e-05
7:52709328 A G 0.029262 -2.9849e-05
7:52718451 T C 0.658872 4.0822e-05
7:52718934 T C 0.304131 -4.7514e-06
7:52728924 G A 0.074048 2.1389e-05
7:52739951 C A 0.765327 -6.2934e-06
7:52743803 T G 0.263462 -6.5615e-06
7:52751127 G A 0.567468 8.6430e-07
7:52751348 A C 0.766371 1.6151e-05
7:52755185 A G 0.062900 -2.1852e-05
7:52757542 G A 1.629715 -3.1656e-06
7:52762420 T G 0.713143 -8.4191e-06
7:52762484 C G 0.050644 -4.3388e-07
7:52763990 C T 0.069224 8.1322e-07
7:52771787 T C 0.159676 -1.3720e-05
7:52774094 A C 0.028990 9.5000e-06
7:52774228 T C 0.630888 7.7503e-06
7:52777330 T G 0.070135 -3.2746e-06
7:52782137 T C 0.247313 3.2855e-05
7:52787683 C T 0.549897 3.0376e-06
7:52788107 A G 0.242656 4.5939e-05
7:52791961 A G 0.033991 -9.3810e-06
7:52794612 C T 0.257186 4.8892e-06
7:52796282 T C 0.222552 1.6677e-06
7:52798241 T C 0.954561 1.6971e-05
7:52811249 A G 0.121244 5.8518e-06
7:52826003 A G 0.650984 4.2518e-05
7:52843482 G A 0.167543 -2.4961e-05
7:52849760 C T 0.540732 -2.4069e-05
7:52852708 T G 0.085604 -1.3057e-05
7:52853966 G C 0.156803 1.5447e-05
7:52855406 T C 0.537733 -2.5345e-05
7:52855878 A G 0.124253 1.7323e-05
7:52857194 C T 0.919832 -1.0919e-05
7:52875602 A G 0.536387 -1.2820e-05
7:52876107 G A 0.073035 -2.3710e-05
7:52909632 A C 0.135177 -1.6784e-06
7:52911672 G A 0.396831 -1.1613e-05
7:52923890 T C 0.121564 -5.0653e-06
7:52925625 A G 0.039642 1.3125e-05
7:52928003 T C 0.134429 -3.7173e-07
7:52941674 A G 0.183264 5.8673e-06
7:52942820 A C 0.044694 -1.2025e-05
7:52943065 A G 0.029510 1.7135e-05
7:52943518 C A 0.089327 1.1164e-05
7:52948020 A G 0.059650 -1.1514e-06
7:52950472 A G 1.897356 1.0784e-05
7:52952144 G T 0.376547 -1.0602e-05
7:52954423 T C 0.084489 -1.0221e-05
7:52957634 T C 0.165915 -4.7080e-06
7:52959499 T C 0.044816 5.3032e-07
7:52968812 T C 0.024853 -9.5979e-06
7:52972427 C T 0.341329 -1.1675e-05
7:52972539 C A 0.109943 -1.5697e-06
7:52972707 C T 0.025458 -5.9659e-07
7:52974738 A G 0.110283 -7.8350e-06
7:52978724 C T 0.601599 7.2202e-06
7:52987937 C T 0.071281 1.2679e-05
7:52990209 A G 0.668344 -4.9138e-05
7:52990517 A G 0.166602 2.4436e-05
7:52995409 A G 1.645715 7.1377e-06
7:52999623 T C 0.076717 -2.5006e-06
7:53000402 C T 0.156603 -8.6380e-06
7:53006371 G A 0.541718 -1.1395e-05
7:53007049 C A 0.051079 2.8790e-07
7:53009355 C A 1.686288 -7.5580e-06
7:53009541 A G 0.063189 -1.3630e-05
7:53009639 C G 0.116964 6.5716e-06
7:53012905 C T 0.023904 8.9262e-06
7:53015806 A G 0.598950 1.7463e-05
7:53017205 A G 0.038445 -9.7363e-06
7:53021221 C T 0.206417 -1.5461e-05
7:53037687 C T 0.666460 -1.1187e-05
7:53045947 C T 0.085077 8.7005e-06
7:53050551 T C 0.036548 -8.4104e-06
7:53056764 G A 1.483244 -3.3189e-05
7:53058548 C T 0.028725 1.3927e-05
7:53062963 A G 0.098952 -2.6052e-06
7:53070922 A G 0.141222 1.3034e-05
7:53074431 G A 0.193049 -2.6542e-05
7:53086341 C T 0.047026 -4.0892e-07
7:53090245 G A 0.082466 -5.9165e-06
7:53091663 T C 0.087760 -6.2240e-06
7:53100051 A G 0.122812 -1.2290e-05
7:53101127 T C 0.043463 1.8974e-05
7:53102597 T C 0.276066 -3.4462e-05
7:53103382 T G 0.528778 1.2684e-05
7:53103554 G C 1.028678 -2.1510e-06
7:53103794 T C 0.274396 -3.6211e-05
7:53104812 A G 0.071559 -1.5881e-05
7:53105223 C T 0.047608 -3.5679e-06
7:53105335 T G 0.147161 2.7625e-05
7:53107239 C T 1.035521 -5.8654e-06
7:53111699 T C 0.541724 1.1680e-05
7:53117591 A G 0.115128 2.1641e-05
7:53122696 G A 0.039214 2.2198e-05
7:53135769 A G 0.054659 5.5029e-06
7:53135832 G A 0.728541 2.1107e-05
7:53139059 A G 0.065229 2.9207e-06
7:53142534 A G 0.201276 5.7648e-06
7:53145016 A G 0.311954 2.9300e-05
7:53150728 C T 0.377792 -1.0610e-05
7:53151866 A G 0.070920 -1.8456e-05
7:53154944 C T 1.857075 2.3223e-06
7:53159865 C T 1.307317 1.4613e-05
7:53164023 G A 0.077635 1.4805e-05
7:53168727 G A 0.520649 -6.4205e-06
7:53168801 T C 0.272792 7.7085e-06
7:53171149 A C 0.499811 -4.9431e-07
7:53173471 A G 0.104837 1.2514e-05
7:53173916 G A 0.083275 -2.0026e-05
7:53177959 C T 0.092349 1.4476e-05
7:53179538 T C 0.031316 2.5703e-06
7:53180537 C T 0.352528 9.9087e-07
7:53181639 C T 1.540776 -1.6572e-05
7:53181755 A G 0.221505 1.9520e-05
7:53182039 A C 0.179371 4.2924e-06
7:53182182 G A 0.239099 1.5861e-05
7:53184663 C T 0.033566 -3.5961e-06
7:53190120 A C 0.462774 1.6474e-05
7:53204272 A G 0.071757 -1.2744e-05
7:53212225 C T 1.542972 -1.3137e-05
7:53216061 C T 1.082731 -2.9526e-05
7:53244309 G A 0.053778 -4.4345e-06
7:53248853 C A 0.688124 -2.5456e-05
7:53252525 T C 0.146753 -1.4495e-05
7:53252700 G C 0.276076 3.0697e-05
7:53253975 A G 0.052051 -1.1374e-05
7:53255329 A G 0.044225 1.3978e-05
7:53269864 G A 0.901653 -9.2749e-06
7:53282793 C T 0.062462 1.2922e-05
7:53282832 G C 0.138026 1.4524e-05
7:53286289 A C 0.032397 -1.3537e-05
7:53303428 C T 1.585497 1.2122e-05
7:53303697 T C 0.027103 5.7403e-06
7:53311680 C T 0.093210 -9.7829e-06
7:53322147 T C 0.152173 2.5797e-05
7:53327665 G A 1.722880 1.7213e-06
7:53330162 A G 0.046676 -9.8059e-06
7:53337382 T C 0.311638 1.5091e-05
7:53340367 C T 1.034644 -3.7153e-05
7:53342665 G A 0.220118 2.1786e-05
7:53349438 G A 0.067024 -1.8210e-05
7:53357828 G A 0.452363 1.8751e-05
7:53363817 T C 0.030415 8.7141e-06
7:53367180 G T 0.069112 -7.4031e-06
7:53380905 A G 0.134779 1.4354e-05
7:53387080 C T 0.242730 -1.7067e-06
7:53392376 T A 0.329919 4.5036e-06
7:53402514 A G 1.032832 1.9601e-05
7:53420491 A G 0.037061 -2.2025e-06
7:53421770 A G 0.055455 -1.0179e-05
7:53428475 C A 0.153009 -5.4732e-06
7:53438252 A G 0.690307 1.5717e-05
7:53446981 G T 0.080362 5.8509e-07
7:53448536 T C 0.107292 1.4609e-05
7:53454919 C T 0.097487 -1.5355e-05
7:53459144 C T 0.045887 -5.9384e-06
7:53459803 C T 0.029096 4.7413e-06
7:53463426 A G 0.041192 2.1609e-05
7:53471324 A G 0.056627 -2.2134e-05
7:53481463 A G 0.049056 4.2993e-06
7:53496499 G A 0.450235 -1.1257e-05
7:53502636 T C 0.116488 -2.4602e-05
7:53506823 G A 0.027528 5.0964e-06
7:53517822 T C 0.081626 3.2720e-06
7:53521685 C T 0.033179 -2.4927e-05
7:53525674 A T 0.031792 -2.0217e-05
7:53538304 C T 1.570086 1.6612e-06
7:53543886 T C 0.040271 1.2996e-05
7:53544560 A G 0.115189 -2.5055e-05
7:53551496 G A 0.136496 -4.3130e-06
7:53552890 A G 0.437221 -1.2093e-05
7:53560829 T C 0.117688 -5.4932e-06
7:53579071 G A 0.091047 2.8684e-05
7:53583058 T G 0.082626 3.3454e-06
7:53590556 C G 0.052497 -1.7307e-05
7:53613284 T C 0.228492 -7.2984e-06
7:53617396 C A 0.058871 -1.1780e-05
7:53619262 A G 1.297688 7.2759e-06
7:53635363 C T 0.044408 3.8139e-06
7:53636270 G A 0.292715 3.5880e-06
7:53641334 T C 0.164028 -1.0372e-06
7:53641397 T C 0.043385 1.8570e-05
7:53653059 T C 0.190839 4.0642e-06
7:53654764 G A 0.031734 -2.1167e-05
7:53655073 A G 0.538311 1.9149e-05
7:53668289 G A 1.911023 -5.8424e-06
7:53684368 T C 0.455019 2.1503e-05
7:53690871 T C 0.205206 -7.6845e-06
7:53690899 T A 0.039469 1.0931e-06
7:53691045 C A 1.075731 1.8076e-05
7:53694935 T G 0.039054 -2.0848e-05
7:53740664 A C 0.038520 -5.0808e-06
7:53771472 A G 0.041532 1.3655e-05
7:53772035 C T 0.606236 1.7692e-05
7:53778820 T C 0.032706 6.9416e-06
7:53781545 A G 0.053054 2.3496e-05
7:53789427 C T 0.263966 5.6549e-06
7:53791492 C T 0.037401 -1.1421e-05
7:53792493 T C 0.020443 -1.8365e-05
7:53807049 C A 0.204853 -2.6757e-05
7:53825625 C T 1.058276 -3.2832e-06
7:53836224 A C 0.433304 -7.0674e-06
7:53841647 C A 0.327943 1.4218e-06
7:53861492 T C 0.022136 2.1851e-06
7:53867294 G A 0.022327 -1.3621e-05
7:53873657 A G 0.039435 -6.9212e-06
7:53875467 C T 0.068826 4.2289e-06
7:53884371 A G 0.207223 9.5783e-06
7:53901780 T C 0.215838 7.8552e-08
7:53907069 T C 0.288438 3.1905e-06
7:53915794 C T 0.060544 -1.2261e-05
7:53944849 A G 0.082062 -4.1742e-06
7:53947754 T G 0.050630 9.6953e-07
7:53952827 G A 0.075143 9.9049e-05
7:53963356 A G 0.938705 9.8099e-06
7:53985319 T C 0.022323 -1.2218e-05
7:53992577 C T 0.037228 -6.9077e-06
7:53998488 G T 0.472932 1.2535e-06
7:54007974 T G 0.065834 4.4064e-06
7:54015461 A G 1.866013 9.1987e-06
7:54020125 T C 0.037690 -1.1059e-05
7:54022126 A G 0.039040 -2.4586e-06
7:54033745 C T 0.285181 -1.0361e-05
7:54058657 A G 0.054635 5.5587e-06
7:54061706 A G 0.069683 2.2304e-05
7:54061778 C A 0.549697 -3.0270e-06
7:54067245 A G 0.043616 -4.3381e-06
7:54067727 G A 0.055393 -1.3880e-05
7:54070048 A G 0.065198 1.5537e-04
7:54073592 C A 0.106659 1.2688e-05
7:54076537 A G 0.128350 3.5856e-05
7:54081902 G A 0.228930 -4.4083e-05
7:54084878 G A 1.734991 8.1333e-06
7:54086285 G A 0.031612 -3.6598e-06
7:54094891 G A 0.048373 -2.0170e-06
7:54097273 C T 0.930375 6.9723e-06
7:54097645 G A 0.862613 5.3897e-06
7:54108811 T C 0.104181 -7.9092e-06
7:54123251 T C 0.109515 -1.3392e-05
7:54134086 A G 0.144594 1.2056e-05
7:54134886 A G 0.053143 7.9838e-06
7:54135039 G A 0.075391 -2.2968e-05
7:54137188 C T 0.485263 6.0477e-06
7:54137993 C T 0.027953 1.2977e-05
7:54140579 T G 0.069924 7.5766e-06
7:54146703 C T 0.395875 1.2002e-06
7:54147947 G A 0.603295 -3.8336e-05
7:54149136 G T 1.550404 5.6294e-06
7:54150375 T C 0.042991 -1.2827e-05
7:54154649 A G 0.050317 1.6688e-05
7:54157453 G A 0.094413 -1.2349e-05
7:54160567 T C 1.730829 4.6748e-06
7:54168268 T C 1.786467 6.3559e-06
7:54175931 A G 0.137268 -1.0097e-05
7:54176608 A G 0.030775 6.9142e-06
7:54179205 A C 0.136853 -8.8883e-06
7:54179720 T C 0.026417 -8.0634e-07
7:54181932 T C 0.399132 -9.8437e-06
7:54183880 C A 0.063410 1.0389e-05
7:54199435 C T 0.486028 -2.6713e-06
7:54208219 T C 0.262626 1.5103e-05
7:54208906 A G 0.026216 -4.9839e-06
7:54215865 A G 0.177573 2.0048e-05
7:54219335 A G 0.523379 1.1274e-05
7:54220436 T C 0.023432 -6.0042e-07
7:54228630 A G 0.033152 3.3402e-05
7:54246115 G A 0.159302 -1.0893e-05
7:54246778 G A 0.035668 -1.5046e-06
7:54248786 T C 0.085339 -1.7531e-05
7:54249093 T C 1.854464 1.7975e-06
7:54253488 G A 1.529978 -1.6355e-05
7:54256153 T C 0.030398 1.1010e-05
7:54265587 A G 1.326454 -5.7867e-07
7:54272058 A G 0.032329 3.1984e-05
7:54280641 T C 0.157368 -2.2727e-06
7:54285930 T C 0.297726 1.2938e-05
7:54322255 T G 0.369513 1.1550e-06
7:54338515 T C 0.047577 4.0703e-07
7:54347228 C A 0.068921 -3.4450e-06
7:54349464 T G 0.029568 -7.7359e-06
7:54350756 T C 0.069316 -1.9307e-06
7:54396252 G T 1.951172 2.2576e-05
7:54399747 A C 0.072324 -9.2367e-06
7:54409856 C A 0.188116 -3.3880e-05
7:54410947 C T 1.189414 4.0203e-06
7:54411673 A G 0.036715 1.4169e-06
7:54416829 T C 1.269936 -1.8585e-06
7:54421001 T C 0.032343 2.0990e-05
7:54423235 T G 0.613627 1.9879e-05
7:54430493 C A 0.213067 -5.3552e-06
7:54431325 C T 0.041604 8.1877e-06
7:54438115 C T 0.094321 -6.9422e-06
7:54438915 T C 0.033481 2.4926e-06
7:54444508 C T 0.040349 5.2888e-06
7:54467169 A G 0.037500 7.4758e-06
7:54497359 G A 0.092285 -6.9566e-05
7:54502781 G T 0.761428 -1.9236e-05
7:54513813 A G 0.150758 -5.2073e-07
7:54530960 A G 0.042450 -5.1851e-06
7:54539559 G A 0.054169 4.9815e-06
7:54541012 A G 0.555623 -9.1903e-06
7:54551213 A G 1.344059 -5.6930e-06
7:54551971 A G 0.032502 -2.5384e-06
7:54556781 C T 0.068017 4.8547e-06
7:54558984 A G 0.041930 1.0850e-06
7:54559369 T C 0.606556 -2.5684e-06
7:54564662 G A 0.581509 -6.0286e-06
7:54565514 A G 0.352939 1.5913e-05
7:54596264 G A 0.067687 -4.8156e-06
7:54600570 G C 0.238926 1.1541e-05
7:54604087 A G 0.081460 -4.3539e-06
7:54606918 C T 0.222175 -7.4043e-06
7:54607323 T C 0.229287 -2.8150e-05
7:54611463 A G 0.038955 9.5274e-06
7:54619264 A G 1.602115 -9.1299e-07
7:54621134 A C 1.507437 1.1876e-05
7:54621692 A G 0.268022 1.1249e-05
7:54622982 G A 0.309207 -1.4138e-05
7:54633760 A G 0.243138 -1.0459e-05
7:54637498 G A 0.173479 -3.1201e-05
7:54640692 A G 0.340377 -1.3799e-05
7:54650221 A G 0.079586 -1.4996e-05
7:54652511 A G 0.328073 1.1906e-05
7:54655459 G A 0.278333 -1.0760e-05
7:54662747 A G 0.046102 1.3716e-06
7:54670408 A C 0.111592 8.5254e-06
7:54674897 C A 0.553790 1.0883e-05
7:54675919 A G 0.472470 1.0974e-05
7:54681121 T C 0.040522 -9.9470e-06
7:54683280 C T 0.219360 -3.6806e-05
7:54690500 T C 0.865802 -2.1072e-05
7:54691628 C T 0.324533 -1.0106e-05
7:54695216 G A 0.096276 -8.1993e-07
7:54706018 A G 0.206906 -1.2303e-05
7:54708799 T C 0.044731 -1.3993e-05
7:54709291 A G 0.545325 2.2722e-05
7:54710731 A C 0.987863 7.7815e-06
7:54712602 A G 0.023449 -1.3836e-05
7:54726163 C G 0.041869 -4.9648e-06
7:54727736 T C 0.047183 -1.3046e-05
7:54728518 G A 1.821346 1.7561e-05
7:54733137 T C 0.414061 1.8402e-05
7:54734706 T C 0.362744 -7.4135e-06
7:54738086 A G 0.650389 2.5098e-05
7:54744364 C G 1.202024 -1.3280e-05
7:54748201 T C 0.040373 -1.6718e-05
7:54750577 C T 0.060082 -5.0914e-06
7:54750789 C T 0.422057 1.1917e-05
7:54763208 G A 1.344120 1.4840e-05
7:54767684 T C 0.964863 2.4166e-05
7:54771354 A G 0.099917 -3.1195e-06
7:54788140 C A 0.074901 -5.5794e-06
7:54791241 A C 0.618785 9.6039e-06
7:54795349 G A 0.062941 3.2107e-06
7:54796710 A G 0.115468 -9.5897e-06
7:54814014 T C 0.505659 7.0428e-06
7:54814083 C T 0.052684 -2.2271e-05
7:54825867 C G 0.081504 1.4333e-05
7:54826928 T C 0.120626 2.2754e-06
7:54853209 T C 0.030731 3.6078e-06
7:54855320 G A 0.054003 1.4364e-05
7:54856528 A G 0.377445 5.4083e-06
7:54864072 G A 0.409257 -1.0560e-05
7:54866804 T C 0.081375 -1.0560e-05
7:54870521 C T 0.378308 2.2275e-06
7:54888059 G A 0.139420 -1.4235e-05
7:54892635 G A 0.775941 -2.3284e-06
7:54893018 G A 0.099329 -1.0714e-05
7:54893417 T C 0.165327 1.5051e-06
7:54896202 G T 0.054526 1.5725e-05
7:54898240 G A 0.071124 1.1765e-05
7:54899103 G A 0.481860 1.1001e-05
7:54905350 C T 0.466041 -1.8633e-05
7:54905526 C G 0.355618 1.5330e-05
7:54906722 A G 0.399717 2.3444e-05
7:54909177 C T 0.038520 -5.3085e-06
7:54910173 G A 0.034073 2.8328e-06
7:54912760 C T 0.023887 4.8305e-06
7:54914417 A G 0.067578 -1.1228e-05
7:54925645 T C 0.276589 1.1240e-06
7:54931455 C A 0.051473 1.0485e-05
7:54935082 T G 0.234142 2.2947e-06
7:54941222 C T 0.269507 6.6216e-06
7:54952638 A G 0.021565 1.1384e-05
7:54966019 G A 1.011369 -1.8950e-05
7:54966274 C T 0.077088 -5.9225e-06
7:54966505 A G 0.024305 -5.3820e-06
7:54966538 A G 0.054271 -2.6509e-06
7:54978924 T C 0.567556 5.9972e-06
7:54995420 A G 0.029884 -7.7206e-06
7:55003988 G A 1.957771 -1.2315e-06
7:55009949 G C 0.407146 -2.6038e-05
7:55032806 C A 0.049525 1.2159e-05
7:55035100 T G 0.076581 4.8686e-06
7:55037762 C T 0.610105 -1.9007e-05
7:55045866 C A 0.188945 6.6493e-06
7:55050103 A G 0.426501 1.1244e-05
7:55050131 C T 0.029895 4.1260e-06
7:55063886 T C 0.092013 8.4476e-06
7:55071063 T C 0.068687 1.0748e-05
7:55074786 A C 0.605947 -1.5968e-05
7:55082460 A G 0.060775 -1.7521e-06
7:55089831 G A 0.305712 2.5937e-05
7:55110897 A G 0.069010 -8.6744e-06
7:55112037 G A 0.030932 1.3193e-05
7:55114316 G A 0.304362 1.0342e-05
7:55117597 A G 0.024679 -2.3257e-06
7:55120926 C T 0.114662 -9.1630e-06
7:55121491 T C 0.039054 7.8355e-06
7:55123968 T C 0.533769 4.0708e-06
7:55126929 T C 0.051375 1.5817e-05
7:55128339 G T 0.373841 -1.4169e-05
7:55128719 T C 1.628311 -1.7852e-05
7:55131359 A G 0.058106 8.1281e-07
7:55131829 G A 0.720936 -3.6637e-05
7:55145382 T C 0.374793 2.0581e-06
7:55156673 A G 0.056937 2.6125e-05
7:55159349 G A 0.361088 1.3905e-05
7:55160538 G A 1.358552 -3.7882e-05
7:55161746 C T 0.114016 -1.1934e-05
7:55162336 C T 0.899491 1.5627e-05
7:55166831 A G 0.042766 1.5037e-05
7:55167063 T C 0.106816 -5.7949e-06
7:55170883 T C 0.281199 -1.7938e-05
7:55171190 A G 0.276970 -2.1286e-05
7:55171468 T C 0.080409 3.4458e-05
7:55173675 G C 0.615157 1.6177e-05
7:55173995 T C 0.113836 1.8618e-05
7:55175876 G A 0.496646 -3.1233e-05
7:55179130 C T 0.053197 1.6585e-05
7:55179844 A G 0.264969 8.5111e-06
7:55181798 T C 0.173775 3.1945e-06
7:55187715 A G 0.043423 1.5133e-05
7:55187992 A G 1.135126 -3.5468e-06
7:55190672 A C 0.207831 2.1181e-06
7:55191252 T C 0.022568 -1.1037e-05
7:55191509 C G 0.034100 -4.4943e-06
7:55193708 A G 0.113404 -6.8327e-05
7:55198347 T C 0.120908 -5.0443e-06
7:55201536 G T 0.067350 2.2674e-06
7:55203838 A G 1.735436 1.4151e-06
7:55203978 T C 0.474047 -1.0416e-05
7:55205243 G A 0.023782 6.9290e-06
7:55206861 T G 0.120204 1.4758e-05
7:55212613 T C 0.021252 3.4288e-05
7:55220177 G A 1.166292 2.1552e-05
7:55221167 G A 0.240303 -4.1917e-06
7:55225170 C G 1.773361 1.5700e-05
7:55228379 A G 0.168631 5.7633e-06
7:55229255 A G 0.505775 4.0791e-06
7:55232246 C T 0.429850 1.9775e-05
7:55233185 T C 0.112164 2.5230e-05
7:55237132 T C 0.041709 1.6571e-05
7:55243754 G A 0.605485 -1.9121e-05
7:55243809 T C 0.633832 2.1397e-06
7:55274084 C T 0.184325 -1.0404e-05
7:55275910 T C 0.054414 1.3409e-05
7:55276094 G A 0.352623 -1.6493e-05
7:55276441 T C 0.063951 1.1185e-05
7:55277751 C T 0.052551 1.1301e-05
7:55283081 G T 0.146386 1.1864e-05
7:55289760 A G 0.040791 -1.1682e-05
7:55290266 A G 0.043827 -7.5132e-06
7:55291726 C T 0.727025 -1.8409e-05
7:55301435 G A 0.575869 1.8295e-05
7:55301772 A G 0.027698 2.8038e-06
7:55303300 A G 0.230307 -1.8111e-05
7:55303734 G A 0.031622 1.8204e-05
7:55306322 T C 0.058946 3.5368e-06
7:55306472 T A 1.748967 3.2133e-07
7:55307104 G A 0.664886 -1.0854e-05
7:55312371 T C 0.059531 -6.6836e-07
7:55313123 A G 0.049556 6.6209e-06
7:55324082 C A 0.391955 2.1319e-05
7:55328519 T C 1.449361 1.4036e-05
7:55337132 T C 0.049733 4.9695e-06
7:55337264 A G 0.709920 1.9886e-05
7:55340525 C T 0.675834 -2.0893e-06
7:55342649 G A 0.399687 -3.5790e-06
7:55344077 T C 0.064454 -4.3136e-06
7:55375106 C T 1.940071 -2.7196e-06
7:55380566 C T 0.040189 -3.8680e-06
7:55388586 A G 0.496445 -1.6664e-05
7:55394531 G A 0.756699 -2.4814e-05
7:55397953 C T 0.707734 2.4527e-05
7:55399164 A G 0.036354 2.2014e-06
7:55401299 C T 1.462474 -5.6965e-07
7:55415299 G A 0.027743 -7.2898e-06
7:55416327 G A 0.253868 -9.2199e-06
7:55419663 G A 1.496779 7.3500e-06
7:55423113 A G 0.100682 -9.8956e-06
7:55424660 A G 0.201164 3.4606e-05
7:55428967 T G 0.860213 -1.6889e-05
7:55447208 C A 0.410780 -1.8831e-05
7:55457780 C T 0.067877 5.2767e-06
7:55472780 C T 0.661452 8.4069e-06
7:55478329 T G 0.072518 2.5230e-05
7:55490914 A G 0.157357 -3.4411e-06
7:55495109 A G 1.325489 4.0913e-05
7:55499606 T C 0.142973 -2.6411e-06
7:55509261 T G 0.176366 3.6858e-05
7:55535038 C T 0.632251 -1.4764e-06
7:55541686 A G 0.028953 -3.3202e-05
7:55554051 C T 0.029582 -3.1506e-06
7:55554182 G A 0.342865 -4.5213e-05
7:55555266 C T 0.038697 2.0930e-05
7:55556428 C T 0.060343 -1.9870e-06
7:55558778 G T 0.779804 4.1988e-05
7:55561444 C T 0.062941 1.0167e-05
7:55563674 A G 0.046629 -1.5329e-05
7:55570725 G A 1.374531 2.5832e-05
7:55582046 A G 0.057498 -4.2239e-05
7:55582312 A G 0.115985 2.6286e-05
7:55593929 T C 0.089800 3.3415e-05
7:55601336 C T 0.185318 -1.6372e-05
7:55604862 A G 0.114435 1.2590e-05
7:55612169 G A 0.187031 9.1894e-06
7:55616075 A G 0.035916 5.1600e-07
7:55623615 A C 0.384833 -6.7844e-06
7:55625007 A G 0.032254 -1.7556e-05
7:55628960 C T 1.437720 2.5439e-05
7:55637887 G A 1.973155 1.0172e-05
7:55654430 A G 1.510262 4.7481e-05
7:55655329 T G 0.652542 6.8704e-06
7:55655926 T G 0.028786 9.3100e-07
7:55657718 T C 1.441589 3.4765e-05
7:55658415 A G 0.602952 -1.4014e-05
7:55660417 G A 0.274927 -6.1697e-06
7:55661857 T C 0.318509 -1.7268e-05
7:55662486 G T 0.047819 6.9281e-06
7:55664586 A G 1.032050 -6.8244e-06
7:55664803 C T 0.599273 2.7686e-05
7:55668480 T C 0.456311 5.4419e-05
7:55677844 A G 0.024581 -1.9255e-06
7:55679091 C A 0.297182 5.2373e-05
7:55684263 G A 0.245409 3.9731e-05
7:55684271 C T 0.140705 -7.3631e-06
7:55691214 T C 0.678819 -8.0939e-06
7:55699873 T C 0.488317 -1.3382e-05
7:55699906 G A 0.098812 -1.4430e-05
7:55702579 G A 0.328691 -1.0837e-05
7:55707690 T C 0.038806 -5.7669e-06
7:55713996 A G 0.147454 -1.8358e-05
7:55717889 A G 1.544084 -5.4050e-05
7:55721724 T G 0.643954 8.9774e-06
7:55723647 C T 0.055417 -3.5111e-05
7:55725619 A G 0.080967 1.0812e-05
7:55728476 G A 1.319441 -6.0849e-07
7:55730415 G C 1.022813 -4.2988e-06
7:55732175 T C 0.182584 1.6972e-05
7:55743128 T C 0.197462 2.6748e-05
7:55743275 C T 0.359694 -2.0058e-06
7:55752586 G T 1.499002 8.2220e-06
7:55763607 T C 0.877923 5.7845e-05
7:55768348 G A 0.050300 4.4992e-06
7:55776532 G A 0.207797 3.0326e-05
7:55798357 T C 0.637389 3.2456e-06
7:55801674 A G 0.098122 -3.4294e-05
7:55804513 A G 0.039747 1.3053e-05
7:55831366 A G 0.040118 -7.8077e-06
7:55839734 T C 0.168699 1.9229e-05
7:55842860 T C 0.397568 -1.3662e-05
7:55848150 G A 0.535659 2.4682e-05
7:55855180 A G 0.305413 -1.5197e-05
7:55866443 G A 0.284378 -1.2177e-05
7:55888906 T C 0.200715 4.6642e-06
7:55889016 C T 0.054169 -3.7152e-06
7:55932373 C T 0.102382 -2.5973e-05
7:55950947 A C 0.264057 9.4659e-06
7:55957708 T C 0.392527 1.4193e-05
7:55961981 T C 0.443993 7.4167e-06
7:55971453 C T 0.078842 1.3195e-05
7:55976548 G A 0.463178 1.0231e-05
7:55980675 A G 0.107162 -3.8716e-05
7:55983468 A G 0.085557 1.5924e-05
7:55991292 A G 1.506900 -1.0697e-05
7:55998471 G A 0.373324 1.2695e-05
7:55999910 C T 0.066817 -1.7982e-05
7:56020113 G A 0.105609 -3.9845e-05
7:56022689 A G 0.027066 1.2337e-07
7:56025476 A G 0.052592 7.7513e-06
7:56028095 A G 1.901701 -2.7410e-06
7:56032902 G C 0.656808 -8.1455e-06
7:56037945 A G 0.087454 -3.1989e-05
7:56043949 C T 0.068646 1.5302e-05
7:56047572 T C 0.829567 -5.0247e-06
7:56107994 C A 0.092258 -1.0221e-06
7:56108410 A T 0.515073 3.3197e-07
7:56121833 A G 0.022507 -2.5592e-06
7:56122499 T A 0.055152 -7.9153e-07
7:56125251 G T 0.041029 2.5495e-05
7:56125757 G A 0.036334 4.8578e-06
7:56132957 G A 0.034909 4.8274e-06
7:56140618 G T 0.113870 8.6734e-06
7:56142161 G C 0.072273 -2.3707e-05
7:56145825 A G 0.039200 2.3036e-05
7:56147589 G A 0.464800 -1.6402e-05
7:56152431 T A 0.962449 -6.6439e-06
7:56160977 G A 1.413466 9.3331e-06
7:56173816 G A 0.448872 -7.2885e-06
7:56174140 T G 1.567373 1.5187e-06
7:56183895 A C 0.021222 1.5560e-05
7:56184174 A C 0.039472 3.6020e-06
7:56195535 G A 0.311482 -3.4689e-05
7:56207115 G A 0.083908 -4.8203e-06
7:56208847 A G 0.259151 -1.5464e-05
7:56224480 C T 1.037901 -9.7782e-06
7:56227527 A C 0.048519 -3.2455e-05
7:56230598 A G 0.283341 8.2629e-06
7:56237280 C T 0.365076 -2.6123e-05
7:56241718 G A 1.572132 3.8969e-05
7:56245605 T C 0.131349 -2.9174e-06
7:56263268 G A 0.039628 2.7176e-05
7:56285183 C A 0.105221 -2.7908e-06
7:56296924 T C 0.377526 -1.0997e-05
7:56306368 T C 0.076190 5.1809e-06
7:56310523 G A 0.404320 1.6792e-05
7:56315096 C T 0.053751 1.2573e-06
7:56315178 G A 1.082483 2.7286e-06
7:56316120 G T 0.157157 -1.7563e-05
7:56317934 T G 0.620053 -9.4474e-06
7:56323262 A G 0.036874 1.5734e-05
7:56325121 T C 0.051538 7.4103e-06
7:56348937 G A 0.041179 -2.7324e-06
7:56349605 C A 0.489166 -5.2481e-06
7:56357689 G C 0.043589 -1.0205e-05
7:56361121 A G 0.085091 7.7579e-06
7:56361258 A G 0.976745 -4.9801e-06
7:56368649 C T 0.313236 -1.3686e-05
7:56369816 A G 1.639619 -1.9011e-05
7:56373413 G A 0.031251 3.6427e-05
7:56395833 T C 0.034631 -1.6676e-05
7:56419223 G A 0.080447 4.5392e-07
7:56432714 A C 0.463494 8.4175e-07
7:56475495 G C 0.035450 2.7269e-05
7:56504381 T G 0.816124 -8.0468e-06
7:56508528 T C 0.028997 -1.3559e-05
7:56524471 A G 0.340530 -1.0592e-05
7:56526193 A G 0.068197 -3.0898e-06
7:56533302 A G 0.041876 -3.0245e-06
7:56538098 G A 0.460581 -5.5537e-06
7:56540184 A G 0.024016 -1.0457e-05
7:56545378 C T 1.433899 -3.0119e-05
7:56549467 T G 0.085723 1.7703e-06
7:56550963 G A 1.656298 -1.9677e-05
7:56554326 C T 0.059823 -2.8821e-05
7:56555498 T C 0.052490 7.7382e-06
7:56560381 A G 0.064763 -3.1709e-05
7:56562763 T G 0.591379 -1.4308e-05
7:56580547 T C 0.130934 -1.9541e-05
7:56580735 T C 0.133912 -2.7037e-05
7:56583397 A G 0.052078 7.9706e-06
7:56593471 T C 0.079807 4.1178e-06
7:56593553 T C 0.600453 -1.5362e-05
7:56595049 A G 0.035039 2.5465e-05
7:56610536 G A 1.486980 -2.3978e-05
7:56621163 A G 0.439896 -9.2325e-06
7:56641981 T C 0.073739 -3.7878e-07
7:56642650 C G 0.064223 -3.3598e-07
7:56645741 G T 0.585167 -1.7903e-05
7:56672081 T C 0.068986 -1.3173e-05
7:56677033 A G 0.595635 -3.0239e-05
7:56684532 A G 0.068194 -2.5274e-06
7:56692154 A G 0.062013 7.6315e-06
7:56693762 G A 0.163062 8.2564e-06
7:56705909 G A 0.406949 -2.3145e-05
7:56708904 G A 0.033563 -1.1865e-05
7:56724696 A G 0.229444 -3.9123e-05
7:56726964 C A 0.036123 1.4285e-05
7:56734410 T C 0.029065 1.6701e-05
7:56736211 G A 0.151262 -1.5174e-05
7:56737471 G A 1.274077 -1.2531e-05
7:56747355 A G 0.041899 -1.8064e-06
7:56747946 C T 0.092655 -2.0841e-05
7:56753884 A G 0.024183 -7.1897e-06
7:56757816 G A 0.388100 5.9395e-07
7:56772559 G T 0.228227 -1.4141e-05
7:56779764 G C 0.169512 2.9955e-05
7:56791770 G A 0.051891 1.2245e-05
7:56795998 A G 0.092445 -1.8117e-05
7:56817507 C T 0.062839 9.0098e-06
7:56818525 A G 0.143860 6.8942e-06
7:56821296 A G 1.402277 3.3047e-06
7:56824493 T C 0.211938 -3.9023e-06
7:56833052 G A 1.517174 -2.7478e-06
7:56849164 A G 0.286948 1.1616e-05
7:56871430 G A 1.905879 -1.7256e-05
7:56878413 A C 0.021004 -1.4341e-05
7:56896559 C T 0.204153 -1.0305e-06
7:56928470 C G 0.693584 2.2894e-05
7:56945070 T C 0.403345 -4.1482e-06
7:56948627 G T 0.084088 -6.8444e-06
7:56973226 C T 0.282365 1.2556e-05
7:56973299 A C 1.905590 -1.4586e-05
7:56976080 A G 1.602183 -1.4821e-05
7:57131423 A G 0.143704 2.2962e-05
7:57198598 A G 0.030146 2.8694e-05
7:57206933 T C 0.307313 1.8440e-05
7:57208666 A G 0.693904 3.8059e-06
7:57211334 T C 0.080644 6.6268e-06
7:57215852 G A 0.687016 -1.5367e-06
7:57222766 T C 1.058157 3.2463e-05
7:57233191 T C 0.323870 4.3838e-05
7:57238280 G C 0.054700 4.8032e-06
7:57239292 G C 0.226564 4.3281e-06
7:57245738 C T 0.036993 1.5075e-05
7:57257525 G A 1.081433 3.2505e-05
7:57266294 A G 0.308068 1.2151e-05
7:57278312 G A 0.678302 1.6025e-05
7:57283501 G A 0.068802 6.6408e-06
7:57286593 A G 0.565574 -1.9445e-05
7:57287387 A G 0.283484 -3.6254e-06
7:57291189 T C 0.511911 -2.5658e-05
7:57299788 A C 0.062910 1.7728e-07
7:57311749 T C 0.061595 1.2818e-05
7:57318298 T C 0.560590 1.5276e-05
7:57318463 C T 1.333914 -3.4740e-06
7:57330626 C G 0.532827 -3.3080e-05
7:57334725 G A 0.084938 -9.4163e-06
7:57338786 G A 1.965883 -2.0123e-05
7:57340873 T C 0.025716 1.5687e-05
7:57354153 A G 0.539385 2.9440e-05
7:57360978 A G 1.363665 5.1138e-06
7:57361515 T C 1.024363 3.1446e-06
7:57363297 T C 0.340142 1.4972e-06
7:57372536 G A 1.386971 2.4913e-06
7:57373437 T G 0.540211 2.3258e-05
7:57377065 C T 0.468723 -3.3557e-05
7:57380677 C T 1.399938 -1.1428e-06
7:57382003 T G 0.445299 -4.4189e-06
7:57386883 A G 0.143520 9.1752e-06
7:57390223 G A 1.322881 -1.2887e-06
7:57393101 A G 0.044408 -9.4807e-06
7:57398980 G A 0.536594 1.2116e-05
7:57402785 C A 0.049875 1.9329e-05
7:57403792 T C 0.074956 1.1492e-05
7:57406964 T C 0.069227 1.1866e-05
7:57407381 G A 0.664026 -1.6174e-05
7:57412419 C T 1.420028 2.5661e-06
7:57413299 C T 0.041593 -6.3666e-06
7:57416665 A C 0.100727 -1.4597e-05
7:57421313 A G 0.066371 3.9784e-06
7:57421996 T C 0.755624 -1.5574e-05
7:57431327 C A 0.319883 -2.7078e-05
7:57433985 C T 1.906090 -1.3850e-05
7:57440980 C T 0.120378 -1.1143e-05
7:57441747 G A 0.040594 1.9206e-05
7:57444677 A G 0.216572 -7.7379e-07
7:57455396 T G 0.038336 1.1642e-05
7:57456730 A G 0.328406 -8.7130e-06
7:57459917 C T 0.066307 5.5614e-06
7:57460667 A G 1.320267 6.7335e-06
7:57475663 C T 0.047295 -7.9054e-07
7:57479661 G A 0.162994 -7.3596e-06
7:57492952 T C 0.126042 -5.1046e-07
7:57514032 A T 0.044932 -1.5059e-05
7:57528997 C T 0.760088 8.8867e-06
7:57558165 A G 0.887493 1.0534e-05
7:57571862 T C 0.066429 1.9314e-05
7:57572126 C T 0.102834 2.6778e-06
7:57582116 A G 0.100205 2.9414e-06
7:57585724 A C 0.142262 4.3231e-07
7:57587402 C T 0.036385 -8.7491e-06
7:57595952 A G 0.080719 1.5358e-05
7:57604826 G A 0.642600 6.5525e-07
7:57605055 A G 0.023245 -1.4551e-05
7:57612133 G A 0.455957 1.0296e-05
7:57645732 A G 0.992228 -2.8317e-06
7:57665135 A G 0.159866 -1.7648e-06
7:57710410 C T 1.637151 9.6284e-06
7:57714602 C G 0.555120 1.7160e-05
7:57755757 T C 1.075112 -5.4623e-06
7:57800875 A G 1.076323 -1.3101e-06
7:57831195 G A 0.476009 -9.6882e-06
7:57860759 G A 0.366854 -1.3911e-05
7:57877613 C T 1.919152 -1.6931e-05
7:57878326 C T 0.232072 4.0278e-07
7:57878853 C T 1.461189 -6.7040e-06
7:57882950 T C 1.082085 -2.2645e-06
7:57884852 G A 0.035083 -1.3307e-05
7:57930375 C G 1.121081 2.3971e-06
7:61070337 T C 0.107217 7.6198e-06
7:61834694 A G 0.996699 -3.8059e-07
7:61852895 T G 1.120690 2.3411e-07
7:61914134 C G 0.512363 1.1763e-05
7:62035570 A G 0.841191 -3.0234e-05
7:62137214 A G 1.337725 -9.7304e-06
7:62139553 T C 0.132722 -2.6960e-05
7:62210971 T C 0.138866 1.4587e-05
7:62211976 G A 1.892110 -1.2577e-05
7:62225954 A G 0.025203 -7.1765e-06
7:62244980 T G 1.686302 -9.1783e-06
7:62262581 T C 0.670329 8.2974e-06
7:62271683 G A 0.114819 1.0142e-05
7:62291016 T C 0.817664 1.5309e-05
7:62306851 T G 0.227248 -1.0266e-05
7:62308018 T C 0.061768 2.8499e-05
7:62312012 A G 0.151224 4.4820e-06
7:62360358 C T 0.869528 -3.0759e-05
7:62393418 T C 0.107482 1.1178e-05
7:62405897 A G 0.113030 1.4863e-05
7:62427399 A C 0.063590 -6.1898e-06
7:62438932 G A 0.044969 -1.1710e-05
7:62438960 T C 0.042474 6.5841e-06
7:62453511 A G 0.047751 -1.9233e-05
7:62461798 G A 0.896846 1.3708e-05
7:62471770 T C 0.796806 -2.4368e-05
7:62497888 A G 0.118358 -8.2980e-06
7:62503745 C T 0.108597 8.7336e-06
7:62509537 C T 1.104793 -1.3367e-05
7:62509983 C T 0.305239 4.8556e-06
7:62532186 A G 0.026022 8.7146e-06
7:62533894 G A 0.022497 1.7460e-06
7:62535226 C T 0.591454 -1.8849e-05
7:62544856 T C 0.110923 1.1464e-05
7:62556935 G A 1.534184 -2.0376e-05
7:62557202 A G 0.149715 7.7807e-06
7:62559970 A G 1.376119 -2.0258e-05
7:62568351 T C 0.155640 -1.0179e-06
7:62583535 G A 0.117532 1.3628e-05
7:62584266 G A 0.049461 -1.2641e-05
7:62624357 A G 0.194239 -3.3400e-06
7:62628270 T C 0.836785 -2.2938e-05
7:62629758 A C 0.417505 -4.4464e-06
7:62650394 C G 0.127024 3.9994e-06
7:62650531 C T 1.448161 -3.1805e-05
7:62659640 T C 0.557085 -6.0163e-06
7:62662471 G A 0.916483 -3.4820e-05
7:62662651 C A 0.038860 6.6780e-06
7:62667508 T C 0.080705 -5.6805e-06
7:62674074 T G 0.023561 4.8221e-06
7:62676084 A G 0.133334 -1.0291e-05
7:62676413 C T 0.650855 -1.3468e-05
7:62688581 A G 0.028314 8.4565e-07
7:62694258 G C 0.227945 -9.5618e-06
7:62699114 A G 0.421333 -4.2419e-06
7:62705018 T C 0.093485 -8.8290e-06
7:62719439 G A 1.010794 2.6776e-06
7:62728055 A C 0.132739 -6.8056e-06
7:62829567 A G 1.059595 -1.4252e-06
7:62934633 G A 0.781500 1.9169e-06
7:62935592 C T 0.996342 -6.5309e-06
7:63137630 C T 0.331969 -7.7574e-06
7:63207877 A G 0.096902 2.1591e-06
7:63209464 A G 0.251005 6.2489e-06
7:63249780 T C 0.480534 -9.1146e-06
7:63266652 G A 1.293707 1.3218e-05
7:63273551 A T 0.144224 -5.8773e-06
7:63294380 G A 1.033026 -9.3638e-06
7:63294475 A T 0.054322 1.1002e-05
7:63301930 A G 0.258852 3.1507e-05
7:63313180 A C 0.667025 1.8928e-06
7:63314453 G A 0.122122 -7.9289e-06
7:63316139 A G 0.362809 -1.7351e-06
7:63317591 G T 0.183437 4.6121e-06
7:63318466 C T 0.177376 3.6634e-06
7:63339141 T G 0.056634 -4.9744e-06
7:63340706 A G 0.084771 4.3506e-06
7:63343371 A C 0.073015 2.2635e-06
7:63344028 G T 0.163647 9.6516e-06
7:63344087 A C 0.043525 8.8866e-06
7:63348783 C T 0.107006 3.1807e-06
7:63353286 T C 0.106125 1.8892e-06
7:63357289 C G 0.423203 4.4226e-05
7:63369869 T C 0.049168 -1.8289e-05
7:63370697 C T 0.147831 -1.4645e-05
7:63383346 C T 0.061785 -1.9442e-05
7:63383751 A G 0.082765 -5.6433e-06
7:63400257 T C 0.190203 1.0383e-05
7:63408573 T C 0.045323 9.0349e-06
7:63413183 G A 0.067857 7.2416e-06
7:63413572 A G 0.042335 -4.8540e-06
7:63414443 C T 0.131502 -9.5880e-06
7:63418636 C G 0.043633 -8.6479e-06
7:63425336 C T 0.076486 1.6310e-06
7:63426198 T C 0.063672 -1.6682e-05
7:63442174 T C 1.521975 1.8184e-05
7:63447160 C T 0.048583 2.9391e-05
7:63457358 A G 1.537546 2.2986e-05
7:63464084 G A 0.036266 5.3054e-06
7:63492253 T C 0.128265 -1.1378e-05
7:63494602 T G 1.542183 2.1735e-05
7:63500086 A G 1.969327 3.8212e-06
7:63507399 C T 1.406901 2.4023e-05
7:63511100 T C 0.053972 3.4827e-06
7:63524798 G A 1.366848 2.5904e-05
7:63525593 G T 0.045697 -8.4268e-06
7:63529174 G A 0.052609 -1.6418e-05
7:63535192 T C 0.032326 5.2743e-06
7:63564934 A G 0.028582 -1.7637e-05
7:63569149 T C 0.051844 -1.3892e-05
7:63593335 A C 0.063577 -2.4100e-06
7:63595645 T C 0.501912 -4.0677e-05
7:63599625 G A 0.125545 9.0297e-06
7:63617819 A G 0.042681 -2.4262e-05
7:63618118 C T 0.711668 1.2079e-05
7:63634107 T C 0.058083 3.7362e-06
7:63634108 A G 0.652596 7.6367e-06
7:63645151 G A 0.059341 -2.7389e-06
7:63652957 A G 0.136982 1.3354e-05
7:63680099 A C 0.502922 -3.8774e-05
7:63694113 A G 0.030700 -6.6552e-06
7:63697684 A G 0.659586 -4.0616e-05
7:63700579 C A 0.052432 -9.5104e-06
7:63703567 T G 0.134286 1.5941e-05
7:63721251 G A 0.546640 1.4259e-05
7:63725626 A G 0.136649 3.9223e-05
7:63726678 A T 0.081351 -1.9580e-05
7:63733331 G A 1.332809 -3.5940e-05
7:63744619 T C 0.647126 -3.9575e-05
7:63745153 T C 0.055084 -6.9343e-06
7:63746218 T C 0.073433 -2.5157e-05
7:63752366 C T 0.082300 -9.5147e-06
7:63756106 C T 0.382891 1.1791e-05
7:63758673 A G 1.881067 -1.0321e-05
7:63772458 A C 0.058916 -4.8205e-06
7:63792156 A G 0.584222 9.2797e-06
7:63811373 T C 1.878531 -4.3042e-06
7:63827340 A G 0.592416 7.4930e-06
7:63830269 C A 0.518888 2.0462e-05
7:63852630 G A 0.117063 1.2245e-06
7:63868166 C G 0.386743 2.4627e-05
7:63872257 A G 0.045204 -1.0249e-05
7:63872773 G A 0.057685 2.0323e-06
7:63889841 T C 0.027981 -1.8319e-05
7:63914106 C T 0.459564 1.9049e-05
7:63917013 G A 0.043412 -3.5395e-05
7:63952462 G C 0.137309 -5.1282e-06
7:63957243 T C 0.060078 1.7670e-05
7:63975912 C T 0.608544 1.9896e-05
7:63985541 G T 0.120425 -3.6818e-06
7:63985577 A T 0.020766 -1.3232e-05
7:63990100 T C 1.406847 1.5857e-05
7:64009041 A G 0.042644 1.7527e-05
7:64009163 T C 0.048543 -1.4133e-05
7:64028604 T C 0.494644 2.3664e-05
7:64033289 C T 0.092615 1.4308e-05
7:64034536 T C 0.021150 -6.4855e-06
7:64036913 T G 0.031622 -1.1692e-05
7:64040338 T C 0.037843 1.1380e-05
7:64049341 T C 0.106078 -1.2911e-05
7:64054804 C T 0.593058 1.9517e-05
7:64060103 A C 0.177484 -5.3620e-06
7:64068286 G A 0.043827 -1.1644e-05
7:64088145 T C 0.036273 -7.4921e-06
7:64088605 C T 0.111470 5.9896e-06
7:64089090 A T 0.303278 -1.8915e-05
7:64097812 T A 0.038914 1.0353e-06
7:64101074 A G 0.133844 3.0074e-05
7:64101892 T C 0.072233 -2.1797e-05
7:64103145 A G 0.485678 -1.3777e-05
7:64104397 G A 0.072076 8.0929e-06
7:64115943 T C 0.043922 9.1119e-06
7:64119941 T G 0.066235 -4.8970e-06
7:64139524 A G 1.857588 -5.7860e-06
7:64142030 G A 0.120894 -2.3075e-05
7:64145537 T C 0.026614 1.6203e-05
7:64145824 A G 0.811113 7.8401e-05
7:64150010 T C 0.864367 -3.9395e-05
7:64166802 T G 0.095977 4.6261e-06
7:64172479 A G 0.120344 -5.8468e-07
7:64183740 A G 0.052432 1.2575e-05
7:64203644 T C 1.482047 5.2375e-06
7:64204566 G A 0.065872 -5.9098e-06
7:64209899 G A 0.166394 3.3279e-06
7:64210052 T C 0.263833 3.2765e-05
7:64211948 A G 0.123393 -3.5355e-05
7:64212747 A C 0.116325 -2.0357e-05
7:64225274 C T 1.033764 -2.3293e-05
7:64226499 G T 1.889808 -1.6641e-05
7:64226713 T C 0.082435 2.8536e-06
7:64234090 A G 0.025499 -2.4730e-05
7:64234392 G C 0.125926 7.5337e-06
7:64234648 A G 0.049338 -2.0994e-06
7:64234978 C T 1.135041 -2.7277e-06
7:64235566 G A 0.632357 1.3243e-05
7:64247483 C T 1.872289 -1.3790e-05
7:64256482 T C 0.171171 -1.2337e-05
7:64261010 G A 0.072909 3.5936e-06
7:64272388 A G 0.122856 2.0838e-07
7:64279491 T G 0.719576 1.0404e-05
7:64285134 C T 0.126841 2.1219e-05
7:64299852 T C 0.052918 2.9337e-06
7:64307280 G A 0.062761 -3.6523e-06
7:64310110 A G 1.883709 -1.9114e-05
7:64312468 C A 1.891206 1.1035e-05
7:64323552 T C 0.021956 6.1521e-06
7:64324631 A G 0.065855 1.0313e-05
7:64332059 T C 0.171494 2.7008e-06
7:64338138 G A 0.179031 1.2702e-05
7:64341994 T G 0.035008 1.5417e-05
7:64346773 A G 0.051606 -1.4872e-05
7:64349005 T G 0.083894 1.0608e-05
7:64352497 A G 0.034430 1.3718e-06
7:64352905 A G 0.076346 -7.5937e-06
7:64373842 T C 0.922253 1.6339e-05
7:64382659 G A 0.162311 -5.5210e-06
7:64387078 C A 0.030918 1.5621e-05
7:64388472 A C 0.107434 -9.8690e-06
7:64406439 G A 1.121323 1.8353e-05
7:64409809 A G 0.941248 2.8368e-06
7:64410182 G A 0.052962 6.0622e-06
7:64411919 A T 0.105666 -8.3192e-06
7:64430406 T G 1.894561 9.4840e-06
7:64441172 A C 0.043905 -2.2081e-05
7:64451709 T C 0.051266 3.9734e-06
7:64452698 C T 0.043450 8.7231e-06
7:64452738 A G 0.161658 2.0331e-05
7:64453136 A G 1.895370 7.9739e-06
7:64456337 A G 0.033869 -1.2319e-05
7:64465223 A C 0.030915 1.7849e-05
7:64467247 G C 0.097633 1.9377e-05
7:64488319 A G 0.062502 7.9199e-06
7:64502342 G A 0.057056 2.7133e-06
7:64510834 T C 0.103253 -7.0056e-06
7:64529300 T C 0.787973 -1.7092e-05
7:64563772 A G 1.106734 2.3792e-05
7:64679785 T G 0.092213 -8.8981e-06
7:64692000 T C 0.093981 -1.1975e-05
7:64693037 T C 0.083887 1.4936e-05
7:64698097 G A 0.123611 1.1253e-05
7:64702961 T C 0.076741 1.0996e-06
7:64707429 A G 0.776706 -1.6498e-05
7:64715714 G A 0.082554 1.0692e-05
7:64727592 T C 0.091771 -1.0958e-05
7:64729495 C A 0.123621 6.8737e-07
7:64739122 A C 0.049450 5.0877e-07
7:64745151 G A 0.098299 1.3120e-05
7:64767457 T C 1.087593 8.3041e-06
7:64768657 C T 0.088304 7.1826e-06
7:64769344 G A 0.790782 -8.6705e-06
7:64773688 T G 0.144064 -6.2628e-06
7:64774702 G A 0.118304 1.1855e-06
7:64775157 A C 0.082123 9.5477e-06
7:64782334 A G 0.054758 4.6921e-06
7:64794767 C T 0.039526 9.9396e-06
7:64813554 T C 0.054462 -1.8317e-05
7:64822880 C T 0.119817 6.6198e-06
7:64823281 C G 0.447240 -1.0505e-05
7:64831117 A C 0.049695 6.2605e-06
7:64839854 A G 0.026015 -1.2164e-05
7:64840402 A C 0.196517 -5.0567e-06
7:64848125 C T 0.077254 5.7446e-06
7:64848923 T C 0.056859 8.1285e-06
7:64849485 G A 0.319984 -1.1737e-05
7:64852518 C T 0.128588 -1.0616e-05
7:64862633 C A 0.032829 9.2154e-06
7:64873501 A G 0.322891 -5.8644e-06
7:64899109 T C 0.071485 4.5856e-06
7:64899161 C T 0.104058 -1.3131e-05
7:64903438 G A 0.027539 -4.6090e-06
7:64904905 A C 0.273659 -2.2542e-05
7:64909497 C T 0.043351 -2.3406e-05
7:64914596 G T 0.916116 3.4455e-05
7:64928203 G A 0.206335 6.9912e-06
7:64937213 A G 0.020746 -9.5303e-06
7:64941453 C A 0.129652 4.3200e-06
7:64941887 G A 1.426062 9.1959e-06
7:64943335 G T 0.035413 7.2416e-06
7:64957497 G A 1.215947 1.6525e-05
7:65066487 C T 1.227992 1.1464e-05
7:65067358 G A 0.108097 -1.0218e-06
7:65068631 G T 0.194531 -6.8847e-06
7:65070840 T C 0.092547 -1.0158e-05
7:65083316 A G 0.152744 -2.6056e-05
7:65085694 A G 1.164031 -2.5146e-07
7:65092316 A G 1.761499 4.4777e-06
7:65202326 T C 1.190720 -3.4374e-06
7:65216099 A G 1.806798 8.5370e-06
7:65271190 T C 0.115461 2.3975e-05
7:65273829 G A 0.020542 -4.3403e-06
7:65290615 T C 0.803674 5.4087e-06
7:65317416 A G 0.091931 -9.9881e-06
7:65321848 A G 0.054057 4.3352e-06
7:65337902 C T 1.094998 -5.3064e-06
7:65373851 G A 0.039271 -1.0071e-06
7:65375102 G A 1.835782 1.7897e-06
7:65382737 C A 0.030360 -2.0041e-05
7:65394475 C A 0.049535 -1.9984e-06
7:65425712 C T 0.068466 -7.2930e-06
7:65425894 G A 1.098608 -6.9789e-06
7:65428210 T C 0.095600 -2.0610e-05
7:65436108 C T 0.044361 -2.9252e-07
7:65449036 A C 0.065338 -1.8238e-05
7:65455084 C T 0.408322 1.2308e-06
7:65463654 A G 0.046741 1.1564e-05
7:65472998 T C 0.803466 5.8198e-06
7:65473238 T C 0.069356 1.1249e-05
7:65474199 T C 0.072620 -9.8641e-06
7:65499211 C A 0.121431 1.6540e-05
7:65499527 T C 0.069700 -9.6280e-06
7:65510515 T G 0.020906 -7.0002e-06
7:65511597 A G 0.192903 -1.0026e-05
7:65513308 A G 0.904193 2.4901e-06
7:65519219 G A 0.858975 -1.1649e-06
7:65535838 A G 0.037021 1.6902e-05
7:65541307 G C 1.188126 2.0800e-06
7:65548725 A G 0.111633 2.1840e-05
7:65552497 G A 1.380202 -2.1687e-06
7:65564648 C T 0.051133 1.7191e-05
7:65579838 G A 0.060020 1.0824e-05
7:65582375 C T 0.137482 -1.8018e-05
7:65586898 T C 0.063033 -2.0687e-05
7:65612420 T G 1.614460 -1.0032e-05
7:65617595 C T 1.177563 6.0293e-06
7:65617673 A G 0.090340 -7.2445e-06
7:65618102 C A 0.027464 7.9541e-06
7:65629138 T C 0.072943 -1.1758e-05
7:65632552 G A 0.075139 -3.6551e-05
7:65634816 G A 0.033832 1.8405e-05
7:65635934 A G 0.078777 9.3186e-07
7:65684770 G A 0.052605 5.2107e-06
7:65685474 T C 0.163902 -3.5492e-06
7:65692489 G A 1.977854 -1.2697e-05
7:65693952 G A 0.231851 1.3196e-05
7:65714941 T C 0.062217 7.0279e-06
7:65716102 G A 0.061285 -1.1708e-05
7:65722806 G A 0.064365 3.3715e-07
7:65725051 C T 0.111722 -6.8565e-06
7:65764677 A C 1.266900 3.3076e-06
7:65773020 G A 0.120670 2.3583e-05
7:65777909 C G 1.258006 -1.6832e-06
7:65788431 G A 0.054829 2.4059e-05
7:65797188 C T 0.104388 1.1664e-05
7:65798802 G A 1.797415 1.4300e-05
7:65800776 C T 0.089477 -9.9840e-06
7:65810620 C T 0.138635 -8.3802e-06
7:65842744 A G 0.035899 -6.2986e-06
7:65875085 A G 0.022575 1.3346e-05
7:65885947 C T 1.961946 -4.0318e-06
7:65895895 G A 0.037993 5.3353e-06
7:65913289 A G 0.031224 4.2671e-06
7:65920370 T C 0.070907 -5.8102e-06
7:65922795 G A 0.823151 -7.6112e-06
7:65944386 A G 0.524157 8.2686e-06
7:65960365 A C 0.027909 6.3842e-06
7:65970570 G T 0.089429 -9.9591e-06
7:66024516 T C 0.060221 1.0418e-05
7:66032247 T C 0.090575 -7.8736e-06
7:66043142 T C 1.272101 3.1321e-06
7:66060967 T C 0.046581 1.1402e-05
7:66090230 T G 0.062893 -1.7553e-05
7:66095738 G A 1.476621 -8.4037e-06
7:66096028 A G 0.958260 1.9906e-06
7:66097539 C A 0.203357 -1.5894e-05
7:66103475 C G 0.090942 7.8395e-06
7:66110728 G T 1.799268 1.5125e-06
7:66127418 C T 0.121425 1.9992e-05
7:66129744 T C 0.092353 -5.6034e-06
7:66144634 G A 0.079185 -1.2824e-06
7:66157907 A G 0.033339 1.1174e-06
7:66160435 C A 1.062081 2.0289e-06
7:66162642 A G 0.038619 8.4910e-06
7:66182457 C T 0.062890 8.5892e-06
7:66195270 C A 0.063917 1.8817e-06
7:66210447 A C 0.023214 -9.1922e-06
7:66213491 A G 0.836560 -2.6219e-06
7:66214354 G T 0.033699 -1.4087e-05
7:66245286 A G 0.110056 -6.7342e-06
7:66256005 T G 0.035501 -2.3697e-06
7:66257586 A G 0.066521 -7.5786e-06
7:66276217 C T 0.521557 -1.1616e-05
7:66278207 T C 0.313436 1.1692e-05
7:66304423 T C 0.025288 1.2822e-05
7:66306679 A G 0.090857 -6.7784e-06
7:66329438 A C 0.032693 1.8110e-05
7:66334765 T C 0.063023 -1.8897e-05
7:66367521 C T 0.062142 8.9247e-06
7:66371062 A G 0.090473 7.0861e-06
7:66371977 T C 0.314178 -1.2044e-06
7:66374889 C T 0.064331 1.2440e-06
7:66378886 A G 0.517592 -1.3070e-05
7:66388082 G A 0.203503 -1.5952e-05
7:66408193 A G 0.090622 -6.8508e-06
7:66421557 G A 0.076693 -3.2605e-05
7:66423133 A G 0.034138 1.5818e-05
7:66425626 T C 0.156548 1.9231e-06
7:66429414 A G 0.055978 2.7076e-05
7:66439606 G A 0.062625 -1.1255e-05
7:66440252 A G 0.253923 7.6399e-06
7:66445295 A G 0.020243 -3.4992e-06
7:66452054 T C 0.698796 -2.0401e-05
7:66453460 A G 0.119392 2.7356e-05
7:66453577 A C 0.090235 -6.6108e-06
7:66463926 A G 0.048107 -7.0178e-07
7:66464901 G A 0.053251 -1.0698e-05
7:66474695 A G 0.290688 -4.1851e-05
7:66479081 A G 0.079195 -2.6126e-06
7:66483202 C T 0.049321 3.5572e-06
7:66484774 C G 0.036548 1.2181e-05
7:66487625 A C 0.562297 7.6212e-06
7:66487638 T C 0.223406 -4.6464e-06
7:66499896 A G 0.554021 1.4418e-05
7:66503970 C T 0.051552 5.8795e-06
7:66506629 G A 1.293843 -1.4627e-05
7:66517625 A G 0.073239 2.0390e-05
7:66528882 T C 0.133134 2.5078e-06
7:66535742 A C 0.096484 -6.4658e-07
7:66537600 G A 0.432406 3.7248e-06
7:66540130 C T 0.085754 -4.9482e-05
7:66568556 A G 0.145757 -5.1010e-05
7:66570410 C G 0.815682 -6.2177e-06
7:66578294 A G 0.071974 2.4038e-05
7:66602986 T C 0.448834 -2.2072e-05
7:66612461 T C 0.448712 -1.6512e-05
7:66631940 G C 0.483411 -1.1984e-05
7:66650415 T C 0.489173 -1.5574e-05
7:66653559 A G 0.312437 -4.8602e-09
7:66687377 C T 0.057012 -1.7381e-05
7:66700484 C T 0.485042 -1.1144e-05
7:66717225 T C 0.048804 4.3685e-06
7:66718411 C T 0.169070 1.3584e-05
7:66727789 T C 0.238804 -3.3983e-05
7:66728987 C T 0.315157 -2.8105e-06
7:66735318 A G 0.200426 5.6063e-06
7:66766566 A G 0.123458 -2.0994e-05
7:66767579 A G 0.198182 9.9250e-07
7:66769795 T C 0.066715 -8.9008e-06
7:66770430 C T 0.031795 -6.7097e-07
7:66774346 T C 0.227826 6.2362e-06
7:66774604 C G 0.990977 -1.0736e-05
7:66775701 G A 0.138992 -2.2642e-05
7:66785137 A C 0.741107 -2.9349e-06
7:66790591 T C 0.236845 -3.0341e-05
7:66798715 C G 0.094297 -3.7144e-06
7:66805085 A G 0.933965 -5.3847e-05
7:66808632 C T 0.026923 -1.1543e-05
7:66808901 A G 0.037718 9.9034e-06
7:66821067 T C 0.739533 -1.3722e-06
7:66821893 C G 0.196578 1.1913e-05
7:66822373 T C 0.218721 9.3782e-06
7:66826435 G A 0.544033 -8.8903e-06
7:66832772 A G 0.236995 -3.1943e-05
7:66834137 T C 0.380342 -1.3136e-05
7:66845243 G A 1.133375 -3.0178e-05
7:66848651 G A 0.131896 -1.6027e-05
7:66853707 G A 0.706177 -3.9897e-06
7:66856163 T C 0.158649 -1.7442e-05
7:66859973 C A 0.237770 4.5090e-06
7:66863393 G A 0.535122 2.1143e-05
7:66865643 T C 0.678965 2.0529e-06
7:66870901 T C 0.178684 -9.6651e-07
7:66877028 G A 0.033342 -1.3944e-05
7:66880408 C G 0.111650 1.6086e-05
7:66888668 T G 1.272003 2.5274e-05
7:66891651 C T 0.220628 7.0944e-06
7:66897690 C T 1.633496 1.6331e-05
7:66901285 G A 0.211401 5.7014e-06
7:66903871 T C 1.052660 2.0842e-05
7:66909507 T C 0.120932 1.1390e-06
7:66909661 G A 0.658117 1.4032e-05
7:66909958 A G 0.072073 7.1642e-06
7:66924111 T C 0.150990 1.9461e-05
7:66924399 G A 0.086101 1.5241e-05
7:66924597 T C 0.612182 3.6225e-07
7:66925725 G T 0.036868 1.5497e-05
7:66926036 G A 0.476618 9.6488e-06
7:66926114 G T 0.163657 -1.7330e-05
7:66939101 G A 1.606950 1.9810e-05
7:66949861 T C 0.049552 1.0994e-05
7:66954673 G C 0.211615 -7.3108e-06
7:66955079 G A 0.038486 1.2199e-05
7:66963733 T C 1.571663 1.7843e-05
7:66968511 T C 1.937277 2.9883e-05
7:66977531 G A 0.173051 -1.1454e-06
7:66982935 T G 0.117620 1.4443e-05
7:66985888 T C 0.074912 8.4055e-06
7:66988316 G A 0.405283 -3.5669e-06
7:66988954 T C 0.033777 1.1853e-05
7:66990630 C T 0.044725 -3.7103e-06
7:66997016 A C 0.958927 3.8370e-05
7:66998246 A C 0.162889 1.0522e-05
7:66998857 A G 0.287088 -6.0387e-06
7:66999989 G A 0.784312 1.7809e-05
7:67002077 C A 1.976188 1.2971e-05
7:67006539 A C 0.710461 -3.2352e-05
7:67006570 A G 0.045218 -3.7804e-06
7:67017664 A G 0.027144 4.1587e-06
7:67025054 T C 0.189265 -2.7649e-05
7:67030090 C T 0.787446 -5.7274e-06
7:67049451 G A 0.026471 3.0392e-06
7:67051413 G A 0.341301 3.6048e-05
7:67054054 G T 0.108179 -1.3376e-05
7:67055620 G A 1.438706 1.6153e-05
7:67059008 C T 0.035953 -1.4352e-06
7:67059267 C T 0.303087 -1.5195e-05
7:67066889 A G 0.026243 -8.5698e-06
7:67068635 A G 0.088045 -5.7291e-06
7:67073044 T C 0.362727 1.3505e-06
7:67073234 A C 0.022894 1.3055e-05
7:67073242 A G 0.028195 -4.6527e-08
7:67087714 A G 0.197737 3.2574e-06
7:67093734 A G 0.325713 1.4159e-05
7:67097366 G A 0.999007 1.7086e-05
7:67100810 T C 0.986357 1.8331e-05
7:67108175 T C 0.124077 2.4366e-05
7:67125824 T C 1.695685 1.9645e-05
7:67137094 A G 0.217119 2.1016e-05
7:67138727 C T 0.522417 -6.1484e-07
7:67139025 C G 0.087069 -1.7494e-07
7:67159195 C T 0.838580 -5.3251e-07
7:67161765 T C 0.081103 1.1629e-05
7:67164661 G A 0.063223 6.4890e-06
7:67166018 A G 0.189642 1.8581e-05
7:67174584 C T 0.796874 -7.2854e-06
7:67192175 A G 0.169209 1.1951e-05
7:67207291 A C 0.135374 -6.7681e-06
7:67223669 G A 0.414003 -2.6469e-05
7:67232692 C T 0.065134 6.1441e-07
7:67233377 C T 1.316823 -3.0475e-06
7:67236147 T C 0.155362 7.4919e-06
7:67236543 C T 1.340207 -3.6933e-07
7:67251015 C T 0.050698 -9.6062e-06
7:67251034 C G 0.061924 2.4491e-05
7:67254938 T C 0.660062 8.0809e-06
7:67264702 C T 1.665488 5.2820e-07
7:67265069 T C 0.139328 1.8626e-05
7:67266409 A G 0.778400 7.1925e-06
7:67267600 T G 0.078818 -1.8606e-05
7:67268380 A G 0.032363 -1.7435e-06
7:67269745 T C 0.075935 1.7692e-05
7:67279358 C A 1.410002 1.1509e-05
7:67284541 T C 0.102076 -3.0935e-06
7:67290789 T C 0.141399 -9.0458e-07
7:67291013 T C 1.275562 -1.8923e-05
7:67307441 G A 0.680515 2.7340e-06
7:67307584 A G 0.031326 -5.8030e-06
7:67319114 T C 1.874156 7.1767e-06
7:67323067 T C 0.052976 -4.0397e-06
7:67326739 A C 1.873799 8.5472e-06
7:67328611 T C 0.962728 -1.5049e-05
7:67337547 G A 0.126514 -8.0482e-06
7:67344592 C T 0.023874 -1.8992e-05
7:67348041 T A 0.025356 4.0120e-06
7:67360562 C G 1.871354 1.1181e-05
7:67361978 A C 1.903115 -1.1201e-06
7:67363506 G T 0.082283 -3.4150e-05
7:67366661 A C 0.126334 -7.9550e-06
7:67366982 T C 0.478532 3.0764e-06
7:67369243 C T 1.157922 2.2830e-05
7:67371305 C T 0.054530 1.4548e-06
7:67371457 G A 1.908885 2.4090e-06
7:67373745 C T 1.329698 -6.0788e-06
7:67374578 A G 0.145689 1.4078e-05
7:67389576 T G 0.029497 9.1620e-06
7:67396356 G A 0.223273 6.9069e-06
7:67401021 G T 0.938045 -2.0311e-06
7:67404089 C A 1.360830 -2.1932e-07
7:67411817 A C 0.132324 -1.3033e-05
7:67413615 C T 1.193090 6.4180e-07
7:67414037 C T 0.068744 1.8847e-05
7:67415302 T C 0.142085 5.3417e-06
7:67420743 G A 1.656091 -1.5616e-05
7:67420788 A G 1.326573 -3.0722e-05
7:67424077 G T 0.039700 7.0696e-06
7:67424722 G A 0.039067 6.2081e-06
7:67427029 G A 0.822148 -3.8490e-05
7:67429734 A G 0.037211 6.7711e-06
7:67434673 A C 0.042301 7.7189e-06
7:67438402 T C 1.473228 -7.2074e-06
7:67440278 C T 1.319607 -3.0989e-05
7:67440434 G T 0.069091 -3.8425e-05
7:67446141 A G 0.063944 2.1554e-05
7:67446571 A G 1.482914 -9.7417e-06
7:67448407 G A 0.697324 -9.9100e-06
7:67471615 T A 0.046887 -6.8943e-06
7:67473948 G A 1.429408 -1.7128e-05
7:67474757 T C 1.349254 -7.8774e-06
7:67474796 T C 0.060959 7.7246e-06
7:67482110 G A 1.793804 -4.6754e-06
7:67484158 T C 0.313056 2.1670e-05
7:67485244 T C 0.032567 1.7769e-05
7:67487356 G A 0.068486 -2.5168e-05
7:67489323 G C 0.046537 5.7648e-06
7:67499408 T G 0.045809 4.8416e-05
7:67499608 T G 0.030462 1.6036e-05
7:67501241 A G 0.420381 -3.7036e-05
7:67506323 A G 0.177450 4.3391e-06
7:67508181 A G 0.259682 2.0783e-05
7:67511432 T C 0.132155 -9.2777e-06
7:67515910 A G 0.207127 4.3417e-06
7:67522430 A C 0.278190 1.0607e-06
7:67523386 T C 0.028304 4.2068e-06
7:67524449 A G 1.076785 -4.6497e-05
7:67526605 A G 0.080708 5.7907e-06
7:67535339 G A 0.062591 -1.6526e-05
7:67535857 A G 0.354955 -9.5233e-06
7:67539191 A C 0.919278 4.6952e-06
7:67542378 T G 0.414445 1.3388e-04
7:67543208 T C 0.034481 -3.8430e-06
7:67544424 C T 0.077543 -7.2097e-06
7:67550728 T C 0.464535 -3.0219e-05
7:67552041 A G 0.086760 -4.5252e-05
7:67556056 A G 0.543360 1.2071e-05
7:67556762 T C 0.056359 1.6689e-05
7:67558380 T C 0.328936 -4.6755e-05
7:67558431 A G 0.035753 -2.0480e-06
7:67559191 C T 0.076918 4.0837e-06
7:67565499 C T 0.210187 2.2629e-05
7:67566119 T C 1.066677 2.6006e-05
7:67571655 A G 0.075483 2.0400e-05
7:67575699 G A 1.251135 1.1882e-05
7:67584796 A C 0.060194 -5.2245e-06
7:67588250 A G 0.047298 -2.6622e-06
7:67588625 T C 0.298440 4.5823e-06
7:67590626 A G 0.425138 3.7585e-05
7:67591478 A G 0.122540 7.2161e-06
7:67591703 T C 0.098479 6.2956e-07
7:67600765 T C 0.071491 1.4869e-05
7:67602068 C A 1.752323 2.6533e-06
7:67603787 A C 0.042630 8.0535e-06
7:67607192 A G 0.051025 -4.8991e-06
7:67609224 A G 0.188139 -4.0986e-06
7:67624486 C A 0.729765 4.1118e-05
7:67625408 T C 0.556663 -2.5830e-05
7:67628115 C T 0.457929 2.4338e-05
7:67629163 G A 1.943118 7.7876e-07
7:67633828 T G 1.411358 -8.0299e-06
7:67633953 A G 0.413177 1.1214e-05
7:67637876 C T 0.083136 -9.8363e-06
7:67638875 T C 0.046462 -1.9670e-05
7:67641115 C T 0.197431 -8.0390e-06
7:67642280 C T 0.525725 -5.3230e-06
7:67644060 C T 0.408121 1.2230e-05
7:67645786 C T 1.310632 4.3859e-06
7:67653322 A G 0.051167 -5.1550e-06
7:67656605 A G 0.484332 -1.3874e-05
7:67663219 T G 0.382650 -1.6278e-06
7:67668995 G T 0.024458 -7.1568e-06
7:67669083 G T 0.422986 2.3011e-05
7:67673294 C T 0.036874 -2.5220e-05
7:67676055 C T 0.207818 -1.0310e-05
7:67679961 C T 0.038044 -2.6793e-05
7:67686930 C T 0.197448 -8.2593e-06
7:67691197 G A 1.476730 1.3344e-05
7:67704069 A G 0.779039 -9.0961e-07
7:67705115 T C 1.620216 9.3252e-06
7:67712072 A G 0.425131 2.5275e-05
7:67715320 T C 0.035827 1.9223e-08
7:67715697 T G 0.025947 2.5662e-06
7:67723690 C T 0.028535 6.5846e-06
7:67738116 G T 1.619679 1.5979e-05
7:67745336 T C 0.161808 9.9121e-06
7:67753519 G A 0.121384 1.5738e-06
7:67757968 T C 0.078998 -1.1126e-06
7:67760868 A C 0.020385 4.6569e-06
7:67765455 G A 0.298970 2.4651e-05
7:67772084 G A 0.128245 -4.6788e-06
7:67774089 C T 0.048461 -1.3979e-06
7:67775010 A G 0.056753 7.0264e-06
7:67777295 A G 0.069343 -1.1127e-05
7:67782758 G C 0.079168 -4.3529e-06
7:67783424 T C 0.057161 -5.3233e-06
7:67783656 C T 0.734270 -2.6339e-05
7:67786747 G A 0.771705 2.2256e-06
7:67793053 G A 0.614011 -1.4042e-05
7:67794679 A G 1.649115 -2.1625e-05
7:67800979 A G 0.191434 4.7781e-05
7:67812679 G T 1.522910 -2.2393e-05
7:67813479 T C 0.076571 4.8560e-06
7:67816969 C T 0.051959 -5.0662e-06
7:67824943 T C 1.176855 4.2518e-06
7:67830348 C A 0.080090 -3.1749e-06
7:67849450 T C 0.084754 5.3854e-07
7:67850200 A C 0.607069 -1.0805e-05
7:67854451 T C 1.346493 1.1584e-06
7:67856646 T C 0.197751 -1.4677e-05
7:67858181 T C 1.351450 1.5893e-06
7:67859574 C T 0.022697 1.5403e-06
7:67877696 G T 0.049032 3.9165e-06
7:67884130 T C 0.039452 1.2191e-05
7:67892038 T G 0.151061 3.8573e-06
7:67912083 G A 0.650825 5.0642e-06
7:67912493 A G 0.327124 -7.9255e-06
7:67915285 A C 0.487739 -2.5432e-05
7:67916370 T C 0.465228 4.8721e-06
7:67927263 T C 0.036721 2.6004e-06
7:67930021 C T 0.032791 -2.9944e-05
7:67930561 A G 0.039139 2.2777e-05
7:67933163 C A 0.342257 -1.5601e-05
7:67940252 A C 0.083887 1.5686e-05
7:67945054 T C 0.072498 -4.7856e-06
7:67945302 G A 0.062982 -2.0098e-06
7:67945656 C G 0.455325 6.4732e-06
7:67947961 G T 1.307256 -1.8641e-06
7:67953211 T C 0.095651 8.0437e-06
7:67955511 G A 0.713432 -7.4209e-06
7:67968167 G A 0.081749 -1.8946e-05
7:67968543 C A 0.077322 1.2927e-05
7:67970140 A G 0.047261 -2.2581e-05
7:67970155 A G 0.174278 -3.4556e-06
7:67973884 G T 1.745173 -6.4235e-07
7:67976483 A C 0.033254 7.0318e-07
7:67984445 A G 0.175710 -1.8415e-06
7:67995633 C T 0.029568 -1.0183e-05
7:67996758 G C 0.143609 4.0195e-05
7:68002756 C T 0.541310 -2.3277e-05
7:68006218 C T 1.062618 -1.3192e-05
7:68008312 A G 0.293289 8.7742e-06
7:68012290 T C 1.813744 -2.2043e-06
7:68021591 C A 0.043049 2.4963e-05
7:68022806 G C 0.313549 -2.7597e-06
7:68025407 G A 0.274185 3.4383e-06
7:68029802 A G 0.165820 -4.7850e-05
7:68031033 C T 0.537186 2.0985e-06
7:68031324 A G 0.370853 1.0396e-05
7:68047178 G A 0.107822 -3.0124e-06
7:68047907 C T 1.043494 -7.1226e-06
7:68050413 A G 0.033597 3.3048e-06
7:68051397 G A 0.078281 2.6796e-05
7:68052528 A G 0.169413 6.4323e-06
7:68052934 C T 0.981145 -1.2781e-05
7:68054510 A G 0.138903 4.8695e-06
7:68058340 T C 0.045663 -5.9177e-07
7:68069028 C T 1.781602 5.9539e-06
7:68072535 G A 0.487725 5.3564e-06
7:68080571 A G 0.321851 -9.6761e-06
7:68084404 A G 0.033206 -5.6035e-06
7:68086655 C T 0.786903 9.1635e-06
7:68092448 G C 0.075054 -4.1806e-06
```
